## Supplementary Data Files 1 for "Inexpensive multi-patient respiratory monitoring system for helmet ventilation during COVID-19 pandemic": device_raw_waveforms_expiratory.json (part 4 of 6)

```
{"v": 1	"t": 1632438	"P": 1602.75	"F": 7101}
{"v": 1	"t": 1632459	"P": 1573.0	"F": 6881}
{"v": 1	"t": 1632479	"P": 1572.25	"F": 6544}
{"v": 1	"t": 1632499	"P": 1575.0	"F": 6274}
{"v": 1	"t": 1632520	"P": 1571.0	"F": 5982}
{"v": 1	"t": 1632540	"P": 1552.75	"F": 5731	"C": 45.345	"D": 3268	"sn": 54091930088003	"file": "/data/device_log/data0000.out"}
{"v": 1	"t": 1632560	"P": 1550.75	"F": 5520}
{"v": 1	"t": 1632581	"P": 1550.5	"F": 4997}
{"v": 1	"t": 1632603	"P": 1543.25	"F": 4859}
{"v": 1	"t": 1632623	"P": 1535.0	"F": 4533}
{"v": 1	"t": 1632644	"P": 1530.0	"F": 4270}
{"v": 1	"t": 1632664	"P": 1521.25	"F": 3832}
{"v": 1	"t": 1632684	"P": 1534.5	"F": 3885}
{"v": 1	"t": 1632705	"P": 1525.5	"F": 3632}
{"v": 1	"t": 1632725	"P": 1516.5	"F": 3516}
{"v": 1	"t": 1632745	"P": 1512.25	"F": 3387}
{"v": 1	"t": 1632766	"P": 1523.25	"F": 3352}
{"v": 1	"t": 1632786	"P": 1513.0	"F": 3212}
{"v": 1	"t": 1632806	"P": 1508.75	"F": 3083}
{"v": 1	"t": 1632827	"P": 1507.25	"F": 3052}
{"v": 1	"t": 1632847	"P": 1513.75	"F": 3033}
{"v": 1	"t": 1632867	"P": 1515.0	"F": 2760}
{"v": 1	"t": 1632888	"P": 1504.0	"F": 2699}
{"v": 1	"t": 1632908	"P": 1502.0	"F": 2742}
{"v": 1	"t": 1632928	"P": 1514.25	"F": 2567}
{"v": 1	"t": 1632948	"P": 1513.5	"F": 2686}
{"v": 1	"t": 1632969	"P": 1510.25	"F": 2659}
{"v": 1	"t": 1632989	"P": 1502.5	"F": 2701}
{"v": 1	"t": 1633009	"P": 1516.0	"F": 2714}
{"v": 1	"t": 1633030	"P": 1518.5	"F": 2753}
{"v": 1	"t": 1633050	"P": 1515.75	"F": 2802}
{"v": 1	"t": 1633070	"P": 1511.5	"F": 2951}
{"v": 1	"t": 1633090	"P": 1517.0	"F": 3060}
{"v": 1	"t": 1633111	"P": 1526.5	"F": 3230}
{"v": 1	"t": 1633131	"P": 1520.0	"F": 3401}
{"v": 1	"t": 1633151	"P": 1515.75	"F": 3468}
{"v": 1	"t": 1633172	"P": 1522.75	"F": 3577}
{"v": 1	"t": 1633192	"P": 1534.25	"F": 3626}
{"v": 1	"t": 1633212	"P": 1536.0	"F": 3955}
{"v": 1	"t": 1633233	"P": 1533.0	"F": 4231}
{"v": 1	"t": 1633253	"P": 1534.5	"F": 4435}
{"v": 1	"t": 1633273	"P": 1557.25	"F": 4716}
{"v": 1	"t": 1633294	"P": 1558.5	"F": 5286}
{"v": 1	"t": 1633314	"P": 1557.25	"F": 5491}
{"v": 1	"t": 1633334	"P": 1557.75	"F": 5722}
{"v": 1	"t": 1633354	"P": 1576.5	"F": 5899}
{"v": 1	"t": 1633375	"P": 1579.25	"F": 6163}
{"v": 1	"t": 1633395	"P": 1573.25	"F": 6531}
{"v": 1	"t": 1633416	"P": 1577.75	"F": 6743}
{"v": 1	"t": 1633436	"P": 1591.75	"F": 6961}
{"v": 1	"t": 1633456	"P": 1599.75	"F": 7250}
{"v": 1	"t": 1633477	"P": 1601.0	"F": 7457}
{"v": 1	"t": 1633497	"P": 1605.75	"F": 7561}
{"v": 1	"t": 1633517	"P": 1610.0	"F": 7502}
{"v": 1	"t": 1633537	"P": 1610.25	"F": 7835}
{"v": 1	"t": 1633558	"P": 1613.0	"F": 7953	"C": 45.395	"D": 3267	"sn": 54091930088003	"file": "/data/device_log/data0000.out"	"CO2": 3808.18310546875	"Tp": 25.779739379882812	"H": 20.596126556396484}
{"v": 1	"t": 1633579	"P": 1618.25	"F": 8382}
{"v": 1	"t": 1633600	"P": 1630.0	"F": 8293}
{"v": 1	"t": 1633622	"P": 1623.75	"F": 8654}
{"v": 1	"t": 1633643	"P": 1618.5	"F": 8834}
{"v": 1	"t": 1633663	"P": 1618.0	"F": 8806}
{"v": 1	"t": 1633683	"P": 1643.0	"F": 8833}
{"v": 1	"t": 1633704	"P": 1632.0	"F": 8916}
{"v": 1	"t": 1633724	"P": 1629.0	"F": 8995}
{"v": 1	"t": 1633744	"P": 1624.75	"F": 9071}
{"v": 1	"t": 1633764	"P": 1639.25	"F": 9217}
{"v": 1	"t": 1633785	"P": 1637.5	"F": 9115}
{"v": 1	"t": 1633805	"P": 1637.5	"F": 9573}
{"v": 1	"t": 1633825	"P": 1626.0	"F": 9414}
{"v": 1	"t": 1633846	"P": 1652.75	"F": 9483}
{"v": 1	"t": 1633866	"P": 1641.0	"F": 9480}
{"v": 1	"t": 1633886	"P": 1636.25	"F": 9570}
{"v": 1	"t": 1633907	"P": 1634.75	"F": 9478}
{"v": 1	"t": 1633927	"P": 1651.75	"F": 9679}
{"v": 1	"t": 1633947	"P": 1641.0	"F": 9734}
{"v": 1	"t": 1633968	"P": 1640.75	"F": 9698}
{"v": 1	"t": 1633988	"P": 1649.0	"F": 10113}
{"v": 1	"t": 1634008	"P": 1660.5	"F": 10112}
{"v": 1	"t": 1634028	"P": 1647.5	"F": 10415}
{"v": 1	"t": 1634049	"P": 1650.5	"F": 9919}
{"v": 1	"t": 1634069	"P": 1636.5	"F": 10285}
{"v": 1	"t": 1634089	"P": 1664.25	"F": 10123}
{"v": 1	"t": 1634110	"P": 1658.5	"F": 10365}
{"v": 1	"t": 1634130	"P": 1661.75	"F": 10401}
{"v": 1	"t": 1634150	"P": 1648.5	"F": 9934}
{"v": 1	"t": 1634171	"P": 1668.75	"F": 9976}
{"v": 1	"t": 1634191	"P": 1656.5	"F": 10048}
{"v": 1	"t": 1634211	"P": 1670.5	"F": 9844}
{"v": 1	"t": 1634232	"P": 1658.25	"F": 9993}
{"v": 1	"t": 1634252	"P": 1660.5	"F": 10039}
{"v": 1	"t": 1634272	"P": 1662.75	"F": 9910}
{"v": 1	"t": 1634292	"P": 1659.5	"F": 9610}
{"v": 1	"t": 1634313	"P": 1654.75	"F": 10562}
{"v": 1	"t": 1634333	"P": 1672.75	"F": 10028}
{"v": 1	"t": 1634353	"P": 1654.25	"F": 9914}
{"v": 1	"t": 1634374	"P": 1652.5	"F": 10071}
{"v": 1	"t": 1634394	"P": 1649.75	"F": 9827}
{"v": 1	"t": 1634414	"P": 1645.5	"F": 10030}
{"v": 1	"t": 1634435	"P": 1643.5	"F": 9893}
{"v": 1	"t": 1634455	"P": 1647.25	"F": 9945}
{"v": 1	"t": 1634475	"P": 1629.75	"F": 9499}
{"v": 1	"t": 1634495	"P": 1638.25	"F": 9109}
{"v": 1	"t": 1634516	"P": 1643.25	"F": 8569}
{"v": 1	"t": 1634536	"P": 1618.0	"F": 8569}
{"v": 1	"t": 1634556	"P": 1610.25	"F": 8321}
{"v": 1	"t": 1634577	"P": 1601.0	"F": 8170	"C": 45.345	"D": 3267	"sn": 54091930088003	"file": "/data/device_log/data0000.out"}
{"v": 1	"t": 1634597	"P": 1605.75	"F": 7604}
{"v": 1	"t": 1634617	"P": 1596.25	"F": 7041}
{"v": 1	"t": 1634640	"P": 1578.75	"F": 6825}
{"v": 1	"t": 1634660	"P": 1566.0	"F": 6549}
{"v": 1	"t": 1634680	"P": 1562.5	"F": 6024}
{"v": 1	"t": 1634701	"P": 1564.75	"F": 6008}
{"v": 1	"t": 1634721	"P": 1552.0	"F": 5615}
{"v": 1	"t": 1634741	"P": 1536.75	"F": 5281}
{"v": 1	"t": 1634762	"P": 1540.5	"F": 4976}
{"v": 1	"t": 1634782	"P": 1541.25	"F": 4659}
{"v": 1	"t": 1634802	"P": 1535.25	"F": 4473}
{"v": 1	"t": 1634823	"P": 1526.0	"F": 4212}
{"v": 1	"t": 1634843	"P": 1522.75	"F": 3718}
{"v": 1	"t": 1634863	"P": 1527.25	"F": 3758}
{"v": 1	"t": 1634883	"P": 1524.0	"F": 3697}
{"v": 1	"t": 1634904	"P": 1515.25	"F": 3416}
{"v": 1	"t": 1634924	"P": 1506.75	"F": 3358}
{"v": 1	"t": 1634944	"P": 1516.75	"F": 3180}
{"v": 1	"t": 1634965	"P": 1515.5	"F": 3260}
{"v": 1	"t": 1634985	"P": 1509.25	"F": 3144}
{"v": 1	"t": 1635005	"P": 1502.5	"F": 2970}
{"v": 1	"t": 1635026	"P": 1509.75	"F": 2831}
{"v": 1	"t": 1635046	"P": 1514.75	"F": 2847}
{"v": 1	"t": 1635066	"P": 1509.0	"F": 2748}
{"v": 1	"t": 1635086	"P": 1504.0	"F": 2717}
{"v": 1	"t": 1635107	"P": 1509.75	"F": 2680}
{"v": 1	"t": 1635127	"P": 1519.25	"F": 2685}
{"v": 1	"t": 1635147	"P": 1511.0	"F": 2721}
{"v": 1	"t": 1635168	"P": 1507.75	"F": 2753}
{"v": 1	"t": 1635188	"P": 1511.75	"F": 2694}
{"v": 1	"t": 1635208	"P": 1524.75	"F": 2849}
{"v": 1	"t": 1635228	"P": 1522.5	"F": 2964}
{"v": 1	"t": 1635249	"P": 1515.5	"F": 3045}
{"v": 1	"t": 1635269	"P": 1512.5	"F": 3196}
{"v": 1	"t": 1635289	"P": 1526.5	"F": 3298}
{"v": 1	"t": 1635310	"P": 1531.5	"F": 3413}
{"v": 1	"t": 1635330	"P": 1525.5	"F": 3668}
{"v": 1	"t": 1635350	"P": 1523.5	"F": 3840}
{"v": 1	"t": 1635371	"P": 1535.5	"F": 4122}
{"v": 1	"t": 1635391	"P": 1545.5	"F": 4159}
{"v": 1	"t": 1635411	"P": 1545.25	"F": 4588}
{"v": 1	"t": 1635432	"P": 1548.5	"F": 4947}
{"v": 1	"t": 1635452	"P": 1554.75	"F": 5201}
{"v": 1	"t": 1635472	"P": 1556.75	"F": 5555}
{"v": 1	"t": 1635492	"P": 1560.5	"F": 5810}
{"v": 1	"t": 1635513	"P": 1559.5	"F": 5815}
{"v": 1	"t": 1635533	"P": 1575.0	"F": 6193}
{"v": 1	"t": 1635553	"P": 1585.75	"F": 6407}
{"v": 1	"t": 1635574	"P": 1585.0	"F": 6636}
{"v": 1	"t": 1635594	"P": 1577.75	"F": 6766	"C": 45.395	"D": 3266	"sn": 54091930088003	"file": "/data/device_log/data0000.out"	"CO2": 4055.2958984375	"Tp": 25.766387939453125	"H": 20.744855880737305}
{"v": 1	"t": 1635615	"P": 1588.75	"F": 6688}
{"v": 1	"t": 1635636	"P": 1597.75	"F": 7323}
{"v": 1	"t": 1635660	"P": 1591.5	"F": 7307}
{"v": 1	"t": 1635681	"P": 1606.25	"F": 7546}
{"v": 1	"t": 1635701	"P": 1605.0	"F": 7423}
{"v": 1	"t": 1635721	"P": 1597.75	"F": 7737}
{"v": 1	"t": 1635742	"P": 1593.5	"F": 7703}
{"v": 1	"t": 1635762	"P": 1617.75	"F": 7574}
{"v": 1	"t": 1635782	"P": 1609.75	"F": 7716}
{"v": 1	"t": 1635802	"P": 1603.25	"F": 8197}
{"v": 1	"t": 1635823	"P": 1606.5	"F": 7697}
{"v": 1	"t": 1635843	"P": 1611.25	"F": 8098}
{"v": 1	"t": 1635863	"P": 1626.0	"F": 8368}
{"v": 1	"t": 1635884	"P": 1605.0	"F": 8383}
{"v": 1	"t": 1635904	"P": 1608.25	"F": 8359}
{"v": 1	"t": 1635924	"P": 1621.0	"F": 8391}
{"v": 1	"t": 1635945	"P": 1621.5	"F": 8218}
{"v": 1	"t": 1635965	"P": 1614.25	"F": 8253}
{"v": 1	"t": 1635985	"P": 1614.0	"F": 8390}
{"v": 1	"t": 1636005	"P": 1613.25	"F": 8214}
{"v": 1	"t": 1636026	"P": 1631.5	"F": 8146}
{"v": 1	"t": 1636046	"P": 1622.0	"F": 8256}
{"v": 1	"t": 1636066	"P": 1609.25	"F": 7830}
{"v": 1	"t": 1636087	"P": 1615.25	"F": 8419}
{"v": 1	"t": 1636107	"P": 1626.25	"F": 8390}
{"v": 1	"t": 1636127	"P": 1626.25	"F": 8754}
{"v": 1	"t": 1636148	"P": 1614.75	"F": 8216}
{"v": 1	"t": 1636168	"P": 1623.5	"F": 8544}
{"v": 1	"t": 1636188	"P": 1636.75	"F": 8538}
{"v": 1	"t": 1636209	"P": 1622.5	"F": 8161}
{"v": 1	"t": 1636229	"P": 1616.0	"F": 8499}
{"v": 1	"t": 1636249	"P": 1618.75	"F": 8150}
{"v": 1	"t": 1636269	"P": 1626.5	"F": 8926}
{"v": 1	"t": 1636290	"P": 1634.75	"F": 8735}
{"v": 1	"t": 1636310	"P": 1614.5	"F": 8638}
{"v": 1	"t": 1636330	"P": 1622.5	"F": 8416}
{"v": 1	"t": 1636351	"P": 1629.5	"F": 8610}
{"v": 1	"t": 1636371	"P": 1626.75	"F": 8744}
{"v": 1	"t": 1636391	"P": 1629.5	"F": 8779}
{"v": 1	"t": 1636411	"P": 1622.25	"F": 8799}
{"v": 1	"t": 1636432	"P": 1627.5	"F": 8394}
{"v": 1	"t": 1636452	"P": 1637.0	"F": 8584}
{"v": 1	"t": 1636472	"P": 1630.0	"F": 9177}
{"v": 1	"t": 1636493	"P": 1622.75	"F": 8896}
{"v": 1	"t": 1636513	"P": 1628.25	"F": 8775}
{"v": 1	"t": 1636533	"P": 1636.5	"F": 8450}
{"v": 1	"t": 1636553	"P": 1619.0	"F": 8728}
{"v": 1	"t": 1636574	"P": 1620.5	"F": 8858}
{"v": 1	"t": 1636594	"P": 1618.25	"F": 8643}
{"v": 1	"t": 1636614	"P": 1626.5	"F": 8843	"C": 45.4	"D": 3266	"sn": 54091930088003	"file": "/data/device_log/data0000.out"}
{"v": 1	"t": 1636635	"P": 1626.5	"F": 8638}
{"v": 1	"t": 1636655	"P": 1616.5	"F": 8102}
{"v": 1	"t": 1636678	"P": 1617.5	"F": 8342}
{"v": 1	"t": 1636698	"P": 1605.75	"F": 8236}
{"v": 1	"t": 1636718	"P": 1615.75	"F": 8036}
{"v": 1	"t": 1636739	"P": 1600.25	"F": 7809}
{"v": 1	"t": 1636759	"P": 1592.0	"F": 7679}
{"v": 1	"t": 1636779	"P": 1593.5	"F": 7495}
{"v": 1	"t": 1636799	"P": 1597.5	"F": 7238}
{"v": 1	"t": 1636820	"P": 1585.25	"F": 6866}
{"v": 1	"t": 1636840	"P": 1567.75	"F": 6827}
{"v": 1	"t": 1636860	"P": 1564.0	"F": 6319}
{"v": 1	"t": 1636881	"P": 1571.75	"F": 6114}
{"v": 1	"t": 1636901	"P": 1560.75	"F": 5706}
{"v": 1	"t": 1636921	"P": 1554.5	"F": 5501}
{"v": 1	"t": 1636942	"P": 1539.5	"F": 5367}
{"v": 1	"t": 1636962	"P": 1548.5	"F": 5065}
{"v": 1	"t": 1636982	"P": 1544.0	"F": 4816}
{"v": 1	"t": 1637003	"P": 1527.25	"F": 4455}
{"v": 1	"t": 1637023	"P": 1530.5	"F": 4354}
{"v": 1	"t": 1637043	"P": 1532.25	"F": 4093}
{"v": 1	"t": 1637063	"P": 1528.5	"F": 4064}
{"v": 1	"t": 1637084	"P": 1523.75	"F": 3903}
{"v": 1	"t": 1637104	"P": 1518.75	"F": 3794}
{"v": 1	"t": 1637124	"P": 1521.5	"F": 3608}
{"v": 1	"t": 1637145	"P": 1525.5	"F": 3468}
{"v": 1	"t": 1637165	"P": 1515.0	"F": 3312}
{"v": 1	"t": 1637185	"P": 1514.25	"F": 3274}
{"v": 1	"t": 1637205	"P": 1517.75	"F": 3318}
{"v": 1	"t": 1637226	"P": 1523.75	"F": 3229}
{"v": 1	"t": 1637246	"P": 1516.0	"F": 3217}
{"v": 1	"t": 1637266	"P": 1512.5	"F": 3203}
{"v": 1	"t": 1637287	"P": 1513.5	"F": 3117}
{"v": 1	"t": 1637307	"P": 1521.75	"F": 3064}
{"v": 1	"t": 1637327	"P": 1513.75	"F": 3162}
{"v": 1	"t": 1637348	"P": 1515.75	"F": 3120}
{"v": 1	"t": 1637368	"P": 1510.0	"F": 3162}
{"v": 1	"t": 1637388	"P": 1526.5	"F": 3154}
{"v": 1	"t": 1637409	"P": 1518.25	"F": 3172}
{"v": 1	"t": 1637429	"P": 1512.25	"F": 3138}
{"v": 1	"t": 1637449	"P": 1517.5	"F": 3236}
{"v": 1	"t": 1637470	"P": 1526.5	"F": 3237}
{"v": 1	"t": 1637490	"P": 1521.0	"F": 3307}
{"v": 1	"t": 1637510	"P": 1515.5	"F": 3397}
{"v": 1	"t": 1637531	"P": 1523.75	"F": 3464}
{"v": 1	"t": 1637551	"P": 1525.5	"F": 3448}
{"v": 1	"t": 1637571	"P": 1523.0	"F": 3555}
{"v": 1	"t": 1637591	"P": 1517.75	"F": 3450}
{"v": 1	"t": 1637612	"P": 1525.25	"F": 3755}
{"v": 1	"t": 1637632	"P": 1534.0	"F": 3813	"C": 45.335	"D": 3266	"sn": 54091930088003	"file": "/data/device_log/data0000.out"	"CO2": 3664.997802734375	"Tp": 25.7930908203125	"H": 20.831539154052734}
{"v": 1	"t": 1637654	"P": 1538.75	"F": 3969}
{"v": 1	"t": 1637674	"P": 1535.75	"F": 4279}
{"v": 1	"t": 1637696	"P": 1550.5	"F": 4730}
{"v": 1	"t": 1637716	"P": 1548.0	"F": 4996}
{"v": 1	"t": 1637737	"P": 1563.5	"F": 5537}
{"v": 1	"t": 1637757	"P": 1569.0	"F": 5759}
{"v": 1	"t": 1637777	"P": 1572.75	"F": 5928}
{"v": 1	"t": 1637798	"P": 1572.75	"F": 6475}
{"v": 1	"t": 1637818	"P": 1589.25	"F": 6804}
{"v": 1	"t": 1637838	"P": 1587.25	"F": 6946}
{"v": 1	"t": 1637859	"P": 1594.25	"F": 7219}
{"v": 1	"t": 1637879	"P": 1594.75	"F": 7553}
{"v": 1	"t": 1637899	"P": 1594.75	"F": 7683}
{"v": 1	"t": 1637920	"P": 1611.75	"F": 7376}
{"v": 1	"t": 1637940	"P": 1613.0	"F": 7992}
{"v": 1	"t": 1637960	"P": 1615.0	"F": 8360}
{"v": 1	"t": 1637980	"P": 1623.5	"F": 8197}
{"v": 1	"t": 1638001	"P": 1633.0	"F": 8430}
{"v": 1	"t": 1638021	"P": 1616.75	"F": 8752}
{"v": 1	"t": 1638041	"P": 1621.25	"F": 8667}
{"v": 1	"t": 1638062	"P": 1631.75	"F": 8899}
{"v": 1	"t": 1638082	"P": 1639.25	"F": 8453}
{"v": 1	"t": 1638102	"P": 1632.75	"F": 9038}
{"v": 1	"t": 1638123	"P": 1633.75	"F": 9001}
{"v": 1	"t": 1638143	"P": 1641.5	"F": 9035}
{"v": 1	"t": 1638163	"P": 1647.0	"F": 9286}
{"v": 1	"t": 1638183	"P": 1631.75	"F": 9382}
{"v": 1	"t": 1638204	"P": 1633.5	"F": 8999}
{"v": 1	"t": 1638224	"P": 1634.25	"F": 9288}
{"v": 1	"t": 1638244	"P": 1639.75	"F": 9430}
{"v": 1	"t": 1638265	"P": 1654.0	"F": 9651}
{"v": 1	"t": 1638285	"P": 1627.5	"F": 9414}
{"v": 1	"t": 1638305	"P": 1631.0	"F": 9811}
{"v": 1	"t": 1638326	"P": 1644.0	"F": 9670}
{"v": 1	"t": 1638346	"P": 1654.0	"F": 9514}
{"v": 1	"t": 1638366	"P": 1652.25	"F": 9523}
{"v": 1	"t": 1638386	"P": 1637.25	"F": 9751}
{"v": 1	"t": 1638407	"P": 1637.25	"F": 9664}
{"v": 1	"t": 1638427	"P": 1653.0	"F": 9675}
{"v": 1	"t": 1638447	"P": 1646.0	"F": 9489}
{"v": 1	"t": 1638468	"P": 1635.0	"F": 9339}
{"v": 1	"t": 1638488	"P": 1640.5	"F": 9984}
{"v": 1	"t": 1638508	"P": 1654.75	"F": 9839}
{"v": 1	"t": 1638528	"P": 1646.75	"F": 9750}
{"v": 1	"t": 1638549	"P": 1640.25	"F": 10067}
{"v": 1	"t": 1638569	"P": 1644.0	"F": 10289}
{"v": 1	"t": 1638589	"P": 1660.0	"F": 9504}
{"v": 1	"t": 1638610	"P": 1655.75	"F": 9781}
{"v": 1	"t": 1638630	"P": 1644.0	"F": 9749}
{"v": 1	"t": 1638650	"P": 1636.5	"F": 9967	"C": 45.355	"D": 3266	"sn": 54091930088003	"file": "/data/device_log/data0000.out"}
{"v": 1	"t": 1638671	"P": 1647.5	"F": 9801}
{"v": 1	"t": 1638691	"P": 1638.25	"F": 9604}
{"v": 1	"t": 1638713	"P": 1640.75	"F": 9594}
{"v": 1	"t": 1638734	"P": 1639.25	"F": 9560}
{"v": 1	"t": 1638754	"P": 1644.0	"F": 9746}
{"v": 1	"t": 1638774	"P": 1632.0	"F": 9890}
{"v": 1	"t": 1638794	"P": 1633.75	"F": 9184}
{"v": 1	"t": 1638815	"P": 1630.25	"F": 8923}
{"v": 1	"t": 1638835	"P": 1620.5	"F": 9007}
{"v": 1	"t": 1638856	"P": 1624.0	"F": 8867}
{"v": 1	"t": 1638876	"P": 1621.75	"F": 8495}
{"v": 1	"t": 1638896	"P": 1607.5	"F": 8400}
{"v": 1	"t": 1638916	"P": 1597.25	"F": 8206}
{"v": 1	"t": 1638937	"P": 1608.75	"F": 7776}
{"v": 1	"t": 1638957	"P": 1601.25	"F": 7130}
{"v": 1	"t": 1638977	"P": 1581.0	"F": 7129}
{"v": 1	"t": 1638998	"P": 1575.5	"F": 6753}
{"v": 1	"t": 1639018	"P": 1566.5	"F": 6312}
{"v": 1	"t": 1639038	"P": 1572.25	"F": 6105}
{"v": 1	"t": 1639058	"P": 1555.5	"F": 5672}
{"v": 1	"t": 1639079	"P": 1548.0	"F": 5381}
{"v": 1	"t": 1639099	"P": 1538.0	"F": 5291}
{"v": 1	"t": 1639119	"P": 1548.25	"F": 4666}
{"v": 1	"t": 1639140	"P": 1538.5	"F": 4435}
{"v": 1	"t": 1639160	"P": 1525.5	"F": 4323}
{"v": 1	"t": 1639180	"P": 1523.25	"F": 4219}
{"v": 1	"t": 1639201	"P": 1529.25	"F": 3878}
{"v": 1	"t": 1639221	"P": 1534.25	"F": 3685}
{"v": 1	"t": 1639241	"P": 1516.0	"F": 3559}
{"v": 1	"t": 1639261	"P": 1509.0	"F": 3631}
{"v": 1	"t": 1639282	"P": 1515.75	"F": 3443}
{"v": 1	"t": 1639302	"P": 1523.5	"F": 3259}
{"v": 1	"t": 1639322	"P": 1515.0	"F": 3271}
{"v": 1	"t": 1639343	"P": 1507.25	"F": 3293}
{"v": 1	"t": 1639363	"P": 1514.0	"F": 3139}
{"v": 1	"t": 1639383	"P": 1523.25	"F": 3252}
{"v": 1	"t": 1639404	"P": 1516.0	"F": 3160}
{"v": 1	"t": 1639424	"P": 1506.5	"F": 3124}
{"v": 1	"t": 1639444	"P": 1511.5	"F": 3201}
{"v": 1	"t": 1639465	"P": 1520.5	"F": 3179}
{"v": 1	"t": 1639485	"P": 1518.25	"F": 2929}
{"v": 1	"t": 1639505	"P": 1511.25	"F": 3130}
{"v": 1	"t": 1639525	"P": 1513.5	"F": 3072}
{"v": 1	"t": 1639546	"P": 1525.25	"F": 3061}
{"v": 1	"t": 1639566	"P": 1521.25	"F": 3270}
{"v": 1	"t": 1639586	"P": 1508.75	"F": 3234}
{"v": 1	"t": 1639607	"P": 1502.25	"F": 3093}
{"v": 1	"t": 1639627	"P": 1527.0	"F": 2904}
{"v": 1	"t": 1639647	"P": 1528.0	"F": 3098}
{"v": 1	"t": 1639667	"P": 1520.0	"F": 3349	"C": 45.35	"D": 3266	"sn": 54091930088003	"file": "/data/device_log/data0000.out"	"CO2": 4092.43798828125	"Tp": 25.779739379882812	"H": 20.831340789794922}
{"v": 1	"t": 1639689	"P": 1524.25	"F": 3394}
{"v": 1	"t": 1639709	"P": 1523.25	"F": 3699}
{"v": 1	"t": 1639731	"P": 1533.75	"F": 4069}
{"v": 1	"t": 1639751	"P": 1538.0	"F": 4428}
{"v": 1	"t": 1639771	"P": 1533.25	"F": 4677}
{"v": 1	"t": 1639792	"P": 1548.75	"F": 4771}
{"v": 1	"t": 1639812	"P": 1560.25	"F": 5018}
{"v": 1	"t": 1639832	"P": 1556.25	"F": 5291}
{"v": 1	"t": 1639853	"P": 1558.75	"F": 5795}
{"v": 1	"t": 1639873	"P": 1567.25	"F": 5868}
{"v": 1	"t": 1639893	"P": 1570.5	"F": 6208}
{"v": 1	"t": 1639914	"P": 1586.0	"F": 6781}
{"v": 1	"t": 1639934	"P": 1591.75	"F": 6839}
{"v": 1	"t": 1639954	"P": 1590.25	"F": 7086}
{"v": 1	"t": 1639974	"P": 1593.75	"F": 6921}
{"v": 1	"t": 1639995	"P": 1599.0	"F": 7313}
{"v": 1	"t": 1640015	"P": 1591.25	"F": 7482}
{"v": 1	"t": 1640035	"P": 1604.25	"F": 7868}
{"v": 1	"t": 1640056	"P": 1620.0	"F": 7780}
{"v": 1	"t": 1640076	"P": 1611.75	"F": 7832}
{"v": 1	"t": 1640096	"P": 1607.25	"F": 8024}
{"v": 1	"t": 1640117	"P": 1620.75	"F": 8293}
{"v": 1	"t": 1640137	"P": 1630.75	"F": 7827}
{"v": 1	"t": 1640157	"P": 1615.75	"F": 8599}
{"v": 1	"t": 1640178	"P": 1617.25	"F": 8394}
{"v": 1	"t": 1640198	"P": 1614.75	"F": 8493}
{"v": 1	"t": 1640218	"P": 1632.25	"F": 8761}
{"v": 1	"t": 1640238	"P": 1627.25	"F": 8753}
{"v": 1	"t": 1640259	"P": 1626.5	"F": 8776}
{"v": 1	"t": 1640279	"P": 1617.25	"F": 8736}
{"v": 1	"t": 1640299	"P": 1638.0	"F": 8775}
{"v": 1	"t": 1640320	"P": 1633.25	"F": 8788}
{"v": 1	"t": 1640340	"P": 1621.5	"F": 8776}
{"v": 1	"t": 1640360	"P": 1622.25	"F": 9048}
{"v": 1	"t": 1640381	"P": 1628.0	"F": 8825}
{"v": 1	"t": 1640401	"P": 1638.0	"F": 8611}
{"v": 1	"t": 1640421	"P": 1632.0	"F": 8890}
{"v": 1	"t": 1640441	"P": 1627.75	"F": 8708}
{"v": 1	"t": 1640462	"P": 1624.0	"F": 8823}
{"v": 1	"t": 1640482	"P": 1636.75	"F": 9131}
{"v": 1	"t": 1640502	"P": 1635.0	"F": 9135}
{"v": 1	"t": 1640523	"P": 1620.0	"F": 9312}
{"v": 1	"t": 1640543	"P": 1634.5	"F": 9197}
{"v": 1	"t": 1640563	"P": 1643.0	"F": 8959}
{"v": 1	"t": 1640584	"P": 1631.25	"F": 9243}
{"v": 1	"t": 1640604	"P": 1627.5	"F": 9150}
{"v": 1	"t": 1640624	"P": 1633.0	"F": 8543}
{"v": 1	"t": 1640644	"P": 1638.75	"F": 8872}
{"v": 1	"t": 1640665	"P": 1629.75	"F": 9099}
{"v": 1	"t": 1640685	"P": 1622.75	"F": 9109	"C": 45.335	"D": 3266	"sn": 54091930088003	"file": "/data/device_log/data0000.out"}
{"v": 1	"t": 1640706	"P": 1634.75	"F": 9137}
{"v": 1	"t": 1640726	"P": 1638.75	"F": 9580}
{"v": 1	"t": 1640748	"P": 1630.75	"F": 9118}
{"v": 1	"t": 1640768	"P": 1635.5	"F": 9338}
{"v": 1	"t": 1640788	"P": 1633.5	"F": 9549}
{"v": 1	"t": 1640809	"P": 1636.25	"F": 9451}
{"v": 1	"t": 1640829	"P": 1624.0	"F": 9089}
{"v": 1	"t": 1640849	"P": 1626.75	"F": 9348}
{"v": 1	"t": 1640870	"P": 1633.75	"F": 9195}
{"v": 1	"t": 1640890	"P": 1630.0	"F": 8963}
{"v": 1	"t": 1640910	"P": 1616.25	"F": 8589}
{"v": 1	"t": 1640930	"P": 1631.25	"F": 9310}
{"v": 1	"t": 1640951	"P": 1638.75	"F": 8889}
{"v": 1	"t": 1640971	"P": 1639.25	"F": 8804}
{"v": 1	"t": 1640991	"P": 1623.75	"F": 9174}
{"v": 1	"t": 1641012	"P": 1620.0	"F": 8895}
{"v": 1	"t": 1641032	"P": 1639.75	"F": 9251}
{"v": 1	"t": 1641052	"P": 1636.0	"F": 8959}
{"v": 1	"t": 1641073	"P": 1625.75	"F": 9059}
{"v": 1	"t": 1641093	"P": 1626.0	"F": 8535}
{"v": 1	"t": 1641113	"P": 1629.75	"F": 8547}
{"v": 1	"t": 1641133	"P": 1621.75	"F": 8758}
{"v": 1	"t": 1641154	"P": 1619.0	"F": 8979}
{"v": 1	"t": 1641174	"P": 1618.0	"F": 8531}
{"v": 1	"t": 1641194	"P": 1627.75	"F": 8485}
{"v": 1	"t": 1641215	"P": 1628.5	"F": 8179}
{"v": 1	"t": 1641235	"P": 1600.0	"F": 7965}
{"v": 1	"t": 1641255	"P": 1594.75	"F": 7715}
{"v": 1	"t": 1641276	"P": 1599.25	"F": 7567}
{"v": 1	"t": 1641296	"P": 1598.75	"F": 7127}
{"v": 1	"t": 1641316	"P": 1575.75	"F": 6839}
{"v": 1	"t": 1641336	"P": 1573.75	"F": 6453}
{"v": 1	"t": 1641357	"P": 1562.25	"F": 6215}
{"v": 1	"t": 1641377	"P": 1580.0	"F": 6092}
{"v": 1	"t": 1641397	"P": 1559.5	"F": 5780}
{"v": 1	"t": 1641418	"P": 1547.5	"F": 5280}
{"v": 1	"t": 1641438	"P": 1542.25	"F": 5102}
{"v": 1	"t": 1641458	"P": 1544.0	"F": 4833}
{"v": 1	"t": 1641479	"P": 1536.0	"F": 4597}
{"v": 1	"t": 1641499	"P": 1525.25	"F": 4463}
{"v": 1	"t": 1641519	"P": 1533.0	"F": 4134}
{"v": 1	"t": 1641540	"P": 1532.0	"F": 4040}
{"v": 1	"t": 1641560	"P": 1519.0	"F": 3757}
{"v": 1	"t": 1641580	"P": 1512.25	"F": 3529}
{"v": 1	"t": 1641601	"P": 1519.75	"F": 3381}
{"v": 1	"t": 1641621	"P": 1518.0	"F": 3156}
{"v": 1	"t": 1641641	"P": 1509.0	"F": 3000}
{"v": 1	"t": 1641662	"P": 1504.25	"F": 2842}
{"v": 1	"t": 1641682	"P": 1520.0	"F": 2846}
{"v": 1	"t": 1641702	"P": 1515.75	"F": 2785	"C": 45.36	"D": 3266	"sn": 54091930088003	"file": "/data/device_log/data0000.out"	"CO2": 3484.48583984375	"Tp": 25.766387939453125	"H": 20.74498176574707}
{"v": 1	"t": 1641724	"P": 1514.5	"F": 2864}
{"v": 1	"t": 1641744	"P": 1504.5	"F": 2617}
{"v": 1	"t": 1641767	"P": 1499.75	"F": 2623}
{"v": 1	"t": 1641787	"P": 1513.5	"F": 2613}
{"v": 1	"t": 1641807	"P": 1516.25	"F": 2611}
{"v": 1	"t": 1641827	"P": 1512.75	"F": 2636}
{"v": 1	"t": 1641848	"P": 1503.5	"F": 2591}
{"v": 1	"t": 1641868	"P": 1509.5	"F": 2653}
{"v": 1	"t": 1641888	"P": 1514.25	"F": 2600}
{"v": 1	"t": 1641909	"P": 1511.75	"F": 2695}
{"v": 1	"t": 1641929	"P": 1508.5	"F": 2809}
{"v": 1	"t": 1641949	"P": 1521.25	"F": 2772}
{"v": 1	"t": 1641970	"P": 1520.0	"F": 2849}
{"v": 1	"t": 1641990	"P": 1513.75	"F": 2927}
{"v": 1	"t": 1642010	"P": 1512.5	"F": 3060}
{"v": 1	"t": 1642031	"P": 1517.75	"F": 3067}
{"v": 1	"t": 1642051	"P": 1523.5	"F": 3249}
{"v": 1	"t": 1642071	"P": 1520.25	"F": 3104}
{"v": 1	"t": 1642092	"P": 1513.5	"F": 3314}
{"v": 1	"t": 1642112	"P": 1524.25	"F": 3378}
{"v": 1	"t": 1642132	"P": 1529.0	"F": 3616}
{"v": 1	"t": 1642153	"P": 1527.25	"F": 3939}
{"v": 1	"t": 1642173	"P": 1531.75	"F": 4217}
{"v": 1	"t": 1642193	"P": 1548.5	"F": 4720}
{"v": 1	"t": 1642213	"P": 1561.75	"F": 4926}
{"v": 1	"t": 1642234	"P": 1556.0	"F": 5441}
{"v": 1	"t": 1642254	"P": 1554.5	"F": 5972}
{"v": 1	"t": 1642274	"P": 1566.0	"F": 5969}
{"v": 1	"t": 1642295	"P": 1580.25	"F": 6261}
{"v": 1	"t": 1642315	"P": 1585.0	"F": 6453}
{"v": 1	"t": 1642335	"P": 1578.25	"F": 6825}
{"v": 1	"t": 1642355	"P": 1588.5	"F": 6905}
{"v": 1	"t": 1642376	"P": 1606.5	"F": 6911}
{"v": 1	"t": 1642396	"P": 1603.0	"F": 6853}
{"v": 1	"t": 1642416	"P": 1596.0	"F": 7259}
{"v": 1	"t": 1642437	"P": 1599.75	"F": 7235}
{"v": 1	"t": 1642457	"P": 1603.0	"F": 7840}
{"v": 1	"t": 1642477	"P": 1613.75	"F": 7880}
{"v": 1	"t": 1642497	"P": 1619.75	"F": 7824}
{"v": 1	"t": 1642518	"P": 1601.0	"F": 8041}
{"v": 1	"t": 1642538	"P": 1617.5	"F": 8318}
{"v": 1	"t": 1642558	"P": 1622.25	"F": 8387}
{"v": 1	"t": 1642579	"P": 1619.0	"F": 8357}
{"v": 1	"t": 1642599	"P": 1614.75	"F": 8432}
{"v": 1	"t": 1642619	"P": 1618.75	"F": 8456}
{"v": 1	"t": 1642639	"P": 1628.0	"F": 8950}
{"v": 1	"t": 1642660	"P": 1628.5	"F": 8828}
{"v": 1	"t": 1642680	"P": 1616.0	"F": 8970}
{"v": 1	"t": 1642700	"P": 1623.0	"F": 9151}
{"v": 1	"t": 1642721	"P": 1635.0	"F": 9142	"C": 45.36	"D": 3266	"sn": 54091930088003	"file": "/data/device_log/data0000.out"}
{"v": 1	"t": 1642741	"P": 1636.25	"F": 9239}
{"v": 1	"t": 1642762	"P": 1624.75	"F": 9263}
{"v": 1	"t": 1642783	"P": 1631.75	"F": 9289}
{"v": 1	"t": 1642803	"P": 1637.0	"F": 9282}
{"v": 1	"t": 1642824	"P": 1632.0	"F": 9547}
{"v": 1	"t": 1642844	"P": 1622.5	"F": 9411}
{"v": 1	"t": 1642864	"P": 1639.25	"F": 9545}
{"v": 1	"t": 1642885	"P": 1643.25	"F": 9434}
{"v": 1	"t": 1642905	"P": 1627.5	"F": 9655}
{"v": 1	"t": 1642925	"P": 1633.25	"F": 9620}
{"v": 1	"t": 1642946	"P": 1647.0	"F": 9464}
{"v": 1	"t": 1642966	"P": 1646.75	"F": 9263}
{"v": 1	"t": 1642986	"P": 1638.0	"F": 9205}
{"v": 1	"t": 1643006	"P": 1628.5	"F": 9198}
{"v": 1	"t": 1643027	"P": 1641.0	"F": 9392}
{"v": 1	"t": 1643047	"P": 1646.25	"F": 9456}
{"v": 1	"t": 1643067	"P": 1636.0	"F": 9300}
{"v": 1	"t": 1643088	"P": 1636.25	"F": 9681}
{"v": 1	"t": 1643108	"P": 1634.25	"F": 9660}
{"v": 1	"t": 1643128	"P": 1644.75	"F": 9250}
{"v": 1	"t": 1643148	"P": 1647.75	"F": 9184}
{"v": 1	"t": 1643169	"P": 1636.25	"F": 9650}
{"v": 1	"t": 1643189	"P": 1641.25	"F": 9297}
{"v": 1	"t": 1643209	"P": 1657.0	"F": 9835}
{"v": 1	"t": 1643230	"P": 1651.25	"F": 9662}
{"v": 1	"t": 1643250	"P": 1645.75	"F": 9767}
{"v": 1	"t": 1643270	"P": 1643.75	"F": 9640}
{"v": 1	"t": 1643291	"P": 1658.5	"F": 9763}
{"v": 1	"t": 1643311	"P": 1655.25	"F": 10238}
{"v": 1	"t": 1643331	"P": 1650.0	"F": 10146}
{"v": 1	"t": 1643352	"P": 1640.5	"F": 10586}
{"v": 1	"t": 1643372	"P": 1661.75	"F": 10368}
{"v": 1	"t": 1643392	"P": 1652.5	"F": 9863}
{"v": 1	"t": 1643413	"P": 1652.25	"F": 9984}
{"v": 1	"t": 1643433	"P": 1642.0	"F": 9969}
{"v": 1	"t": 1643453	"P": 1655.0	"F": 9948}
{"v": 1	"t": 1643473	"P": 1646.25	"F": 9544}
{"v": 1	"t": 1643494	"P": 1636.75	"F": 9576}
{"v": 1	"t": 1643514	"P": 1633.0	"F": 9344}
{"v": 1	"t": 1643534	"P": 1615.0	"F": 8875}
{"v": 1	"t": 1643555	"P": 1606.0	"F": 8886}
{"v": 1	"t": 1643575	"P": 1615.5	"F": 8327}
{"v": 1	"t": 1643595	"P": 1612.0	"F": 7822}
{"v": 1	"t": 1643616	"P": 1611.25	"F": 7781}
{"v": 1	"t": 1643636	"P": 1601.0	"F": 7615}
{"v": 1	"t": 1643656	"P": 1598.25	"F": 7315}
{"v": 1	"t": 1643676	"P": 1589.0	"F": 7302}
{"v": 1	"t": 1643697	"P": 1599.25	"F": 7239}
{"v": 1	"t": 1643717	"P": 1606.0	"F": 7564}
{"v": 1	"t": 1643737	"P": 1605.75	"F": 7349	"C": 45.31	"D": 3266	"sn": 54091930088003	"file": "/data/device_log/data0000.out"	"CO2": 4340.88818359375	"Tp": 25.809112548828125	"H": 20.8310546875}
{"v": 1	"t": 1643759	"P": 1606.75	"F": 7236}
{"v": 1	"t": 1643779	"P": 1590.0	"F": 7171}
{"v": 1	"t": 1643801	"P": 1606.75	"F": 7185}
{"v": 1	"t": 1643821	"P": 1595.25	"F": 7487}
{"v": 1	"t": 1643841	"P": 1593.0	"F": 7429}
{"v": 1	"t": 1643862	"P": 1592.75	"F": 7377}
{"v": 1	"t": 1643882	"P": 1600.0	"F": 7803}
{"v": 1	"t": 1643902	"P": 1613.0	"F": 7572}
{"v": 1	"t": 1643922	"P": 1602.75	"F": 7460}
{"v": 1	"t": 1643943	"P": 1599.75	"F": 7646}
{"v": 1	"t": 1643963	"P": 1601.5	"F": 7805}
{"v": 1	"t": 1643983	"P": 1615.5	"F": 7550}
{"v": 1	"t": 1644004	"P": 1600.5	"F": 7659}
{"v": 1	"t": 1644024	"P": 1600.0	"F": 7492}
{"v": 1	"t": 1644044	"P": 1606.25	"F": 7761}
{"v": 1	"t": 1644065	"P": 1609.75	"F": 7650}
{"v": 1	"t": 1644085	"P": 1600.5	"F": 7434}
{"v": 1	"t": 1644105	"P": 1594.75	"F": 7562}
{"v": 1	"t": 1644126	"P": 1597.25	"F": 7619}
{"v": 1	"t": 1644146	"P": 1599.25	"F": 7087}
{"v": 1	"t": 1644166	"P": 1590.0	"F": 7462}
{"v": 1	"t": 1644186	"P": 1577.5	"F": 7014}
{"v": 1	"t": 1644207	"P": 1584.0	"F": 7055}
{"v": 1	"t": 1644227	"P": 1587.0	"F": 7130}
{"v": 1	"t": 1644247	"P": 1585.75	"F": 6959}
{"v": 1	"t": 1644268	"P": 1578.0	"F": 7008}
{"v": 1	"t": 1644288	"P": 1568.75	"F": 6758}
{"v": 1	"t": 1644308	"P": 1575.75	"F": 6173}
{"v": 1	"t": 1644328	"P": 1565.25	"F": 5815}
{"v": 1	"t": 1644349	"P": 1544.25	"F": 5516}
{"v": 1	"t": 1644369	"P": 1544.75	"F": 5136}
{"v": 1	"t": 1644389	"P": 1548.5	"F": 4837}
{"v": 1	"t": 1644410	"P": 1545.25	"F": 4584}
{"v": 1	"t": 1644430	"P": 1522.25	"F": 4318}
{"v": 1	"t": 1644450	"P": 1516.75	"F": 4012}
{"v": 1	"t": 1644471	"P": 1520.75	"F": 3723}
{"v": 1	"t": 1644491	"P": 1516.25	"F": 3533}
{"v": 1	"t": 1644511	"P": 1512.5	"F": 3019}
{"v": 1	"t": 1644532	"P": 1499.5	"F": 2751}
{"v": 1	"t": 1644552	"P": 1508.75	"F": 2418}
{"v": 1	"t": 1644572	"P": 1509.5	"F": 2254}
{"v": 1	"t": 1644592	"P": 1498.5	"F": 1992}
{"v": 1	"t": 1644613	"P": 1492.75	"F": 1897}
{"v": 1	"t": 1644633	"P": 1495.0	"F": 1813}
{"v": 1	"t": 1644653	"P": 1503.25	"F": 1576}
{"v": 1	"t": 1644674	"P": 1495.25	"F": 1554}
{"v": 1	"t": 1644694	"P": 1491.5	"F": 1489}
{"v": 1	"t": 1644714	"P": 1495.25	"F": 1414}
{"v": 1	"t": 1644735	"P": 1500.25	"F": 1403}
{"v": 1	"t": 1644755	"P": 1493.5	"F": 1362	"C": 45.365	"D": 3265	"sn": 54091930088003	"file": "/data/device_log/data0000.out"}
{"v": 1	"t": 1644775	"P": 1488.25	"F": 1281}
{"v": 1	"t": 1644796	"P": 1499.5	"F": 1328}
{"v": 1	"t": 1644819	"P": 1497.5	"F": 1362}
{"v": 1	"t": 1644840	"P": 1502.5	"F": 1332}
{"v": 1	"t": 1644860	"P": 1502.75	"F": 1530}
{"v": 1	"t": 1644880	"P": 1500.75	"F": 1562}
{"v": 1	"t": 1644900	"P": 1504.5	"F": 1550}
{"v": 1	"t": 1644921	"P": 1518.0	"F": 1878}
{"v": 1	"t": 1644941	"P": 1515.25	"F": 2141}
{"v": 1	"t": 1644961	"P": 1510.5	"F": 2637}
{"v": 1	"t": 1644982	"P": 1522.0	"F": 3135}
{"v": 1	"t": 1645002	"P": 1533.25	"F": 3658}
{"v": 1	"t": 1645022	"P": 1532.5	"F": 4097}
{"v": 1	"t": 1645043	"P": 1527.75	"F": 4277}
{"v": 1	"t": 1645063	"P": 1542.0	"F": 4674}
{"v": 1	"t": 1645083	"P": 1560.0	"F": 4855}
{"v": 1	"t": 1645103	"P": 1563.75	"F": 5398}
{"v": 1	"t": 1645124	"P": 1561.0	"F": 5644}
{"v": 1	"t": 1645144	"P": 1557.0	"F": 6021}
{"v": 1	"t": 1645164	"P": 1592.0	"F": 6238}
{"v": 1	"t": 1645185	"P": 1586.5	"F": 6621}
{"v": 1	"t": 1645205	"P": 1581.25	"F": 6979}
{"v": 1	"t": 1645225	"P": 1586.75	"F": 7209}
{"v": 1	"t": 1645246	"P": 1596.25	"F": 7078}
{"v": 1	"t": 1645266	"P": 1604.5	"F": 7374}
{"v": 1	"t": 1645286	"P": 1598.0	"F": 7307}
{"v": 1	"t": 1645307	"P": 1600.0	"F": 7590}
{"v": 1	"t": 1645327	"P": 1620.0	"F": 7526}
{"v": 1	"t": 1645347	"P": 1616.0	"F": 7608}
{"v": 1	"t": 1645367	"P": 1605.25	"F": 8160}
{"v": 1	"t": 1645388	"P": 1611.75	"F": 8109}
{"v": 1	"t": 1645408	"P": 1616.0	"F": 7867}
{"v": 1	"t": 1645428	"P": 1619.75	"F": 7978}
{"v": 1	"t": 1645449	"P": 1622.5	"F": 8300}
{"v": 1	"t": 1645469	"P": 1615.5	"F": 8416}
{"v": 1	"t": 1645490	"P": 1621.75	"F": 8403}
{"v": 1	"t": 1645510	"P": 1631.25	"F": 8509}
{"v": 1	"t": 1645530	"P": 1620.0	"F": 8529}
{"v": 1	"t": 1645550	"P": 1620.5	"F": 8497}
{"v": 1	"t": 1645571	"P": 1637.25	"F": 8716}
{"v": 1	"t": 1645591	"P": 1622.5	"F": 8933}
{"v": 1	"t": 1645611	"P": 1615.75	"F": 8807}
{"v": 1	"t": 1645632	"P": 1646.0	"F": 8671}
{"v": 1	"t": 1645652	"P": 1636.5	"F": 8682}
{"v": 1	"t": 1645672	"P": 1631.5	"F": 8855}
{"v": 1	"t": 1645693	"P": 1625.25	"F": 9233}
{"v": 1	"t": 1645713	"P": 1636.25	"F": 9315}
{"v": 1	"t": 1645733	"P": 1636.0	"F": 8836}
{"v": 1	"t": 1645754	"P": 1630.25	"F": 9116}
{"v": 1	"t": 1645774	"P": 1630.75	"F": 9243	"C": 45.285	"D": 3265	"sn": 54091930088003	"file": "/data/device_log/data0000.out"	"CO2": 3635.3759765625	"Tp": 25.7930908203125	"H": 20.83141326904297}
{"v": 1	"t": 1645795	"P": 1630.0	"F": 9423}
{"v": 1	"t": 1645816	"P": 1647.5	"F": 9194}
{"v": 1	"t": 1645838	"P": 1634.25	"F": 9321}
{"v": 1	"t": 1645858	"P": 1633.25	"F": 9382}
{"v": 1	"t": 1645878	"P": 1649.25	"F": 9324}
{"v": 1	"t": 1645899	"P": 1643.0	"F": 9176}
{"v": 1	"t": 1645919	"P": 1634.0	"F": 9195}
{"v": 1	"t": 1645939	"P": 1646.0	"F": 9408}
{"v": 1	"t": 1645960	"P": 1645.5	"F": 9239}
{"v": 1	"t": 1645980	"P": 1640.75	"F": 9218}
{"v": 1	"t": 1646000	"P": 1626.5	"F": 9357}
{"v": 1	"t": 1646021	"P": 1648.0	"F": 9282}
{"v": 1	"t": 1646041	"P": 1640.0	"F": 9448}
{"v": 1	"t": 1646061	"P": 1628.5	"F": 9553}
{"v": 1	"t": 1646082	"P": 1643.0	"F": 9056}
{"v": 1	"t": 1646102	"P": 1644.25	"F": 9261}
{"v": 1	"t": 1646122	"P": 1627.75	"F": 9609}
{"v": 1	"t": 1646143	"P": 1625.0	"F": 9179}
{"v": 1	"t": 1646163	"P": 1633.25	"F": 9302}
{"v": 1	"t": 1646183	"P": 1637.5	"F": 8917}
{"v": 1	"t": 1646204	"P": 1644.25	"F": 9164}
{"v": 1	"t": 1646224	"P": 1626.5	"F": 8942}
{"v": 1	"t": 1646244	"P": 1630.25	"F": 8996}
{"v": 1	"t": 1646264	"P": 1628.75	"F": 8836}
{"v": 1	"t": 1646285	"P": 1622.0	"F": 8810}
{"v": 1	"t": 1646305	"P": 1618.0	"F": 8448}
{"v": 1	"t": 1646325	"P": 1607.75	"F": 8446}
{"v": 1	"t": 1646346	"P": 1628.5	"F": 8507}
{"v": 1	"t": 1646366	"P": 1613.5	"F": 7935}
{"v": 1	"t": 1646386	"P": 1596.25	"F": 8014}
{"v": 1	"t": 1646407	"P": 1593.0	"F": 7533}
{"v": 1	"t": 1646427	"P": 1601.25	"F": 7496}
{"v": 1	"t": 1646447	"P": 1586.25	"F": 7179}
{"v": 1	"t": 1646467	"P": 1578.75	"F": 6794}
{"v": 1	"t": 1646488	"P": 1565.25	"F": 6509}
{"v": 1	"t": 1646508	"P": 1566.0	"F": 6025}
{"v": 1	"t": 1646528	"P": 1559.5	"F": 5889}
{"v": 1	"t": 1646549	"P": 1557.25	"F": 5500}
{"v": 1	"t": 1646569	"P": 1539.75	"F": 5143}
{"v": 1	"t": 1646589	"P": 1540.0	"F": 5046}
{"v": 1	"t": 1646609	"P": 1548.0	"F": 4813}
{"v": 1	"t": 1646630	"P": 1535.5	"F": 4575}
{"v": 1	"t": 1646650	"P": 1525.25	"F": 4151}
{"v": 1	"t": 1646670	"P": 1517.5	"F": 4133}
{"v": 1	"t": 1646691	"P": 1523.25	"F": 3697}
{"v": 1	"t": 1646711	"P": 1516.75	"F": 3358}
{"v": 1	"t": 1646731	"P": 1509.5	"F": 3175}
{"v": 1	"t": 1646752	"P": 1507.0	"F": 3064}
{"v": 1	"t": 1646772	"P": 1519.0	"F": 2899}
{"v": 1	"t": 1646792	"P": 1512.75	"F": 2865	"C": 45.335	"D": 3264	"sn": 54091930088003	"file": "/data/device_log/data0000.out"}
{"v": 1	"t": 1646813	"P": 1506.0	"F": 2644}
{"v": 1	"t": 1646833	"P": 1504.25	"F": 2468}
{"v": 1	"t": 1646856	"P": 1505.0	"F": 2326}
{"v": 1	"t": 1646876	"P": 1515.5	"F": 2364}
{"v": 1	"t": 1646896	"P": 1506.75	"F": 2226}
{"v": 1	"t": 1646916	"P": 1501.25	"F": 2274}
{"v": 1	"t": 1646937	"P": 1506.0	"F": 2255}
{"v": 1	"t": 1646957	"P": 1516.0	"F": 2214}
{"v": 1	"t": 1646977	"P": 1512.25	"F": 2262}
{"v": 1	"t": 1646998	"P": 1508.25	"F": 2486}
{"v": 1	"t": 1647018	"P": 1508.75	"F": 2586}
{"v": 1	"t": 1647038	"P": 1518.0	"F": 2831}
{"v": 1	"t": 1647059	"P": 1518.25	"F": 2932}
{"v": 1	"t": 1647079	"P": 1512.0	"F": 2928}
{"v": 1	"t": 1647099	"P": 1517.5	"F": 3167}
{"v": 1	"t": 1647119	"P": 1526.25	"F": 3288}
{"v": 1	"t": 1647140	"P": 1527.75	"F": 3409}
{"v": 1	"t": 1647160	"P": 1528.0	"F": 3632}
{"v": 1	"t": 1647180	"P": 1525.75	"F": 3903}
{"v": 1	"t": 1647201	"P": 1544.5	"F": 4446}
{"v": 1	"t": 1647221	"P": 1557.0	"F": 4715}
{"v": 1	"t": 1647241	"P": 1551.75	"F": 5000}
{"v": 1	"t": 1647261	"P": 1547.5	"F": 5498}
{"v": 1	"t": 1647282	"P": 1563.5	"F": 5617}
{"v": 1	"t": 1647302	"P": 1574.5	"F": 5827}
{"v": 1	"t": 1647322	"P": 1575.5	"F": 6033}
{"v": 1	"t": 1647343	"P": 1576.75	"F": 6837}
{"v": 1	"t": 1647363	"P": 1586.5	"F": 6726}
{"v": 1	"t": 1647383	"P": 1598.5	"F": 6639}
{"v": 1	"t": 1647404	"P": 1597.25	"F": 7214}
{"v": 1	"t": 1647424	"P": 1596.0	"F": 7204}
{"v": 1	"t": 1647444	"P": 1606.25	"F": 7362}
{"v": 1	"t": 1647465	"P": 1615.5	"F": 7420}
{"v": 1	"t": 1647485	"P": 1604.75	"F": 7620}
{"v": 1	"t": 1647505	"P": 1600.5	"F": 7748}
{"v": 1	"t": 1647525	"P": 1608.75	"F": 7830}
{"v": 1	"t": 1647546	"P": 1613.5	"F": 7555}
{"v": 1	"t": 1647566	"P": 1611.5	"F": 8101}
{"v": 1	"t": 1647586	"P": 1607.5	"F": 7907}
{"v": 1	"t": 1647607	"P": 1605.0	"F": 8399}
{"v": 1	"t": 1647627	"P": 1614.75	"F": 7923}
{"v": 1	"t": 1647647	"P": 1622.75	"F": 8192}
{"v": 1	"t": 1647667	"P": 1611.5	"F": 8270}
{"v": 1	"t": 1647688	"P": 1602.5	"F": 8399}
{"v": 1	"t": 1647708	"P": 1618.5	"F": 8316}
{"v": 1	"t": 1647728	"P": 1626.75	"F": 8215}
{"v": 1	"t": 1647749	"P": 1623.5	"F": 8664}
{"v": 1	"t": 1647769	"P": 1610.0	"F": 8646}
{"v": 1	"t": 1647789	"P": 1617.75	"F": 8382}
{"v": 1	"t": 1647809	"P": 1617.25	"F": 8731	"C": 45.34	"D": 3264	"sn": 54091930088003	"file": "/data/device_log/data0000.out"	"CO2": 3287.2734375	"Tp": 25.779739379882812	"H": 21.09073829650879}
{"v": 1	"t": 1647831	"P": 1629.25	"F": 8475}
{"v": 1	"t": 1647851	"P": 1614.5	"F": 8438}
{"v": 1	"t": 1647873	"P": 1631.5	"F": 8675}
{"v": 1	"t": 1647894	"P": 1622.75	"F": 8449}
{"v": 1	"t": 1647914	"P": 1633.5	"F": 8757}
{"v": 1	"t": 1647934	"P": 1622.5	"F": 8933}
{"v": 1	"t": 1647954	"P": 1627.25	"F": 8871}
{"v": 1	"t": 1647975	"P": 1640.5	"F": 9037}
{"v": 1	"t": 1647995	"P": 1630.5	"F": 8572}
{"v": 1	"t": 1648015	"P": 1632.5	"F": 8912}
{"v": 1	"t": 1648036	"P": 1641.75	"F": 9305}
{"v": 1	"t": 1648056	"P": 1637.0	"F": 9295}
{"v": 1	"t": 1648076	"P": 1639.0	"F": 9111}
{"v": 1	"t": 1648097	"P": 1628.75	"F": 9312}
{"v": 1	"t": 1648117	"P": 1641.5	"F": 9030}
{"v": 1	"t": 1648137	"P": 1642.25	"F": 9002}
{"v": 1	"t": 1648158	"P": 1639.0	"F": 9292}
{"v": 1	"t": 1648178	"P": 1633.75	"F": 9684}
{"v": 1	"t": 1648198	"P": 1649.0	"F": 9374}
{"v": 1	"t": 1648219	"P": 1640.5	"F": 9524}
{"v": 1	"t": 1648239	"P": 1633.75	"F": 9065}
{"v": 1	"t": 1648259	"P": 1633.5	"F": 9524}
{"v": 1	"t": 1648279	"P": 1652.5	"F": 9439}
{"v": 1	"t": 1648300	"P": 1641.75	"F": 9425}
{"v": 1	"t": 1648320	"P": 1626.75	"F": 9362}
{"v": 1	"t": 1648340	"P": 1624.25	"F": 9062}
{"v": 1	"t": 1648361	"P": 1641.5	"F": 9119}
{"v": 1	"t": 1648381	"P": 1637.25	"F": 8842}
{"v": 1	"t": 1648401	"P": 1628.25	"F": 9120}
{"v": 1	"t": 1648421	"P": 1622.75	"F": 8950}
{"v": 1	"t": 1648442	"P": 1628.0	"F": 9134}
{"v": 1	"t": 1648462	"P": 1634.25	"F": 9378}
{"v": 1	"t": 1648482	"P": 1637.5	"F": 8730}
{"v": 1	"t": 1648503	"P": 1625.25	"F": 9020}
{"v": 1	"t": 1648523	"P": 1617.25	"F": 8534}
{"v": 1	"t": 1648543	"P": 1636.25	"F": 9011}
{"v": 1	"t": 1648563	"P": 1636.25	"F": 8847}
{"v": 1	"t": 1648584	"P": 1625.75	"F": 8681}
{"v": 1	"t": 1648604	"P": 1608.5	"F": 8572}
{"v": 1	"t": 1648624	"P": 1609.75	"F": 8268}
{"v": 1	"t": 1648645	"P": 1613.5	"F": 8213}
{"v": 1	"t": 1648665	"P": 1600.0	"F": 7923}
{"v": 1	"t": 1648685	"P": 1594.0	"F": 7602}
{"v": 1	"t": 1648706	"P": 1591.25	"F": 7318}
{"v": 1	"t": 1648726	"P": 1589.75	"F": 6842}
{"v": 1	"t": 1648746	"P": 1570.75	"F": 6542}
{"v": 1	"t": 1648767	"P": 1571.75	"F": 6438}
{"v": 1	"t": 1648787	"P": 1566.0	"F": 6054}
{"v": 1	"t": 1648807	"P": 1562.5	"F": 6043}
{"v": 1	"t": 1648827	"P": 1551.0	"F": 5685	"C": 45.295	"D": 3264	"sn": 54091930088003	"file": "/data/device_log/data0000.out"}
{"v": 1	"t": 1648848	"P": 1541.75	"F": 5462}
{"v": 1	"t": 1648868	"P": 1551.25	"F": 5060}
{"v": 1	"t": 1648891	"P": 1540.25	"F": 4845}
{"v": 1	"t": 1648911	"P": 1533.5	"F": 4457}
{"v": 1	"t": 1648931	"P": 1533.5	"F": 4180}
{"v": 1	"t": 1648951	"P": 1517.75	"F": 3976}
{"v": 1	"t": 1648972	"P": 1525.75	"F": 3991}
{"v": 1	"t": 1648992	"P": 1529.0	"F": 3795}
{"v": 1	"t": 1649012	"P": 1522.25	"F": 3571}
{"v": 1	"t": 1649033	"P": 1514.5	"F": 3320}
{"v": 1	"t": 1649053	"P": 1514.0	"F": 3204}
{"v": 1	"t": 1649073	"P": 1525.0	"F": 3157}
{"v": 1	"t": 1649094	"P": 1512.25	"F": 3104}
{"v": 1	"t": 1649114	"P": 1505.5	"F": 2863}
{"v": 1	"t": 1649134	"P": 1507.5	"F": 2980}
{"v": 1	"t": 1649154	"P": 1517.25	"F": 2714}
{"v": 1	"t": 1649175	"P": 1513.5	"F": 2613}
{"v": 1	"t": 1649195	"P": 1509.75	"F": 2748}
{"v": 1	"t": 1649215	"P": 1503.5	"F": 2680}
{"v": 1	"t": 1649236	"P": 1516.0	"F": 2553}
{"v": 1	"t": 1649256	"P": 1513.25	"F": 2605}
{"v": 1	"t": 1649276	"P": 1514.25	"F": 2590}
{"v": 1	"t": 1649297	"P": 1507.25	"F": 2524}
{"v": 1	"t": 1649317	"P": 1517.75	"F": 2703}
{"v": 1	"t": 1649337	"P": 1517.5	"F": 2626}
{"v": 1	"t": 1649357	"P": 1513.0	"F": 2675}
{"v": 1	"t": 1649378	"P": 1509.0	"F": 2638}
{"v": 1	"t": 1649398	"P": 1519.0	"F": 2809}
{"v": 1	"t": 1649418	"P": 1525.75	"F": 2761}
{"v": 1	"t": 1649439	"P": 1521.25	"F": 3039}
{"v": 1	"t": 1649459	"P": 1511.25	"F": 3142}
{"v": 1	"t": 1649479	"P": 1527.5	"F": 3413}
{"v": 1	"t": 1649500	"P": 1530.5	"F": 3836}
{"v": 1	"t": 1649520	"P": 1532.0	"F": 4091}
{"v": 1	"t": 1649540	"P": 1534.25	"F": 4255}
{"v": 1	"t": 1649561	"P": 1546.5	"F": 4511}
{"v": 1	"t": 1649581	"P": 1550.5	"F": 4939}
{"v": 1	"t": 1649601	"P": 1546.0	"F": 5059}
{"v": 1	"t": 1649622	"P": 1549.25	"F": 5522}
{"v": 1	"t": 1649642	"P": 1569.25	"F": 5569}
{"v": 1	"t": 1649662	"P": 1575.25	"F": 5732}
{"v": 1	"t": 1649683	"P": 1566.25	"F": 5913}
{"v": 1	"t": 1649703	"P": 1569.75	"F": 6232}
{"v": 1	"t": 1649723	"P": 1583.25	"F": 6329}
{"v": 1	"t": 1649744	"P": 1573.5	"F": 6679}
{"v": 1	"t": 1649764	"P": 1582.5	"F": 6943}
{"v": 1	"t": 1649784	"P": 1596.75	"F": 6901}
{"v": 1	"t": 1649805	"P": 1595.25	"F": 7165}
{"v": 1	"t": 1649825	"P": 1585.5	"F": 7168}
{"v": 1	"t": 1649845	"P": 1592.5	"F": 7496	"C": 45.3	"D": 3264	"sn": 54091930088003	"file": "/data/device_log/data0000.out"	"CO2": 2975.410888671875	"Tp": 25.766387939453125	"H": 20.948766708374023}
{"v": 1	"t": 1649866	"P": 1596.0	"F": 7280}
{"v": 1	"t": 1649886	"P": 1603.75	"F": 7669}
{"v": 1	"t": 1649909	"P": 1613.5	"F": 7815}
{"v": 1	"t": 1649929	"P": 1613.25	"F": 7967}
{"v": 1	"t": 1649949	"P": 1616.25	"F": 8187}
{"v": 1	"t": 1649970	"P": 1623.25	"F": 7816}
{"v": 1	"t": 1649990	"P": 1614.75	"F": 8398}
{"v": 1	"t": 1650010	"P": 1618.5	"F": 8503}
{"v": 1	"t": 1650031	"P": 1623.75	"F": 8735}
{"v": 1	"t": 1650051	"P": 1626.5	"F": 8487}
{"v": 1	"t": 1650071	"P": 1623.25	"F": 8146}
{"v": 1	"t": 1650092	"P": 1618.5	"F": 8542}
{"v": 1	"t": 1650112	"P": 1635.25	"F": 8526}
{"v": 1	"t": 1650132	"P": 1632.75	"F": 8794}
{"v": 1	"t": 1650153	"P": 1616.0	"F": 8808}
{"v": 1	"t": 1650173	"P": 1629.75	"F": 8646}
{"v": 1	"t": 1650193	"P": 1647.0	"F": 9241}
{"v": 1	"t": 1650213	"P": 1630.5	"F": 8920}
{"v": 1	"t": 1650234	"P": 1634.0	"F": 9044}
{"v": 1	"t": 1650254	"P": 1625.75	"F": 8770}
{"v": 1	"t": 1650274	"P": 1638.0	"F": 9152}
{"v": 1	"t": 1650295	"P": 1639.0	"F": 9231}
{"v": 1	"t": 1650315	"P": 1621.25	"F": 9158}
{"v": 1	"t": 1650335	"P": 1621.25	"F": 9537}
{"v": 1	"t": 1650356	"P": 1638.5	"F": 9656}
{"v": 1	"t": 1650376	"P": 1640.0	"F": 9815}
{"v": 1	"t": 1650396	"P": 1640.5	"F": 9089}
{"v": 1	"t": 1650416	"P": 1643.75	"F": 9137}
{"v": 1	"t": 1650437	"P": 1638.5	"F": 10146}
{"v": 1	"t": 1650457	"P": 1650.0	"F": 10058}
{"v": 1	"t": 1650477	"P": 1637.5	"F": 9675}
{"v": 1	"t": 1650498	"P": 1628.75	"F": 9729}
{"v": 1	"t": 1650518	"P": 1634.0	"F": 9728}
{"v": 1	"t": 1650538	"P": 1645.0	"F": 9256}
{"v": 1	"t": 1650558	"P": 1638.5	"F": 9470}
{"v": 1	"t": 1650579	"P": 1648.25	"F": 9513}
{"v": 1	"t": 1650599	"P": 1645.75	"F": 9621}
{"v": 1	"t": 1650619	"P": 1648.5	"F": 9653}
{"v": 1	"t": 1650640	"P": 1652.25	"F": 9225}
{"v": 1	"t": 1650660	"P": 1635.75	"F": 9559}
{"v": 1	"t": 1650680	"P": 1641.0	"F": 9511}
{"v": 1	"t": 1650701	"P": 1647.75	"F": 9256}
{"v": 1	"t": 1650721	"P": 1648.0	"F": 9259}
{"v": 1	"t": 1650741	"P": 1634.25	"F": 9334}
{"v": 1	"t": 1650762	"P": 1624.5	"F": 9629}
{"v": 1	"t": 1650782	"P": 1650.0	"F": 9739}
{"v": 1	"t": 1650802	"P": 1632.5	"F": 9760}
{"v": 1	"t": 1650823	"P": 1632.0	"F": 9460}
{"v": 1	"t": 1650843	"P": 1630.5	"F": 9354}
{"v": 1	"t": 1650863	"P": 1651.75	"F": 9191	"C": 45.31	"D": 3264	"sn": 54091930088003	"file": "/data/device_log/data0000.out"}
{"v": 1	"t": 1650884	"P": 1639.25	"F": 8931}
{"v": 1	"t": 1650904	"P": 1629.25	"F": 9436}
{"v": 1	"t": 1650926	"P": 1636.0	"F": 9056}
{"v": 1	"t": 1650947	"P": 1631.0	"F": 9066}
{"v": 1	"t": 1650967	"P": 1635.0	"F": 8843}
{"v": 1	"t": 1650987	"P": 1634.75	"F": 9042}
{"v": 1	"t": 1651008	"P": 1624.0	"F": 8953}
{"v": 1	"t": 1651028	"P": 1614.75	"F": 8527}
{"v": 1	"t": 1651048	"P": 1616.25	"F": 8460}
{"v": 1	"t": 1651068	"P": 1615.25	"F": 8054}
{"v": 1	"t": 1651089	"P": 1598.0	"F": 7637}
{"v": 1	"t": 1651109	"P": 1592.25	"F": 7687}
{"v": 1	"t": 1651129	"P": 1598.0	"F": 7231}
{"v": 1	"t": 1651150	"P": 1589.5	"F": 7017}
{"v": 1	"t": 1651170	"P": 1575.75	"F": 6515}
{"v": 1	"t": 1651190	"P": 1569.0	"F": 6299}
{"v": 1	"t": 1651211	"P": 1566.5	"F": 5776}
{"v": 1	"t": 1651231	"P": 1559.25	"F": 5452}
{"v": 1	"t": 1651251	"P": 1549.0	"F": 5405}
{"v": 1	"t": 1651271	"P": 1540.0	"F": 4995}
{"v": 1	"t": 1651292	"P": 1536.5	"F": 4891}
{"v": 1	"t": 1651312	"P": 1539.25	"F": 4559}
{"v": 1	"t": 1651332	"P": 1529.25	"F": 4331}
{"v": 1	"t": 1651353	"P": 1520.0	"F": 4019}
{"v": 1	"t": 1651373	"P": 1521.5	"F": 3670}
{"v": 1	"t": 1651393	"P": 1529.25	"F": 3525}
{"v": 1	"t": 1651414	"P": 1520.25	"F": 3470}
{"v": 1	"t": 1651434	"P": 1509.5	"F": 3190}
{"v": 1	"t": 1651454	"P": 1508.0	"F": 2989}
{"v": 1	"t": 1651474	"P": 1513.25	"F": 3051}
{"v": 1	"t": 1651495	"P": 1510.0	"F": 2879}
{"v": 1	"t": 1651515	"P": 1501.75	"F": 2710}
{"v": 1	"t": 1651535	"P": 1502.0	"F": 2687}
{"v": 1	"t": 1651556	"P": 1514.25	"F": 2556}
{"v": 1	"t": 1651576	"P": 1509.5	"F": 2500}
{"v": 1	"t": 1651596	"P": 1504.5	"F": 2409}
{"v": 1	"t": 1651617	"P": 1503.0	"F": 2432}
{"v": 1	"t": 1651637	"P": 1509.0	"F": 2270}
{"v": 1	"t": 1651657	"P": 1514.0	"F": 2303}
{"v": 1	"t": 1651677	"P": 1508.0	"F": 2366}
{"v": 1	"t": 1651698	"P": 1501.0	"F": 2410}
{"v": 1	"t": 1651718	"P": 1509.75	"F": 2399}
{"v": 1	"t": 1651738	"P": 1518.25	"F": 2410}
{"v": 1	"t": 1651759	"P": 1515.0	"F": 2516}
{"v": 1	"t": 1651779	"P": 1505.5	"F": 2736}
{"v": 1	"t": 1651799	"P": 1512.0	"F": 2818}
{"v": 1	"t": 1651819	"P": 1522.5	"F": 3042}
{"v": 1	"t": 1651840	"P": 1522.75	"F": 3345}
{"v": 1	"t": 1651860	"P": 1522.5	"F": 3435}
{"v": 1	"t": 1651880	"P": 1524.25	"F": 3547	"C": 45.32	"D": 3264	"sn": 54091930088003	"file": "/data/device_log/data0000.out"	"CO2": 4521.52197265625	"Tp": 25.766387939453125	"H": 20.831525802612305}
{"v": 1	"t": 1651901	"P": 1536.25	"F": 4002}
{"v": 1	"t": 1651921	"P": 1534.25	"F": 4221}
{"v": 1	"t": 1651943	"P": 1547.0	"F": 4607}
{"v": 1	"t": 1651964	"P": 1543.0	"F": 5181}
{"v": 1	"t": 1651984	"P": 1558.25	"F": 5478}
{"v": 1	"t": 1652004	"P": 1567.5	"F": 5738}
{"v": 1	"t": 1652025	"P": 1571.25	"F": 5845}
{"v": 1	"t": 1652045	"P": 1572.0	"F": 6216}
{"v": 1	"t": 1652065	"P": 1572.75	"F": 6463}
{"v": 1	"t": 1652086	"P": 1587.25	"F": 6664}
{"v": 1	"t": 1652106	"P": 1599.5	"F": 6867}
{"v": 1	"t": 1652126	"P": 1593.0	"F": 7169}
{"v": 1	"t": 1652147	"P": 1583.0	"F": 7273}
{"v": 1	"t": 1652167	"P": 1605.5	"F": 7250}
{"v": 1	"t": 1652187	"P": 1612.0	"F": 7414}
{"v": 1	"t": 1652207	"P": 1605.75	"F": 7693}
{"v": 1	"t": 1652228	"P": 1593.0	"F": 7795}
{"v": 1	"t": 1652248	"P": 1601.25	"F": 7764}
{"v": 1	"t": 1652268	"P": 1607.25	"F": 7785}
{"v": 1	"t": 1652289	"P": 1605.75	"F": 7763}
{"v": 1	"t": 1652309	"P": 1603.0	"F": 7935}
{"v": 1	"t": 1652329	"P": 1606.5	"F": 8100}
{"v": 1	"t": 1652349	"P": 1624.5	"F": 8088}
{"v": 1	"t": 1652370	"P": 1614.75	"F": 8052}
{"v": 1	"t": 1652390	"P": 1599.75	"F": 7721}
{"v": 1	"t": 1652410	"P": 1607.5	"F": 8109}
{"v": 1	"t": 1652431	"P": 1620.25	"F": 8084}
{"v": 1	"t": 1652451	"P": 1624.25	"F": 8393}
{"v": 1	"t": 1652471	"P": 1614.0	"F": 8199}
{"v": 1	"t": 1652492	"P": 1608.0	"F": 8330}
{"v": 1	"t": 1652512	"P": 1624.75	"F": 8536}
{"v": 1	"t": 1652532	"P": 1618.25	"F": 8789}
{"v": 1	"t": 1652552	"P": 1615.75	"F": 8693}
{"v": 1	"t": 1652573	"P": 1611.25	"F": 8493}
{"v": 1	"t": 1652593	"P": 1630.5	"F": 8554}
{"v": 1	"t": 1652613	"P": 1639.5	"F": 8578}
{"v": 1	"t": 1652634	"P": 1626.25	"F": 8724}
{"v": 1	"t": 1652654	"P": 1611.5	"F": 8487}
{"v": 1	"t": 1652674	"P": 1621.75	"F": 8532}
{"v": 1	"t": 1652695	"P": 1631.0	"F": 8724}
{"v": 1	"t": 1652715	"P": 1630.25	"F": 8488}
{"v": 1	"t": 1652735	"P": 1628.5	"F": 8626}
{"v": 1	"t": 1652756	"P": 1626.0	"F": 8575}
{"v": 1	"t": 1652776	"P": 1630.25	"F": 8923}
{"v": 1	"t": 1652796	"P": 1624.75	"F": 8936}
{"v": 1	"t": 1652816	"P": 1618.75	"F": 8918}
{"v": 1	"t": 1652837	"P": 1627.75	"F": 8641}
{"v": 1	"t": 1652857	"P": 1647.25	"F": 8861}
{"v": 1	"t": 1652877	"P": 1632.75	"F": 9095}
{"v": 1	"t": 1652898	"P": 1631.5	"F": 8891	"C": 45.285	"D": 3264	"sn": 54091930088003	"file": "/data/device_log/data0000.out"	"CO2": 3422.33740234375	"Tp": 25.766387939453125	"H": 20.83111000061035}
{"v": 1	"t": 1652919	"P": 1626.25	"F": 8896}
{"v": 1	"t": 1652939	"P": 1618.25	"F": 8714}
{"v": 1	"t": 1652962	"P": 1633.25	"F": 8971}
{"v": 1	"t": 1652982	"P": 1632.0	"F": 8950}
{"v": 1	"t": 1653002	"P": 1633.5	"F": 9318}
{"v": 1	"t": 1653023	"P": 1628.0	"F": 8889}
{"v": 1	"t": 1653043	"P": 1632.5	"F": 8785}
{"v": 1	"t": 1653063	"P": 1636.75	"F": 9212}
{"v": 1	"t": 1653083	"P": 1642.75	"F": 9035}
{"v": 1	"t": 1653104	"P": 1620.5	"F": 8994}
{"v": 1	"t": 1653124	"P": 1620.25	"F": 9329}
{"v": 1	"t": 1653144	"P": 1637.25	"F": 9089}
{"v": 1	"t": 1653165	"P": 1633.75	"F": 9302}
{"v": 1	"t": 1653185	"P": 1626.5	"F": 9123}
{"v": 1	"t": 1653205	"P": 1623.5	"F": 9071}
{"v": 1	"t": 1653226	"P": 1643.0	"F": 8530}
{"v": 1	"t": 1653246	"P": 1643.5	"F": 9144}
{"v": 1	"t": 1653266	"P": 1628.25	"F": 8855}
{"v": 1	"t": 1653286	"P": 1621.5	"F": 8806}
{"v": 1	"t": 1653307	"P": 1633.0	"F": 8882}
{"v": 1	"t": 1653327	"P": 1632.0	"F": 9086}
{"v": 1	"t": 1653347	"P": 1617.5	"F": 8451}
{"v": 1	"t": 1653368	"P": 1607.25	"F": 8340}
{"v": 1	"t": 1653388	"P": 1608.75	"F": 8267}
{"v": 1	"t": 1653408	"P": 1613.5	"F": 8150}
{"v": 1	"t": 1653429	"P": 1597.5	"F": 7841}
{"v": 1	"t": 1653449	"P": 1588.25	"F": 7659}
{"v": 1	"t": 1653469	"P": 1595.75	"F": 7197}
{"v": 1	"t": 1653490	"P": 1593.0	"F": 6762}
{"v": 1	"t": 1653510	"P": 1580.0	"F": 6679}
{"v": 1	"t": 1653531	"P": 1570.0	"F": 6287}
{"v": 1	"t": 1653551	"P": 1576.5	"F": 6101}
{"v": 1	"t": 1653571	"P": 1563.5	"F": 5795}
{"v": 1	"t": 1653591	"P": 1544.25	"F": 5492}
{"v": 1	"t": 1653612	"P": 1551.75	"F": 5258}
{"v": 1	"t": 1653632	"P": 1546.5	"F": 4906}
{"v": 1	"t": 1653653	"P": 1536.0	"F": 4644}
{"v": 1	"t": 1653673	"P": 1536.5	"F": 4473}
{"v": 1	"t": 1653693	"P": 1542.75	"F": 4362}
{"v": 1	"t": 1653714	"P": 1531.0	"F": 4153}
{"v": 1	"t": 1653734	"P": 1519.75	"F": 3998}
{"v": 1	"t": 1653754	"P": 1531.25	"F": 3721}
{"v": 1	"t": 1653775	"P": 1524.5	"F": 3620}
{"v": 1	"t": 1653795	"P": 1521.0	"F": 3468}
{"v": 1	"t": 1653815	"P": 1517.5	"F": 3417}
{"v": 1	"t": 1653836	"P": 1519.75	"F": 3317}
{"v": 1	"t": 1653856	"P": 1522.25	"F": 3325}
{"v": 1	"t": 1653876	"P": 1512.75	"F": 3273}
{"v": 1	"t": 1653896	"P": 1508.0	"F": 3119}
{"v": 1	"t": 1653917	"P": 1515.5	"F": 3109	"C": 45.295	"D": 3264	"sn": 54091930088003	"file": "/data/device_log/data0000.out"}
{"v": 1	"t": 1653937	"P": 1519.75	"F": 3119}
{"v": 1	"t": 1653958	"P": 1514.0	"F": 3083}
{"v": 1	"t": 1653979	"P": 1516.5	"F": 3118}
{"v": 1	"t": 1654000	"P": 1520.25	"F": 3219}
{"v": 1	"t": 1654020	"P": 1512.25	"F": 3144}
{"v": 1	"t": 1654040	"P": 1507.0	"F": 3042}
{"v": 1	"t": 1654061	"P": 1524.5	"F": 3044}
{"v": 1	"t": 1654081	"P": 1522.5	"F": 3268}
{"v": 1	"t": 1654101	"P": 1518.75	"F": 3159}
{"v": 1	"t": 1654122	"P": 1522.25	"F": 3224}
{"v": 1	"t": 1654142	"P": 1530.5	"F": 3371}
{"v": 1	"t": 1654162	"P": 1530.75	"F": 3706}
{"v": 1	"t": 1654183	"P": 1528.0	"F": 3887}
{"v": 1	"t": 1654203	"P": 1530.25	"F": 4076}
{"v": 1	"t": 1654223	"P": 1546.25	"F": 4447}
{"v": 1	"t": 1654244	"P": 1539.25	"F": 4646}
{"v": 1	"t": 1654264	"P": 1541.25	"F": 4924}
{"v": 1	"t": 1654284	"P": 1551.25	"F": 5315}
{"v": 1	"t": 1654304	"P": 1570.75	"F": 5524}
{"v": 1	"t": 1654325	"P": 1562.25	"F": 5744}
{"v": 1	"t": 1654345	"P": 1560.5	"F": 5842}
{"v": 1	"t": 1654365	"P": 1560.25	"F": 6038}
{"v": 1	"t": 1654386	"P": 1578.5	"F": 6200}
{"v": 1	"t": 1654406	"P": 1583.0	"F": 6478}
{"v": 1	"t": 1654426	"P": 1583.25	"F": 6776}
{"v": 1	"t": 1654447	"P": 1582.5	"F": 7052}
{"v": 1	"t": 1654467	"P": 1588.0	"F": 7014}
{"v": 1	"t": 1654487	"P": 1602.75	"F": 7253}
{"v": 1	"t": 1654507	"P": 1597.5	"F": 7569}
{"v": 1	"t": 1654528	"P": 1591.25	"F": 7190}
{"v": 1	"t": 1654548	"P": 1605.5	"F": 7590}
{"v": 1	"t": 1654568	"P": 1607.5	"F": 7963}
{"v": 1	"t": 1654589	"P": 1619.5	"F": 8063}
{"v": 1	"t": 1654609	"P": 1616.25	"F": 8361}
{"v": 1	"t": 1654629	"P": 1606.0	"F": 7816}
{"v": 1	"t": 1654649	"P": 1628.0	"F": 8245}
{"v": 1	"t": 1654670	"P": 1634.0	"F": 8616}
{"v": 1	"t": 1654690	"P": 1619.5	"F": 8593}
{"v": 1	"t": 1654710	"P": 1627.0	"F": 8558}
{"v": 1	"t": 1654731	"P": 1631.25	"F": 8722}
{"v": 1	"t": 1654751	"P": 1634.0	"F": 9070}
{"v": 1	"t": 1654771	"P": 1630.0	"F": 8870}
{"v": 1	"t": 1654792	"P": 1624.75	"F": 8657}
{"v": 1	"t": 1654812	"P": 1640.75	"F": 9053}
{"v": 1	"t": 1654832	"P": 1634.0	"F": 8914}
{"v": 1	"t": 1654853	"P": 1628.25	"F": 9131}
{"v": 1	"t": 1654873	"P": 1629.75	"F": 9351}
{"v": 1	"t": 1654893	"P": 1635.75	"F": 8946}
{"v": 1	"t": 1654913	"P": 1641.5	"F": 8998}
{"v": 1	"t": 1654934	"P": 1630.0	"F": 9334	"C": 45.29	"D": 3264	"sn": 54091930088003	"file": "/data/device_log/data0000.out"	"CO2": 4176.5400390625	"Tp": 25.753036499023438	"H": 20.83116340637207}
{"v": 1	"t": 1654955	"P": 1635.5	"F": 9265}
{"v": 1	"t": 1654975	"P": 1634.0	"F": 9277}
{"v": 1	"t": 1654998	"P": 1652.75	"F": 9265}
{"v": 1	"t": 1655019	"P": 1637.5	"F": 9608}
{"v": 1	"t": 1655039	"P": 1648.25	"F": 9473}
{"v": 1	"t": 1655059	"P": 1630.25	"F": 9484}
{"v": 1	"t": 1655079	"P": 1655.0	"F": 9641}
{"v": 1	"t": 1655100	"P": 1648.75	"F": 9762}
{"v": 1	"t": 1655120	"P": 1636.0	"F": 9497}
{"v": 1	"t": 1655141	"P": 1646.5	"F": 9489}
{"v": 1	"t": 1655161	"P": 1658.0	"F": 9496}
{"v": 1	"t": 1655181	"P": 1643.25	"F": 9761}
{"v": 1	"t": 1655201	"P": 1633.25	"F": 9801}
{"v": 1	"t": 1655222	"P": 1645.0	"F": 9108}
{"v": 1	"t": 1655242	"P": 1655.75	"F": 9270}
{"v": 1	"t": 1655262	"P": 1647.5	"F": 9733}
{"v": 1	"t": 1655283	"P": 1641.5	"F": 9785}
{"v": 1	"t": 1655303	"P": 1643.75	"F": 9246}
{"v": 1	"t": 1655323	"P": 1645.75	"F": 9562}
{"v": 1	"t": 1655343	"P": 1637.25	"F": 9846}
{"v": 1	"t": 1655364	"P": 1642.25	"F": 9801}
{"v": 1	"t": 1655384	"P": 1637.0	"F": 9609}
{"v": 1	"t": 1655404	"P": 1644.75	"F": 9664}
{"v": 1	"t": 1655425	"P": 1645.0	"F": 9727}
{"v": 1	"t": 1655445	"P": 1638.5	"F": 9622}
{"v": 1	"t": 1655465	"P": 1629.0	"F": 9439}
{"v": 1	"t": 1655486	"P": 1639.75	"F": 9492}
{"v": 1	"t": 1655506	"P": 1636.25	"F": 9158}
{"v": 1	"t": 1655526	"P": 1631.25	"F": 8783}
{"v": 1	"t": 1655547	"P": 1620.5	"F": 8981}
{"v": 1	"t": 1655567	"P": 1626.0	"F": 8709}
{"v": 1	"t": 1655587	"P": 1606.75	"F": 8144}
{"v": 1	"t": 1655607	"P": 1601.25	"F": 7969}
{"v": 1	"t": 1655628	"P": 1588.75	"F": 7424}
{"v": 1	"t": 1655648	"P": 1592.5	"F": 7206}
{"v": 1	"t": 1655668	"P": 1588.75	"F": 6813}
{"v": 1	"t": 1655689	"P": 1574.5	"F": 6503}
{"v": 1	"t": 1655709	"P": 1564.75	"F": 6349}
{"v": 1	"t": 1655729	"P": 1559.5	"F": 5872}
{"v": 1	"t": 1655749	"P": 1560.25	"F": 5567}
{"v": 1	"t": 1655770	"P": 1552.5	"F": 5417}
{"v": 1	"t": 1655790	"P": 1542.75	"F": 5064}
{"v": 1	"t": 1655810	"P": 1535.25	"F": 4820}
{"v": 1	"t": 1655831	"P": 1542.0	"F": 4623}
{"v": 1	"t": 1655851	"P": 1535.0	"F": 4198}
{"v": 1	"t": 1655871	"P": 1521.5	"F": 4181}
{"v": 1	"t": 1655892	"P": 1515.5	"F": 3956}
{"v": 1	"t": 1655912	"P": 1524.0	"F": 3815}
{"v": 1	"t": 1655932	"P": 1526.0	"F": 3410}
{"v": 1	"t": 1655952	"P": 1519.0	"F": 3476	"C": 45.27	"D": 3264	"sn": 54091930088003	"file": "/data/device_log/data0000.out"}
{"v": 1	"t": 1655973	"P": 1515.75	"F": 3407}
{"v": 1	"t": 1655993	"P": 1520.5	"F": 3328}
{"v": 1	"t": 1656017	"P": 1518.0	"F": 3053}
{"v": 1	"t": 1656037	"P": 1518.5	"F": 3202}
{"v": 1	"t": 1656057	"P": 1515.75	"F": 3037}
{"v": 1	"t": 1656078	"P": 1509.0	"F": 2968}
{"v": 1	"t": 1656098	"P": 1517.75	"F": 2988}
{"v": 1	"t": 1656118	"P": 1514.25	"F": 2951}
{"v": 1	"t": 1656139	"P": 1506.25	"F": 3010}
{"v": 1	"t": 1656159	"P": 1505.75	"F": 2973}
{"v": 1	"t": 1656179	"P": 1516.75	"F": 2984}
{"v": 1	"t": 1656200	"P": 1519.0	"F": 2975}
{"v": 1	"t": 1656220	"P": 1510.25	"F": 2888}
{"v": 1	"t": 1656240	"P": 1501.5	"F": 2909}
{"v": 1	"t": 1656261	"P": 1516.25	"F": 2896}
{"v": 1	"t": 1656281	"P": 1515.0	"F": 2856}
{"v": 1	"t": 1656301	"P": 1506.0	"F": 2950}
{"v": 1	"t": 1656321	"P": 1503.5	"F": 2900}
{"v": 1	"t": 1656342	"P": 1510.5	"F": 2854}
{"v": 1	"t": 1656362	"P": 1522.25	"F": 2927}
{"v": 1	"t": 1656382	"P": 1517.5	"F": 3113}
{"v": 1	"t": 1656403	"P": 1516.0	"F": 3236}
{"v": 1	"t": 1656423	"P": 1515.0	"F": 3504}
{"v": 1	"t": 1656443	"P": 1535.0	"F": 3738}
{"v": 1	"t": 1656464	"P": 1538.5	"F": 4029}
{"v": 1	"t": 1656484	"P": 1534.75	"F": 4255}
{"v": 1	"t": 1656504	"P": 1543.0	"F": 4862}
{"v": 1	"t": 1656524	"P": 1560.25	"F": 5138}
{"v": 1	"t": 1656545	"P": 1566.75	"F": 5223}
{"v": 1	"t": 1656565	"P": 1562.75	"F": 5735}
{"v": 1	"t": 1656585	"P": 1563.75	"F": 5692}
{"v": 1	"t": 1656606	"P": 1571.25	"F": 5997}
{"v": 1	"t": 1656626	"P": 1583.5	"F": 6076}
{"v": 1	"t": 1656646	"P": 1570.5	"F": 6748}
{"v": 1	"t": 1656666	"P": 1582.25	"F": 6617}
{"v": 1	"t": 1656687	"P": 1587.25	"F": 6933}
{"v": 1	"t": 1656707	"P": 1595.5	"F": 7100}
{"v": 1	"t": 1656727	"P": 1596.0	"F": 7131}
{"v": 1	"t": 1656748	"P": 1592.5	"F": 7094}
{"v": 1	"t": 1656768	"P": 1596.5	"F": 7329}
{"v": 1	"t": 1656788	"P": 1603.75	"F": 7298}
{"v": 1	"t": 1656809	"P": 1600.5	"F": 7455}
{"v": 1	"t": 1656829	"P": 1599.5	"F": 7736}
{"v": 1	"t": 1656849	"P": 1605.75	"F": 7707}
{"v": 1	"t": 1656870	"P": 1614.0	"F": 7623}
{"v": 1	"t": 1656890	"P": 1620.5	"F": 7987}
{"v": 1	"t": 1656910	"P": 1614.75	"F": 7853}
{"v": 1	"t": 1656930	"P": 1608.75	"F": 8302}
{"v": 1	"t": 1656951	"P": 1630.0	"F": 8293}
{"v": 1	"t": 1656971	"P": 1611.25	"F": 8406	"C": 45.295	"D": 3264	"sn": 54091930088003	"file": "/data/device_log/data0000.out"	"CO2": 3899.4755859375	"Tp": 25.766387939453125	"H": 20.831222534179688}
{"v": 1	"t": 1656992	"P": 1625.0	"F": 8516}
{"v": 1	"t": 1657013	"P": 1614.25	"F": 8364}
{"v": 1	"t": 1657034	"P": 1616.25	"F": 8840}
{"v": 1	"t": 1657055	"P": 1628.25	"F": 8644}
{"v": 1	"t": 1657075	"P": 1625.5	"F": 8784}
{"v": 1	"t": 1657095	"P": 1623.0	"F": 8241}
{"v": 1	"t": 1657115	"P": 1630.5	"F": 9018}
{"v": 1	"t": 1657136	"P": 1633.75	"F": 8999}
{"v": 1	"t": 1657156	"P": 1633.25	"F": 8652}
{"v": 1	"t": 1657176	"P": 1627.5	"F": 9100}
{"v": 1	"t": 1657197	"P": 1628.5	"F": 8945}
{"v": 1	"t": 1657217	"P": 1635.0	"F": 8799}
{"v": 1	"t": 1657237	"P": 1625.0	"F": 9035}
{"v": 1	"t": 1657258	"P": 1635.0	"F": 8983}
{"v": 1	"t": 1657278	"P": 1627.75	"F": 8966}
{"v": 1	"t": 1657298	"P": 1645.75	"F": 8900}
{"v": 1	"t": 1657319	"P": 1634.75	"F": 8967}
{"v": 1	"t": 1657339	"P": 1627.25	"F": 8634}
{"v": 1	"t": 1657359	"P": 1624.0	"F": 8629}
{"v": 1	"t": 1657379	"P": 1639.75	"F": 8623}
{"v": 1	"t": 1657400	"P": 1636.0	"F": 9215}
{"v": 1	"t": 1657420	"P": 1619.25	"F": 9447}
{"v": 1	"t": 1657440	"P": 1626.5	"F": 9023}
{"v": 1	"t": 1657461	"P": 1638.75	"F": 8993}
{"v": 1	"t": 1657481	"P": 1634.5	"F": 8942}
{"v": 1	"t": 1657501	"P": 1635.25	"F": 9049}
{"v": 1	"t": 1657522	"P": 1639.25	"F": 9088}
{"v": 1	"t": 1657542	"P": 1646.0	"F": 9060}
{"v": 1	"t": 1657562	"P": 1636.25	"F": 9040}
{"v": 1	"t": 1657583	"P": 1630.25	"F": 8841}
{"v": 1	"t": 1657603	"P": 1639.5	"F": 9125}
{"v": 1	"t": 1657623	"P": 1633.0	"F": 9001}
{"v": 1	"t": 1657644	"P": 1634.75	"F": 8954}
{"v": 1	"t": 1657664	"P": 1623.75	"F": 8972}
{"v": 1	"t": 1657684	"P": 1637.75	"F": 8825}
{"v": 1	"t": 1657705	"P": 1625.5	"F": 8840}
{"v": 1	"t": 1657725	"P": 1625.5	"F": 8539}
{"v": 1	"t": 1657745	"P": 1612.5	"F": 8828}
{"v": 1	"t": 1657766	"P": 1619.0	"F": 8772}
{"v": 1	"t": 1657786	"P": 1627.5	"F": 8418}
{"v": 1	"t": 1657806	"P": 1605.75	"F": 8370}
{"v": 1	"t": 1657827	"P": 1600.25	"F": 8318}
{"v": 1	"t": 1657847	"P": 1610.5	"F": 8328}
{"v": 1	"t": 1657867	"P": 1603.25	"F": 8017}
{"v": 1	"t": 1657888	"P": 1586.25	"F": 7860}
{"v": 1	"t": 1657908	"P": 1584.75	"F": 7565}
{"v": 1	"t": 1657928	"P": 1592.25	"F": 7263}
{"v": 1	"t": 1657948	"P": 1587.25	"F": 6898}
{"v": 1	"t": 1657969	"P": 1574.0	"F": 6633}
{"v": 1	"t": 1657989	"P": 1564.75	"F": 6380	"C": 45.24	"D": 3264	"sn": 54091930088003	"file": "/data/device_log/data0000.out"}
{"v": 1	"t": 1658010	"P": 1570.75	"F": 5778}
{"v": 1	"t": 1658030	"P": 1558.0	"F": 5668}
{"v": 1	"t": 1658052	"P": 1552.5	"F": 5400}
{"v": 1	"t": 1658072	"P": 1551.0	"F": 5141}
{"v": 1	"t": 1658092	"P": 1530.5	"F": 4828}
{"v": 1	"t": 1658113	"P": 1523.75	"F": 4632}
{"v": 1	"t": 1658133	"P": 1530.0	"F": 4282}
{"v": 1	"t": 1658153	"P": 1537.0	"F": 4084}
{"v": 1	"t": 1658174	"P": 1522.75	"F": 3828}
{"v": 1	"t": 1658194	"P": 1514.25	"F": 3754}
{"v": 1	"t": 1658214	"P": 1517.0	"F": 3440}
{"v": 1	"t": 1658235	"P": 1521.5	"F": 3410}
{"v": 1	"t": 1658255	"P": 1512.0	"F": 3252}
{"v": 1	"t": 1658275	"P": 1502.0	"F": 3083}
{"v": 1	"t": 1658295	"P": 1507.0	"F": 2823}
{"v": 1	"t": 1658316	"P": 1514.25	"F": 2896}
{"v": 1	"t": 1658336	"P": 1509.25	"F": 2703}
{"v": 1	"t": 1658356	"P": 1500.5	"F": 2746}
{"v": 1	"t": 1658377	"P": 1502.5	"F": 2765}
{"v": 1	"t": 1658397	"P": 1515.75	"F": 2581}
{"v": 1	"t": 1658417	"P": 1519.75	"F": 2580}
{"v": 1	"t": 1658437	"P": 1513.5	"F": 2716}
{"v": 1	"t": 1658458	"P": 1505.0	"F": 2698}
{"v": 1	"t": 1658478	"P": 1519.75	"F": 2768}
{"v": 1	"t": 1658498	"P": 1520.5	"F": 2853}
{"v": 1	"t": 1658519	"P": 1513.75	"F": 2915}
{"v": 1	"t": 1658539	"P": 1513.75	"F": 3115}
{"v": 1	"t": 1658559	"P": 1521.25	"F": 3356}
{"v": 1	"t": 1658580	"P": 1533.75	"F": 3509}
{"v": 1	"t": 1658600	"P": 1531.0	"F": 3960}
{"v": 1	"t": 1658620	"P": 1534.75	"F": 4208}
{"v": 1	"t": 1658640	"P": 1534.0	"F": 4525}
{"v": 1	"t": 1658661	"P": 1556.75	"F": 4609}
{"v": 1	"t": 1658681	"P": 1554.25	"F": 4928}
{"v": 1	"t": 1658701	"P": 1553.25	"F": 5257}
{"v": 1	"t": 1658722	"P": 1557.0	"F": 5505}
{"v": 1	"t": 1658742	"P": 1573.0	"F": 5588}
{"v": 1	"t": 1658762	"P": 1563.0	"F": 5701}
{"v": 1	"t": 1658783	"P": 1563.75	"F": 5766}
{"v": 1	"t": 1658803	"P": 1568.5	"F": 6042}
{"v": 1	"t": 1658823	"P": 1574.5	"F": 6280}
{"v": 1	"t": 1658843	"P": 1576.0	"F": 6275}
{"v": 1	"t": 1658864	"P": 1572.75	"F": 6622}
{"v": 1	"t": 1658884	"P": 1587.5	"F": 6668}
{"v": 1	"t": 1658904	"P": 1596.0	"F": 6702}
{"v": 1	"t": 1658925	"P": 1587.5	"F": 6673}
{"v": 1	"t": 1658945	"P": 1588.25	"F": 6933}
{"v": 1	"t": 1658965	"P": 1580.75	"F": 6968}
{"v": 1	"t": 1658986	"P": 1598.25	"F": 7082}
{"v": 1	"t": 1659006	"P": 1608.75	"F": 7309	"C": 45.27	"D": 3264	"sn": 54091930088003	"file": "/data/device_log/data0000.out"	"CO2": 3519.18359375	"Tp": 25.766387939453125	"H": 20.74498176574707}
{"v": 1	"t": 1659027	"P": 1603.5	"F": 7360}
{"v": 1	"t": 1659048	"P": 1600.75	"F": 7638}
{"v": 1	"t": 1659070	"P": 1607.75	"F": 7727}
{"v": 1	"t": 1659090	"P": 1608.5	"F": 7942}
{"v": 1	"t": 1659110	"P": 1610.75	"F": 7914}
{"v": 1	"t": 1659131	"P": 1612.75	"F": 8042}
{"v": 1	"t": 1659151	"P": 1617.0	"F": 8204}
{"v": 1	"t": 1659171	"P": 1621.25	"F": 8319}
{"v": 1	"t": 1659191	"P": 1617.5	"F": 8093}
{"v": 1	"t": 1659212	"P": 1620.25	"F": 8541}
{"v": 1	"t": 1659232	"P": 1627.75	"F": 8789}
{"v": 1	"t": 1659252	"P": 1630.25	"F": 8618}
{"v": 1	"t": 1659273	"P": 1619.0	"F": 8748}
{"v": 1	"t": 1659293	"P": 1633.25	"F": 8912}
{"v": 1	"t": 1659313	"P": 1630.5	"F": 8733}
{"v": 1	"t": 1659334	"P": 1633.25	"F": 8978}
{"v": 1	"t": 1659354	"P": 1624.0	"F": 8749}
{"v": 1	"t": 1659374	"P": 1629.75	"F": 9028}
{"v": 1	"t": 1659394	"P": 1632.75	"F": 9045}
{"v": 1	"t": 1659415	"P": 1630.75	"F": 9080}
{"v": 1	"t": 1659435	"P": 1625.75	"F": 9482}
{"v": 1	"t": 1659455	"P": 1639.75	"F": 9386}
{"v": 1	"t": 1659476	"P": 1644.25	"F": 9200}
{"v": 1	"t": 1659496	"P": 1642.25	"F": 9474}
{"v": 1	"t": 1659516	"P": 1631.5	"F": 9447}
{"v": 1	"t": 1659537	"P": 1634.75	"F": 9623}
{"v": 1	"t": 1659557	"P": 1644.75	"F": 9763}
{"v": 1	"t": 1659577	"P": 1638.75	"F": 9147}
{"v": 1	"t": 1659598	"P": 1634.0	"F": 9293}
{"v": 1	"t": 1659618	"P": 1640.75	"F": 9653}
{"v": 1	"t": 1659638	"P": 1657.5	"F": 9557}
{"v": 1	"t": 1659658	"P": 1637.75	"F": 9586}
{"v": 1	"t": 1659679	"P": 1632.25	"F": 9617}
{"v": 1	"t": 1659699	"P": 1631.5	"F": 9266}
{"v": 1	"t": 1659719	"P": 1646.0	"F": 9408}
{"v": 1	"t": 1659740	"P": 1636.5	"F": 9485}
{"v": 1	"t": 1659760	"P": 1632.5	"F": 9404}
{"v": 1	"t": 1659780	"P": 1629.75	"F": 9338}
{"v": 1	"t": 1659801	"P": 1638.0	"F": 9303}
{"v": 1	"t": 1659821	"P": 1642.25	"F": 9276}
{"v": 1	"t": 1659841	"P": 1636.0	"F": 9360}
{"v": 1	"t": 1659861	"P": 1635.75	"F": 9111}
{"v": 1	"t": 1659882	"P": 1634.25	"F": 9261}
{"v": 1	"t": 1659902	"P": 1639.25	"F": 9240}
{"v": 1	"t": 1659922	"P": 1633.5	"F": 9298}
{"v": 1	"t": 1659943	"P": 1624.75	"F": 9065}
{"v": 1	"t": 1659963	"P": 1632.5	"F": 9178}
{"v": 1	"t": 1659983	"P": 1641.0	"F": 9275}
{"v": 1	"t": 1660004	"P": 1631.5	"F": 8973}
{"v": 1	"t": 1660024	"P": 1633.5	"F": 9084	"C": 45.28	"D": 3264	"sn": 54091930088003	"file": "/data/device_log/data0000.out"}
{"v": 1	"t": 1660044	"P": 1621.75	"F": 9035}
{"v": 1	"t": 1660065	"P": 1630.0	"F": 9066}
{"v": 1	"t": 1660087	"P": 1635.0	"F": 9218}
{"v": 1	"t": 1660108	"P": 1621.0	"F": 8833}
{"v": 1	"t": 1660128	"P": 1622.75	"F": 8735}
{"v": 1	"t": 1660148	"P": 1632.5	"F": 8758}
{"v": 1	"t": 1660168	"P": 1618.75	"F": 8532}
{"v": 1	"t": 1660189	"P": 1619.25	"F": 8594}
{"v": 1	"t": 1660209	"P": 1614.25	"F": 8556}
{"v": 1	"t": 1660229	"P": 1622.5	"F": 8411}
{"v": 1	"t": 1660250	"P": 1603.75	"F": 8045}
{"v": 1	"t": 1660270	"P": 1600.0	"F": 7885}
{"v": 1	"t": 1660290	"P": 1588.5	"F": 7461}
{"v": 1	"t": 1660311	"P": 1594.0	"F": 7380}
{"v": 1	"t": 1660331	"P": 1593.75	"F": 6914}
{"v": 1	"t": 1660351	"P": 1576.75	"F": 6775}
{"v": 1	"t": 1660371	"P": 1568.25	"F": 6509}
{"v": 1	"t": 1660392	"P": 1567.5	"F": 6376}
{"v": 1	"t": 1660412	"P": 1568.0	"F": 5828}
{"v": 1	"t": 1660432	"P": 1560.75	"F": 5581}
{"v": 1	"t": 1660453	"P": 1546.25	"F": 5574}
{"v": 1	"t": 1660473	"P": 1543.25	"F": 5321}
{"v": 1	"t": 1660493	"P": 1551.25	"F": 4970}
{"v": 1	"t": 1660514	"P": 1544.0	"F": 4809}
{"v": 1	"t": 1660534	"P": 1534.25	"F": 4600}
{"v": 1	"t": 1660554	"P": 1526.75	"F": 4471}
{"v": 1	"t": 1660574	"P": 1537.75	"F": 4255}
{"v": 1	"t": 1660595	"P": 1531.0	"F": 4012}
{"v": 1	"t": 1660615	"P": 1524.0	"F": 3761}
{"v": 1	"t": 1660635	"P": 1521.0	"F": 3691}
{"v": 1	"t": 1660656	"P": 1532.25	"F": 3628}
{"v": 1	"t": 1660676	"P": 1529.0	"F": 3590}
{"v": 1	"t": 1660696	"P": 1514.5	"F": 3449}
{"v": 1	"t": 1660717	"P": 1505.5	"F": 3301}
{"v": 1	"t": 1660737	"P": 1519.25	"F": 3233}
{"v": 1	"t": 1660757	"P": 1518.0	"F": 3190}
{"v": 1	"t": 1660778	"P": 1508.0	"F": 3059}
{"v": 1	"t": 1660798	"P": 1504.25	"F": 2758}
{"v": 1	"t": 1660818	"P": 1517.0	"F": 2946}
{"v": 1	"t": 1660838	"P": 1520.5	"F": 2766}
{"v": 1	"t": 1660859	"P": 1512.0	"F": 2730}
{"v": 1	"t": 1660879	"P": 1505.0	"F": 2752}
{"v": 1	"t": 1660899	"P": 1511.0	"F": 2739}
{"v": 1	"t": 1660920	"P": 1516.75	"F": 2743}
{"v": 1	"t": 1660940	"P": 1512.0	"F": 2649}
{"v": 1	"t": 1660960	"P": 1502.0	"F": 2865}
{"v": 1	"t": 1660981	"P": 1512.75	"F": 2700}
{"v": 1	"t": 1661001	"P": 1520.0	"F": 2808}
{"v": 1	"t": 1661021	"P": 1514.25	"F": 2745}
{"v": 1	"t": 1661041	"P": 1507.5	"F": 2807	"C": 45.285	"D": 3264	"sn": 54091930088003	"file": "/data/device_log/data0000.out"	"CO2": 3930.71533203125	"Tp": 25.766387939453125	"H": 20.596059799194336}
{"v": 1	"t": 1661063	"P": 1514.25	"F": 2793}
{"v": 1	"t": 1661083	"P": 1519.0	"F": 3084}
{"v": 1	"t": 1661106	"P": 1524.75	"F": 3438}
{"v": 1	"t": 1661126	"P": 1534.5	"F": 3648}
{"v": 1	"t": 1661146	"P": 1532.5	"F": 3783}
{"v": 1	"t": 1661166	"P": 1531.0	"F": 4230}
{"v": 1	"t": 1661187	"P": 1539.0	"F": 4440}
{"v": 1	"t": 1661207	"P": 1548.25	"F": 4794}
{"v": 1	"t": 1661227	"P": 1557.0	"F": 5109}
{"v": 1	"t": 1661248	"P": 1548.25	"F": 5432}
{"v": 1	"t": 1661268	"P": 1562.5	"F": 5708}
{"v": 1	"t": 1661288	"P": 1573.0	"F": 5786}
{"v": 1	"t": 1661309	"P": 1576.5	"F": 6187}
{"v": 1	"t": 1661329	"P": 1570.0	"F": 6287}
{"v": 1	"t": 1661349	"P": 1575.75	"F": 6447}
{"v": 1	"t": 1661369	"P": 1602.5	"F": 6885}
{"v": 1	"t": 1661390	"P": 1595.75	"F": 6799}
{"v": 1	"t": 1661410	"P": 1580.75	"F": 7131}
{"v": 1	"t": 1661430	"P": 1591.75	"F": 7221}
{"v": 1	"t": 1661451	"P": 1609.25	"F": 7416}
{"v": 1	"t": 1661471	"P": 1602.5	"F": 7503}
{"v": 1	"t": 1661491	"P": 1599.25	"F": 7811}
{"v": 1	"t": 1661512	"P": 1606.0	"F": 7860}
{"v": 1	"t": 1661532	"P": 1618.75	"F": 8058}
{"v": 1	"t": 1661552	"P": 1616.25	"F": 7971}
{"v": 1	"t": 1661573	"P": 1600.0	"F": 7992}
{"v": 1	"t": 1661593	"P": 1611.25	"F": 8142}
{"v": 1	"t": 1661613	"P": 1620.0	"F": 7973}
{"v": 1	"t": 1661634	"P": 1604.75	"F": 8178}
{"v": 1	"t": 1661654	"P": 1604.0	"F": 8072}
{"v": 1	"t": 1661674	"P": 1616.75	"F": 8510}
{"v": 1	"t": 1661695	"P": 1629.5	"F": 8320}
{"v": 1	"t": 1661715	"P": 1613.0	"F": 8138}
{"v": 1	"t": 1661735	"P": 1604.5	"F": 8401}
{"v": 1	"t": 1661756	"P": 1617.25	"F": 8702}
{"v": 1	"t": 1661776	"P": 1627.75	"F": 8676}
{"v": 1	"t": 1661796	"P": 1624.75	"F": 8794}
{"v": 1	"t": 1661817	"P": 1619.0	"F": 8327}
{"v": 1	"t": 1661837	"P": 1632.25	"F": 8568}
{"v": 1	"t": 1661857	"P": 1622.75	"F": 8489}
{"v": 1	"t": 1661878	"P": 1622.25	"F": 8709}
{"v": 1	"t": 1661898	"P": 1620.25	"F": 8841}
{"v": 1	"t": 1661918	"P": 1632.5	"F": 8658}
{"v": 1	"t": 1661939	"P": 1613.5	"F": 8792}
{"v": 1	"t": 1661959	"P": 1620.0	"F": 8943}
{"v": 1	"t": 1661979	"P": 1622.5	"F": 8974}
{"v": 1	"t": 1662000	"P": 1634.25	"F": 8831}
{"v": 1	"t": 1662020	"P": 1622.5	"F": 8956}
{"v": 1	"t": 1662040	"P": 1629.25	"F": 8688}
{"v": 1	"t": 1662060	"P": 1638.0	"F": 8930	"C": 45.285	"D": 3264	"sn": 54091930088003	"file": "/data/device_log/data0000.out"}
{"v": 1	"t": 1662081	"P": 1633.5	"F": 8769}
{"v": 1	"t": 1662101	"P": 1628.25	"F": 9086}
{"v": 1	"t": 1662124	"P": 1622.25	"F": 9213}
{"v": 1	"t": 1662144	"P": 1619.75	"F": 8896}
{"v": 1	"t": 1662164	"P": 1621.75	"F": 8820}
{"v": 1	"t": 1662185	"P": 1638.5	"F": 9078}
{"v": 1	"t": 1662205	"P": 1626.25	"F": 9439}
{"v": 1	"t": 1662225	"P": 1613.0	"F": 9384}
{"v": 1	"t": 1662246	"P": 1628.25	"F": 9097}
{"v": 1	"t": 1662266	"P": 1628.5	"F": 9057}
{"v": 1	"t": 1662286	"P": 1627.25	"F": 9109}
{"v": 1	"t": 1662307	"P": 1622.0	"F": 9017}
{"v": 1	"t": 1662327	"P": 1641.0	"F": 9319}
{"v": 1	"t": 1662347	"P": 1642.25	"F": 9133}
{"v": 1	"t": 1662368	"P": 1627.0	"F": 9067}
{"v": 1	"t": 1662388	"P": 1619.25	"F": 9076}
{"v": 1	"t": 1662408	"P": 1636.25	"F": 9012}
{"v": 1	"t": 1662428	"P": 1632.5	"F": 8858}
{"v": 1	"t": 1662449	"P": 1626.25	"F": 8665}
{"v": 1	"t": 1662469	"P": 1626.25	"F": 8544}
{"v": 1	"t": 1662489	"P": 1624.75	"F": 8363}
{"v": 1	"t": 1662510	"P": 1619.5	"F": 8104}
{"v": 1	"t": 1662530	"P": 1608.75	"F": 8095}
{"v": 1	"t": 1662550	"P": 1594.5	"F": 7542}
{"v": 1	"t": 1662571	"P": 1601.0	"F": 7472}
{"v": 1	"t": 1662591	"P": 1607.25	"F": 7478}
{"v": 1	"t": 1662611	"P": 1585.0	"F": 6975}
{"v": 1	"t": 1662631	"P": 1577.75	"F": 6885}
{"v": 1	"t": 1662652	"P": 1574.25	"F": 6447}
{"v": 1	"t": 1662672	"P": 1574.0	"F": 6512}
{"v": 1	"t": 1662692	"P": 1566.75	"F": 6080}
{"v": 1	"t": 1662713	"P": 1555.75	"F": 5680}
{"v": 1	"t": 1662733	"P": 1551.0	"F": 5408}
{"v": 1	"t": 1662753	"P": 1555.75	"F": 5082}
{"v": 1	"t": 1662774	"P": 1546.25	"F": 4899}
{"v": 1	"t": 1662794	"P": 1536.5	"F": 4705}
{"v": 1	"t": 1662814	"P": 1537.5	"F": 4728}
{"v": 1	"t": 1662835	"P": 1540.25	"F": 4444}
{"v": 1	"t": 1662855	"P": 1529.25	"F": 4247}
{"v": 1	"t": 1662875	"P": 1526.75	"F": 3987}
{"v": 1	"t": 1662895	"P": 1517.0	"F": 3892}
{"v": 1	"t": 1662916	"P": 1531.25	"F": 3663}
{"v": 1	"t": 1662936	"P": 1528.5	"F": 3551}
{"v": 1	"t": 1662956	"P": 1517.0	"F": 3429}
{"v": 1	"t": 1662977	"P": 1511.75	"F": 3471}
{"v": 1	"t": 1662997	"P": 1525.5	"F": 3233}
{"v": 1	"t": 1663017	"P": 1521.75	"F": 3254}
{"v": 1	"t": 1663037	"P": 1512.0	"F": 3203}
{"v": 1	"t": 1663058	"P": 1507.25	"F": 3026}
{"v": 1	"t": 1663078	"P": 1514.0	"F": 3131	"C": 45.255	"D": 3264	"sn": 54091930088003	"file": "/data/device_log/data0000.out"	"CO2": 3795.80615234375	"Tp": 25.766387939453125	"H": 20.595821380615234}
{"v": 1	"t": 1663099	"P": 1506.5	"F": 2981}
{"v": 1	"t": 1663120	"P": 1514.5	"F": 2942}
{"v": 1	"t": 1663142	"P": 1509.75	"F": 2904}
{"v": 1	"t": 1663163	"P": 1510.5	"F": 2744}
{"v": 1	"t": 1663183	"P": 1507.0	"F": 2812}
{"v": 1	"t": 1663203	"P": 1519.0	"F": 2884}
{"v": 1	"t": 1663223	"P": 1519.75	"F": 2829}
{"v": 1	"t": 1663244	"P": 1512.75	"F": 2896}
{"v": 1	"t": 1663264	"P": 1511.0	"F": 2907}
{"v": 1	"t": 1663284	"P": 1521.75	"F": 3005}
{"v": 1	"t": 1663305	"P": 1530.0	"F": 3307}
{"v": 1	"t": 1663325	"P": 1525.0	"F": 3532}
{"v": 1	"t": 1663345	"P": 1526.5	"F": 3776}
{"v": 1	"t": 1663366	"P": 1533.75	"F": 3984}
{"v": 1	"t": 1663386	"P": 1541.75	"F": 4171}
{"v": 1	"t": 1663406	"P": 1538.0	"F": 4514}
{"v": 1	"t": 1663426	"P": 1540.25	"F": 4772}
{"v": 1	"t": 1663447	"P": 1548.5	"F": 4889}
{"v": 1	"t": 1663467	"P": 1560.5	"F": 5065}
{"v": 1	"t": 1663487	"P": 1563.25	"F": 5300}
{"v": 1	"t": 1663508	"P": 1555.0	"F": 5661}
{"v": 1	"t": 1663528	"P": 1562.5	"F": 6118}
{"v": 1	"t": 1663548	"P": 1581.5	"F": 6009}
{"v": 1	"t": 1663569	"P": 1578.25	"F": 6241}
{"v": 1	"t": 1663589	"P": 1573.75	"F": 6571}
{"v": 1	"t": 1663609	"P": 1574.75	"F": 6625}
{"v": 1	"t": 1663629	"P": 1585.25	"F": 6659}
{"v": 1	"t": 1663650	"P": 1592.0	"F": 6829}
{"v": 1	"t": 1663670	"P": 1583.0	"F": 6810}
{"v": 1	"t": 1663690	"P": 1587.0	"F": 6998}
{"v": 1	"t": 1663711	"P": 1599.75	"F": 7334}
{"v": 1	"t": 1663731	"P": 1595.5	"F": 7249}
{"v": 1	"t": 1663751	"P": 1596.0	"F": 7562}
{"v": 1	"t": 1663772	"P": 1599.75	"F": 7221}
{"v": 1	"t": 1663792	"P": 1607.0	"F": 7557}
{"v": 1	"t": 1663812	"P": 1608.75	"F": 7613}
{"v": 1	"t": 1663832	"P": 1606.0	"F": 7626}
{"v": 1	"t": 1663853	"P": 1602.75	"F": 7962}
{"v": 1	"t": 1663873	"P": 1606.25	"F": 7880}
{"v": 1	"t": 1663893	"P": 1615.0	"F": 7988}
{"v": 1	"t": 1663914	"P": 1613.75	"F": 8131}
{"v": 1	"t": 1663934	"P": 1604.5	"F": 8275}
{"v": 1	"t": 1663954	"P": 1603.0	"F": 8354}
{"v": 1	"t": 1663974	"P": 1622.75	"F": 8289}
{"v": 1	"t": 1663995	"P": 1618.25	"F": 8507}
{"v": 1	"t": 1664015	"P": 1616.75	"F": 8303}
{"v": 1	"t": 1664035	"P": 1619.0	"F": 8644}
{"v": 1	"t": 1664056	"P": 1625.0	"F": 8553}
{"v": 1	"t": 1664076	"P": 1619.25	"F": 8234}
{"v": 1	"t": 1664096	"P": 1616.75	"F": 8426	"C": 45.24	"D": 3264	"sn": 54091930088003	"file": "/data/device_log/data0000.out"}
{"v": 1	"t": 1664117	"P": 1617.0	"F": 8158}
{"v": 1	"t": 1664137	"P": 1621.5	"F": 8534}
{"v": 1	"t": 1664160	"P": 1637.0	"F": 8625}
{"v": 1	"t": 1664180	"P": 1619.5	"F": 8562}
{"v": 1	"t": 1664200	"P": 1612.0	"F": 8574}
{"v": 1	"t": 1664221	"P": 1626.25	"F": 8664}
{"v": 1	"t": 1664241	"P": 1630.75	"F": 8955}
{"v": 1	"t": 1664261	"P": 1628.25	"F": 8688}
{"v": 1	"t": 1664281	"P": 1607.5	"F": 8571}
{"v": 1	"t": 1664302	"P": 1625.25	"F": 8945}
{"v": 1	"t": 1664322	"P": 1627.25	"F": 8744}
{"v": 1	"t": 1664342	"P": 1627.5	"F": 8695}
{"v": 1	"t": 1664363	"P": 1622.25	"F": 8698}
{"v": 1	"t": 1664383	"P": 1619.5	"F": 8656}
{"v": 1	"t": 1664403	"P": 1637.5	"F": 8719}
{"v": 1	"t": 1664423	"P": 1632.25	"F": 9122}
{"v": 1	"t": 1664444	"P": 1623.5	"F": 8940}
{"v": 1	"t": 1664464	"P": 1632.25	"F": 8783}
{"v": 1	"t": 1664484	"P": 1628.0	"F": 8743}
{"v": 1	"t": 1664505	"P": 1629.0	"F": 8805}
{"v": 1	"t": 1664525	"P": 1624.5	"F": 8988}
{"v": 1	"t": 1664545	"P": 1612.5	"F": 8785}
{"v": 1	"t": 1664566	"P": 1631.75	"F": 8688}
{"v": 1	"t": 1664586	"P": 1637.5	"F": 8920}
{"v": 1	"t": 1664606	"P": 1630.25	"F": 9136}
{"v": 1	"t": 1664626	"P": 1617.75	"F": 8814}
{"v": 1	"t": 1664647	"P": 1642.25	"F": 9142}
{"v": 1	"t": 1664667	"P": 1630.75	"F": 9168}
{"v": 1	"t": 1664687	"P": 1624.5	"F": 8889}
{"v": 1	"t": 1664708	"P": 1625.25	"F": 9039}
{"v": 1	"t": 1664728	"P": 1630.5	"F": 9008}
{"v": 1	"t": 1664748	"P": 1627.75	"F": 9104}
{"v": 1	"t": 1664769	"P": 1629.25	"F": 8813}
{"v": 1	"t": 1664789	"P": 1613.0	"F": 8794}
{"v": 1	"t": 1664809	"P": 1626.25	"F": 9073}
{"v": 1	"t": 1664830	"P": 1629.5	"F": 8876}
{"v": 1	"t": 1664850	"P": 1623.25	"F": 9149}
{"v": 1	"t": 1664870	"P": 1623.5	"F": 9012}
{"v": 1	"t": 1664891	"P": 1624.75	"F": 8916}
{"v": 1	"t": 1664911	"P": 1622.25	"F": 8726}
{"v": 1	"t": 1664931	"P": 1623.5	"F": 8500}
{"v": 1	"t": 1664951	"P": 1617.75	"F": 8319}
{"v": 1	"t": 1664972	"P": 1622.5	"F": 8650}
{"v": 1	"t": 1664992	"P": 1626.25	"F": 8374}
{"v": 1	"t": 1665012	"P": 1623.5	"F": 8269}
{"v": 1	"t": 1665033	"P": 1608.75	"F": 7945}
{"v": 1	"t": 1665053	"P": 1599.0	"F": 8119}
{"v": 1	"t": 1665073	"P": 1611.0	"F": 7963}
{"v": 1	"t": 1665093	"P": 1607.75	"F": 7444}
{"v": 1	"t": 1665114	"P": 1592.5	"F": 7262	"C": 45.245	"D": 3264	"sn": 54091930088003	"file": "/data/device_log/data0000.out"	"CO2": 2980.191650390625	"Tp": 25.766387939453125	"H": 20.744802474975586}
{"v": 1	"t": 1665135	"P": 1581.0	"F": 6838}
{"v": 1	"t": 1665155	"P": 1576.0	"F": 6761}
{"v": 1	"t": 1665178	"P": 1568.5	"F": 6360}
{"v": 1	"t": 1665198	"P": 1569.25	"F": 5944}
{"v": 1	"t": 1665219	"P": 1561.25	"F": 5770}
{"v": 1	"t": 1665239	"P": 1552.0	"F": 5706}
{"v": 1	"t": 1665259	"P": 1539.75	"F": 5194}
{"v": 1	"t": 1665279	"P": 1548.25	"F": 4951}
{"v": 1	"t": 1665300	"P": 1538.25	"F": 4714}
{"v": 1	"t": 1665320	"P": 1529.0	"F": 4275}
{"v": 1	"t": 1665340	"P": 1524.5	"F": 4127}
{"v": 1	"t": 1665361	"P": 1528.0	"F": 3911}
{"v": 1	"t": 1665381	"P": 1523.75	"F": 3780}
{"v": 1	"t": 1665401	"P": 1520.75	"F": 3476}
{"v": 1	"t": 1665422	"P": 1514.5	"F": 3402}
{"v": 1	"t": 1665442	"P": 1524.25	"F": 3346}
{"v": 1	"t": 1665462	"P": 1519.5	"F": 3223}
{"v": 1	"t": 1665483	"P": 1508.25	"F": 3298}
{"v": 1	"t": 1665503	"P": 1512.0	"F": 3197}
{"v": 1	"t": 1665523	"P": 1517.75	"F": 3144}
{"v": 1	"t": 1665544	"P": 1514.5	"F": 2957}
{"v": 1	"t": 1665564	"P": 1507.0	"F": 2971}
{"v": 1	"t": 1665584	"P": 1514.25	"F": 2968}
{"v": 1	"t": 1665605	"P": 1518.25	"F": 3093}
{"v": 1	"t": 1665625	"P": 1509.5	"F": 3031}
{"v": 1	"t": 1665645	"P": 1506.75	"F": 3038}
{"v": 1	"t": 1665666	"P": 1521.5	"F": 3086}
{"v": 1	"t": 1665686	"P": 1517.75	"F": 3196}
{"v": 1	"t": 1665706	"P": 1511.25	"F": 3017}
{"v": 1	"t": 1665727	"P": 1513.75	"F": 3104}
{"v": 1	"t": 1665747	"P": 1525.75	"F": 2987}
{"v": 1	"t": 1665767	"P": 1522.5	"F": 3208}
{"v": 1	"t": 1665788	"P": 1520.0	"F": 3180}
{"v": 1	"t": 1665808	"P": 1518.5	"F": 3337}
{"v": 1	"t": 1665828	"P": 1535.5	"F": 3781}
{"v": 1	"t": 1665849	"P": 1522.5	"F": 3778}
{"v": 1	"t": 1665869	"P": 1520.5	"F": 3974}
{"v": 1	"t": 1665889	"P": 1529.5	"F": 4075}
{"v": 1	"t": 1665910	"P": 1541.0	"F": 4200}
{"v": 1	"t": 1665930	"P": 1541.5	"F": 4469}
{"v": 1	"t": 1665950	"P": 1538.0	"F": 4647}
{"v": 1	"t": 1665970	"P": 1549.25	"F": 4880}
{"v": 1	"t": 1665991	"P": 1555.5	"F": 5150}
{"v": 1	"t": 1666011	"P": 1554.75	"F": 5331}
{"v": 1	"t": 1666031	"P": 1552.0	"F": 5335}
{"v": 1	"t": 1666052	"P": 1564.0	"F": 5647}
{"v": 1	"t": 1666072	"P": 1570.5	"F": 5845}
{"v": 1	"t": 1666092	"P": 1569.5	"F": 6118}
{"v": 1	"t": 1666113	"P": 1564.5	"F": 6204}
{"v": 1	"t": 1666133	"P": 1575.75	"F": 6417	"C": 45.245	"D": 3264	"sn": 54091930088003	"file": "/data/device_log/data0000.out"}
{"v": 1	"t": 1666153	"P": 1578.75	"F": 6393}
{"v": 1	"t": 1666174	"P": 1571.5	"F": 6410}
{"v": 1	"t": 1666197	"P": 1582.25	"F": 6663}
{"v": 1	"t": 1666218	"P": 1570.75	"F": 7021}
{"v": 1	"t": 1666238	"P": 1594.75	"F": 7146}
{"v": 1	"t": 1666258	"P": 1598.0	"F": 7015}
{"v": 1	"t": 1666279	"P": 1594.5	"F": 7228}
{"v": 1	"t": 1666299	"P": 1593.5	"F": 7467}
{"v": 1	"t": 1666319	"P": 1607.75	"F": 7495}
{"v": 1	"t": 1666340	"P": 1604.0	"F": 7762}
{"v": 1	"t": 1666360	"P": 1599.0	"F": 7506}
{"v": 1	"t": 1666380	"P": 1601.25	"F": 7896}
{"v": 1	"t": 1666401	"P": 1615.75	"F": 7733}
{"v": 1	"t": 1666421	"P": 1623.25	"F": 8009}
{"v": 1	"t": 1666441	"P": 1609.5	"F": 7941}
{"v": 1	"t": 1666462	"P": 1601.0	"F": 7813}
{"v": 1	"t": 1666482	"P": 1621.5	"F": 8108}
{"v": 1	"t": 1666502	"P": 1621.5	"F": 8147}
{"v": 1	"t": 1666522	"P": 1613.25	"F": 8350}
{"v": 1	"t": 1666543	"P": 1608.25	"F": 8523}
{"v": 1	"t": 1666563	"P": 1623.25	"F": 8439}
{"v": 1	"t": 1666583	"P": 1637.25	"F": 8706}
{"v": 1	"t": 1666604	"P": 1625.0	"F": 8538}
{"v": 1	"t": 1666624	"P": 1613.5	"F": 8573}
{"v": 1	"t": 1666644	"P": 1615.5	"F": 8541}
{"v": 1	"t": 1666664	"P": 1631.0	"F": 8743}
{"v": 1	"t": 1666685	"P": 1630.0	"F": 8910}
{"v": 1	"t": 1666705	"P": 1617.25	"F": 8487}
{"v": 1	"t": 1666725	"P": 1627.0	"F": 8860}
{"v": 1	"t": 1666746	"P": 1632.0	"F": 8841}
{"v": 1	"t": 1666766	"P": 1628.25	"F": 8827}
{"v": 1	"t": 1666786	"P": 1621.75	"F": 8892}
{"v": 1	"t": 1666807	"P": 1627.0	"F": 8986}
{"v": 1	"t": 1666827	"P": 1638.25	"F": 8728}
{"v": 1	"t": 1666847	"P": 1634.75	"F": 9286}
{"v": 1	"t": 1666868	"P": 1628.75	"F": 9159}
{"v": 1	"t": 1666888	"P": 1621.0	"F": 9219}
{"v": 1	"t": 1666908	"P": 1640.25	"F": 9157}
{"v": 1	"t": 1666928	"P": 1634.25	"F": 9240}
{"v": 1	"t": 1666949	"P": 1621.5	"F": 9111}
{"v": 1	"t": 1666969	"P": 1635.75	"F": 9384}
{"v": 1	"t": 1666989	"P": 1644.25	"F": 9200}
{"v": 1	"t": 1667010	"P": 1642.5	"F": 9020}
{"v": 1	"t": 1667030	"P": 1641.0	"F": 9495}
{"v": 1	"t": 1667050	"P": 1638.0	"F": 9251}
{"v": 1	"t": 1667071	"P": 1638.75	"F": 9690}
{"v": 1	"t": 1667091	"P": 1652.75	"F": 9454}
{"v": 1	"t": 1667111	"P": 1641.75	"F": 9184}
{"v": 1	"t": 1667131	"P": 1637.5	"F": 9242}
{"v": 1	"t": 1667152	"P": 1623.5	"F": 9467	"C": 45.235	"D": 3264	"sn": 54091930088003	"file": "/data/device_log/data0000.out"	"CO2": 4813.6943359375	"Tp": 25.7930908203125	"H": 20.595947265625}
{"v": 1	"t": 1667173	"P": 1637.75	"F": 9561}
{"v": 1	"t": 1667193	"P": 1638.0	"F": 9519}
{"v": 1	"t": 1667218	"P": 1632.5	"F": 9769}
{"v": 1	"t": 1667238	"P": 1648.25	"F": 9509}
{"v": 1	"t": 1667259	"P": 1635.0	"F": 9434}
{"v": 1	"t": 1667279	"P": 1636.75	"F": 9337}
{"v": 1	"t": 1667299	"P": 1633.5	"F": 9025}
{"v": 1	"t": 1667320	"P": 1646.25	"F": 8926}
{"v": 1	"t": 1667340	"P": 1634.25	"F": 9342}
{"v": 1	"t": 1667360	"P": 1629.5	"F": 9607}
{"v": 1	"t": 1667380	"P": 1626.25	"F": 9278}
{"v": 1	"t": 1667401	"P": 1640.5	"F": 9120}
{"v": 1	"t": 1667421	"P": 1645.25	"F": 9076}
{"v": 1	"t": 1667441	"P": 1629.0	"F": 8757}
{"v": 1	"t": 1667462	"P": 1630.5	"F": 8771}
{"v": 1	"t": 1667482	"P": 1638.0	"F": 9119}
{"v": 1	"t": 1667502	"P": 1624.0	"F": 8755}
{"v": 1	"t": 1667523	"P": 1621.0	"F": 8880}
{"v": 1	"t": 1667543	"P": 1621.5	"F": 8650}
{"v": 1	"t": 1667563	"P": 1622.0	"F": 8437}
{"v": 1	"t": 1667584	"P": 1614.5	"F": 8600}
{"v": 1	"t": 1667604	"P": 1601.5	"F": 8199}
{"v": 1	"t": 1667624	"P": 1599.75	"F": 7755}
{"v": 1	"t": 1667644	"P": 1605.25	"F": 7659}
{"v": 1	"t": 1667665	"P": 1591.75	"F": 7110}
{"v": 1	"t": 1667685	"P": 1573.75	"F": 7007}
{"v": 1	"t": 1667705	"P": 1569.75	"F": 6496}
{"v": 1	"t": 1667726	"P": 1590.5	"F": 6358}
{"v": 1	"t": 1667746	"P": 1566.25	"F": 6193}
{"v": 1	"t": 1667766	"P": 1560.5	"F": 5927}
{"v": 1	"t": 1667787	"P": 1545.25	"F": 5398}
{"v": 1	"t": 1667807	"P": 1551.75	"F": 5320}
{"v": 1	"t": 1667827	"P": 1550.0	"F": 4948}
{"v": 1	"t": 1667847	"P": 1532.5	"F": 4716}
{"v": 1	"t": 1667868	"P": 1534.0	"F": 4301}
{"v": 1	"t": 1667888	"P": 1534.25	"F": 4145}
{"v": 1	"t": 1667908	"P": 1527.25	"F": 3944}
{"v": 1	"t": 1667929	"P": 1522.0	"F": 3783}
{"v": 1	"t": 1667949	"P": 1514.0	"F": 3562}
{"v": 1	"t": 1667969	"P": 1512.75	"F": 3192}
{"v": 1	"t": 1667990	"P": 1521.25	"F": 3150}
{"v": 1	"t": 1668010	"P": 1513.0	"F": 3072}
{"v": 1	"t": 1668030	"P": 1503.25	"F": 2923}
{"v": 1	"t": 1668050	"P": 1508.0	"F": 2869}
{"v": 1	"t": 1668071	"P": 1512.5	"F": 2834}
{"v": 1	"t": 1668091	"P": 1508.25	"F": 2784}
{"v": 1	"t": 1668111	"P": 1502.5	"F": 2587}
{"v": 1	"t": 1668132	"P": 1513.25	"F": 2671}
{"v": 1	"t": 1668152	"P": 1518.75	"F": 2591}
{"v": 1	"t": 1668172	"P": 1512.75	"F": 2616	"C": 45.25	"D": 3264	"sn": 54091930088003	"file": "/data/device_log/data0000.out"}
{"v": 1	"t": 1668193	"P": 1506.0	"F": 2662}
{"v": 1	"t": 1668213	"P": 1516.75	"F": 2678}
{"v": 1	"t": 1668236	"P": 1516.25	"F": 2785}
{"v": 1	"t": 1668256	"P": 1519.75	"F": 2893}
{"v": 1	"t": 1668276	"P": 1518.75	"F": 3034}
{"v": 1	"t": 1668296	"P": 1511.75	"F": 3210}
{"v": 1	"t": 1668317	"P": 1520.25	"F": 3281}
{"v": 1	"t": 1668337	"P": 1528.75	"F": 3403}
{"v": 1	"t": 1668357	"P": 1527.75	"F": 3577}
{"v": 1	"t": 1668378	"P": 1523.5	"F": 3936}
{"v": 1	"t": 1668398	"P": 1534.0	"F": 3938}
{"v": 1	"t": 1668418	"P": 1544.5	"F": 4091}
{"v": 1	"t": 1668439	"P": 1543.5	"F": 4406}
{"v": 1	"t": 1668459	"P": 1536.25	"F": 4570}
{"v": 1	"t": 1668479	"P": 1543.25	"F": 4790}
{"v": 1	"t": 1668499	"P": 1561.25	"F": 5355}
{"v": 1	"t": 1668520	"P": 1559.25	"F": 5565}
{"v": 1	"t": 1668540	"P": 1562.5	"F": 5776}
{"v": 1	"t": 1668560	"P": 1566.0	"F": 5801}
{"v": 1	"t": 1668581	"P": 1580.75	"F": 6063}
{"v": 1	"t": 1668601	"P": 1578.5	"F": 6518}
{"v": 1	"t": 1668621	"P": 1575.0	"F": 6455}
{"v": 1	"t": 1668641	"P": 1573.5	"F": 6498}
{"v": 1	"t": 1668662	"P": 1584.25	"F": 6996}
{"v": 1	"t": 1668682	"P": 1596.75	"F": 6997}
{"v": 1	"t": 1668702	"P": 1589.0	"F": 7005}
{"v": 1	"t": 1668723	"P": 1592.0	"F": 7310}
{"v": 1	"t": 1668743	"P": 1592.5	"F": 7300}
{"v": 1	"t": 1668763	"P": 1604.25	"F": 7345}
{"v": 1	"t": 1668784	"P": 1595.5	"F": 7538}
{"v": 1	"t": 1668804	"P": 1595.75	"F": 7733}
{"v": 1	"t": 1668824	"P": 1612.75	"F": 7592}
{"v": 1	"t": 1668845	"P": 1623.0	"F": 7767}
{"v": 1	"t": 1668865	"P": 1602.5	"F": 7984}
{"v": 1	"t": 1668885	"P": 1607.0	"F": 7965}
{"v": 1	"t": 1668905	"P": 1611.75	"F": 7940}
{"v": 1	"t": 1668926	"P": 1623.5	"F": 8265}
{"v": 1	"t": 1668946	"P": 1621.25	"F": 8393}
{"v": 1	"t": 1668966	"P": 1613.25	"F": 8192}
{"v": 1	"t": 1668987	"P": 1611.5	"F": 8185}
{"v": 1	"t": 1669007	"P": 1631.25	"F": 8506}
{"v": 1	"t": 1669027	"P": 1625.0	"F": 8550}
{"v": 1	"t": 1669048	"P": 1621.0	"F": 8365}
{"v": 1	"t": 1669068	"P": 1624.0	"F": 8638}
{"v": 1	"t": 1669088	"P": 1636.75	"F": 8587}
{"v": 1	"t": 1669108	"P": 1637.75	"F": 8607}
{"v": 1	"t": 1669129	"P": 1619.5	"F": 8834}
{"v": 1	"t": 1669149	"P": 1612.75	"F": 8757}
{"v": 1	"t": 1669169	"P": 1632.75	"F": 8817}
{"v": 1	"t": 1669190	"P": 1626.0	"F": 8729	"C": 45.22	"D": 3264	"sn": 54091930088003	"file": "/data/device_log/data0000.out"	"CO2": 3627.876953125	"Tp": 25.822463989257812	"H": 20.415603637695312}
{"v": 1	"t": 1669211	"P": 1631.25	"F": 8762}
{"v": 1	"t": 1669231	"P": 1613.75	"F": 8794}
{"v": 1	"t": 1669254	"P": 1624.0	"F": 8858}
{"v": 1	"t": 1669274	"P": 1615.5	"F": 8714}
{"v": 1	"t": 1669294	"P": 1623.75	"F": 9289}
{"v": 1	"t": 1669314	"P": 1632.25	"F": 9090}
{"v": 1	"t": 1669335	"P": 1639.75	"F": 8728}
{"v": 1	"t": 1669355	"P": 1635.5	"F": 9168}
{"v": 1	"t": 1669375	"P": 1633.5	"F": 9125}
{"v": 1	"t": 1669396	"P": 1645.75	"F": 8341}
{"v": 1	"t": 1669416	"P": 1635.75	"F": 9090}
{"v": 1	"t": 1669436	"P": 1632.25	"F": 8973}
{"v": 1	"t": 1669457	"P": 1632.5	"F": 8969}
{"v": 1	"t": 1669477	"P": 1646.75	"F": 9127}
{"v": 1	"t": 1669497	"P": 1632.0	"F": 9085}
{"v": 1	"t": 1669518	"P": 1623.5	"F": 9068}
{"v": 1	"t": 1669538	"P": 1621.25	"F": 8944}
{"v": 1	"t": 1669558	"P": 1633.25	"F": 9339}
{"v": 1	"t": 1669579	"P": 1631.0	"F": 9085}
{"v": 1	"t": 1669599	"P": 1625.5	"F": 9209}
{"v": 1	"t": 1669619	"P": 1638.75	"F": 9198}
{"v": 1	"t": 1669640	"P": 1628.5	"F": 9038}
{"v": 1	"t": 1669660	"P": 1627.5	"F": 8946}
{"v": 1	"t": 1669680	"P": 1627.5	"F": 8906}
{"v": 1	"t": 1669701	"P": 1628.25	"F": 8845}
{"v": 1	"t": 1669721	"P": 1630.25	"F": 8923}
{"v": 1	"t": 1669741	"P": 1620.0	"F": 9013}
{"v": 1	"t": 1669762	"P": 1624.5	"F": 9027}
{"v": 1	"t": 1669782	"P": 1631.0	"F": 8836}
{"v": 1	"t": 1669802	"P": 1626.75	"F": 8507}
{"v": 1	"t": 1669823	"P": 1609.75	"F": 8705}
{"v": 1	"t": 1669843	"P": 1619.75	"F": 8853}
{"v": 1	"t": 1669863	"P": 1616.0	"F": 8524}
{"v": 1	"t": 1669884	"P": 1618.25	"F": 8554}
{"v": 1	"t": 1669904	"P": 1611.25	"F": 8555}
{"v": 1	"t": 1669924	"P": 1622.0	"F": 8504}
{"v": 1	"t": 1669945	"P": 1615.0	"F": 8159}
{"v": 1	"t": 1669965	"P": 1611.5	"F": 7787}
{"v": 1	"t": 1669985	"P": 1601.25	"F": 7999}
{"v": 1	"t": 1670006	"P": 1607.5	"F": 7539}
{"v": 1	"t": 1670026	"P": 1602.75	"F": 7367}
{"v": 1	"t": 1670046	"P": 1583.75	"F": 7331}
{"v": 1	"t": 1670066	"P": 1579.5	"F": 6894}
{"v": 1	"t": 1670087	"P": 1573.5	"F": 6648}
{"v": 1	"t": 1670107	"P": 1581.0	"F": 6341}
{"v": 1	"t": 1670127	"P": 1564.75	"F": 6204}
{"v": 1	"t": 1670148	"P": 1561.5	"F": 5981}
{"v": 1	"t": 1670168	"P": 1550.5	"F": 5722}
{"v": 1	"t": 1670188	"P": 1553.5	"F": 5397}
{"v": 1	"t": 1670209	"P": 1549.75	"F": 5164	"C": 45.23	"D": 3264	"sn": 54091930088003	"file": "/data/device_log/data0000.out"}
{"v": 1	"t": 1670229	"P": 1539.0	"F": 4966}
{"v": 1	"t": 1670250	"P": 1538.25	"F": 4621}
{"v": 1	"t": 1670271	"P": 1534.0	"F": 4341}
{"v": 1	"t": 1670292	"P": 1532.75	"F": 4102}
{"v": 1	"t": 1670312	"P": 1531.25	"F": 3999}
{"v": 1	"t": 1670332	"P": 1524.5	"F": 3740}
{"v": 1	"t": 1670353	"P": 1515.0	"F": 3729}
{"v": 1	"t": 1670373	"P": 1517.75	"F": 3366}
{"v": 1	"t": 1670393	"P": 1527.75	"F": 3249}
{"v": 1	"t": 1670414	"P": 1514.5	"F": 3330}
{"v": 1	"t": 1670434	"P": 1506.5	"F": 3308}
{"v": 1	"t": 1670454	"P": 1511.5	"F": 3225}
{"v": 1	"t": 1670474	"P": 1520.25	"F": 3211}
{"v": 1	"t": 1670495	"P": 1522.75	"F": 3143}
{"v": 1	"t": 1670515	"P": 1509.0	"F": 3130}
{"v": 1	"t": 1670535	"P": 1508.25	"F": 3132}
{"v": 1	"t": 1670556	"P": 1517.0	"F": 3035}
{"v": 1	"t": 1670576	"P": 1519.25	"F": 2964}
{"v": 1	"t": 1670596	"P": 1510.0	"F": 3091}
{"v": 1	"t": 1670617	"P": 1509.75	"F": 3089}
{"v": 1	"t": 1670637	"P": 1517.75	"F": 3143}
{"v": 1	"t": 1670657	"P": 1524.75	"F": 3190}
{"v": 1	"t": 1670677	"P": 1521.5	"F": 3206}
{"v": 1	"t": 1670698	"P": 1517.75	"F": 3184}
{"v": 1	"t": 1670718	"P": 1521.25	"F": 3300}
{"v": 1	"t": 1670738	"P": 1536.25	"F": 3645}
{"v": 1	"t": 1670759	"P": 1530.0	"F": 3746}
{"v": 1	"t": 1670779	"P": 1532.0	"F": 3852}
{"v": 1	"t": 1670799	"P": 1532.25	"F": 4210}
{"v": 1	"t": 1670820	"P": 1545.75	"F": 4266}
{"v": 1	"t": 1670840	"P": 1544.25	"F": 4491}
{"v": 1	"t": 1670860	"P": 1538.75	"F": 4826}
{"v": 1	"t": 1670881	"P": 1550.75	"F": 4976}
{"v": 1	"t": 1670901	"P": 1564.25	"F": 5416}
{"v": 1	"t": 1670921	"P": 1555.25	"F": 5466}
{"v": 1	"t": 1670941	"P": 1563.0	"F": 5652}
{"v": 1	"t": 1670962	"P": 1562.25	"F": 5785}
{"v": 1	"t": 1670982	"P": 1577.5	"F": 5874}
{"v": 1	"t": 1671002	"P": 1570.0	"F": 6270}
{"v": 1	"t": 1671023	"P": 1572.25	"F": 6268}
{"v": 1	"t": 1671043	"P": 1581.0	"F": 6534}
{"v": 1	"t": 1671063	"P": 1586.75	"F": 6520}
{"v": 1	"t": 1671083	"P": 1588.0	"F": 6789}
{"v": 1	"t": 1671104	"P": 1591.0	"F": 6657}
{"v": 1	"t": 1671124	"P": 1576.25	"F": 7045}
{"v": 1	"t": 1671144	"P": 1601.0	"F": 7136}
{"v": 1	"t": 1671165	"P": 1595.5	"F": 7161}
{"v": 1	"t": 1671185	"P": 1593.75	"F": 7118}
{"v": 1	"t": 1671205	"P": 1593.0	"F": 7273}
{"v": 1	"t": 1671226	"P": 1600.5	"F": 7323	"C": 45.25	"D": 3264	"sn": 54091930088003	"file": "/data/device_log/data0000.out"	"CO2": 3125.331787109375	"Tp": 25.7930908203125	"H": 20.29804039001465}
{"v": 1	"t": 1671247	"P": 1611.25	"F": 7675}
{"v": 1	"t": 1671267	"P": 1600.75	"F": 7854}
{"v": 1	"t": 1671289	"P": 1599.25	"F": 7591}
{"v": 1	"t": 1671309	"P": 1617.25	"F": 7697}
{"v": 1	"t": 1671330	"P": 1613.25	"F": 7895}
{"v": 1	"t": 1671350	"P": 1614.5	"F": 8206}
{"v": 1	"t": 1671370	"P": 1612.25	"F": 8097}
{"v": 1	"t": 1671391	"P": 1620.0	"F": 8268}
{"v": 1	"t": 1671411	"P": 1613.5	"F": 8139}
{"v": 1	"t": 1671431	"P": 1617.0	"F": 8458}
{"v": 1	"t": 1671452	"P": 1609.0	"F": 8460}
{"v": 1	"t": 1671472	"P": 1625.0	"F": 8684}
{"v": 1	"t": 1671492	"P": 1614.75	"F": 8419}
{"v": 1	"t": 1671513	"P": 1614.0	"F": 8202}
{"v": 1	"t": 1671533	"P": 1621.5	"F": 8150}
{"v": 1	"t": 1671553	"P": 1620.0	"F": 8403}
{"v": 1	"t": 1671574	"P": 1610.75	"F": 8272}
{"v": 1	"t": 1671594	"P": 1611.25	"F": 8271}
{"v": 1	"t": 1671614	"P": 1618.5	"F": 8184}
{"v": 1	"t": 1671634	"P": 1624.75	"F": 8229}
{"v": 1	"t": 1671655	"P": 1619.75	"F": 8461}
{"v": 1	"t": 1671675	"P": 1617.0	"F": 8532}
{"v": 1	"t": 1671695	"P": 1619.0	"F": 8635}
{"v": 1	"t": 1671716	"P": 1622.75	"F": 8649}
{"v": 1	"t": 1671736	"P": 1624.5	"F": 8636}
{"v": 1	"t": 1671756	"P": 1610.25	"F": 8666}
{"v": 1	"t": 1671777	"P": 1611.25	"F": 8526}
{"v": 1	"t": 1671797	"P": 1626.5	"F": 8734}
{"v": 1	"t": 1671817	"P": 1627.25	"F": 8758}
{"v": 1	"t": 1671837	"P": 1623.5	"F": 8599}
{"v": 1	"t": 1671858	"P": 1620.5	"F": 8886}
{"v": 1	"t": 1671878	"P": 1618.75	"F": 8512}
{"v": 1	"t": 1671898	"P": 1627.0	"F": 8940}
{"v": 1	"t": 1671919	"P": 1620.5	"F": 8863}
{"v": 1	"t": 1671939	"P": 1617.25	"F": 8807}
{"v": 1	"t": 1671959	"P": 1627.5	"F": 9344}
{"v": 1	"t": 1671980	"P": 1630.5	"F": 8965}
{"v": 1	"t": 1672000	"P": 1624.75	"F": 8850}
{"v": 1	"t": 1672020	"P": 1613.75	"F": 8847}
{"v": 1	"t": 1672040	"P": 1615.5	"F": 8978}
{"v": 1	"t": 1672061	"P": 1639.75	"F": 8786}
{"v": 1	"t": 1672081	"P": 1638.75	"F": 8636}
{"v": 1	"t": 1672101	"P": 1625.5	"F": 8684}
{"v": 1	"t": 1672122	"P": 1623.0	"F": 8795}
{"v": 1	"t": 1672142	"P": 1627.75	"F": 8888}
{"v": 1	"t": 1672162	"P": 1620.5	"F": 8498}
{"v": 1	"t": 1672183	"P": 1614.0	"F": 8254}
{"v": 1	"t": 1672203	"P": 1624.75	"F": 8723}
{"v": 1	"t": 1672223	"P": 1630.25	"F": 8829}
{"v": 1	"t": 1672244	"P": 1623.25	"F": 8681	"C": 45.24	"D": 3264	"sn": 54091930088003	"file": "/data/device_log/data0000.out"}
{"v": 1	"t": 1672264	"P": 1624.75	"F": 8242}
{"v": 1	"t": 1672284	"P": 1629.25	"F": 8694}
{"v": 1	"t": 1672307	"P": 1629.0	"F": 8566}
{"v": 1	"t": 1672327	"P": 1628.25	"F": 8694}
{"v": 1	"t": 1672347	"P": 1621.75	"F": 8738}
{"v": 1	"t": 1672368	"P": 1619.75	"F": 8535}
{"v": 1	"t": 1672388	"P": 1615.75	"F": 8592}
{"v": 1	"t": 1672408	"P": 1632.25	"F": 8613}
{"v": 1	"t": 1672429	"P": 1613.5	"F": 8453}
{"v": 1	"t": 1672449	"P": 1616.0	"F": 8398}
{"v": 1	"t": 1672469	"P": 1611.5	"F": 8329}
{"v": 1	"t": 1672489	"P": 1627.0	"F": 7795}
{"v": 1	"t": 1672510	"P": 1615.75	"F": 7648}
{"v": 1	"t": 1672530	"P": 1609.25	"F": 8153}
{"v": 1	"t": 1672550	"P": 1601.5	"F": 7856}
{"v": 1	"t": 1672571	"P": 1611.0	"F": 7952}
{"v": 1	"t": 1672591	"P": 1604.25	"F": 7430}
{"v": 1	"t": 1672611	"P": 1594.5	"F": 7161}
{"v": 1	"t": 1672632	"P": 1583.75	"F": 7404}
{"v": 1	"t": 1672652	"P": 1592.0	"F": 7061}
{"v": 1	"t": 1672672	"P": 1581.0	"F": 6872}
{"v": 1	"t": 1672693	"P": 1567.0	"F": 6341}
{"v": 1	"t": 1672713	"P": 1562.5	"F": 6176}
{"v": 1	"t": 1672733	"P": 1565.5	"F": 5794}
{"v": 1	"t": 1672753	"P": 1558.5	"F": 5615}
{"v": 1	"t": 1672774	"P": 1542.75	"F": 5398}
{"v": 1	"t": 1672794	"P": 1543.5	"F": 5147}
{"v": 1	"t": 1672814	"P": 1550.5	"F": 4922}
{"v": 1	"t": 1672835	"P": 1539.25	"F": 4700}
{"v": 1	"t": 1672855	"P": 1530.75	"F": 4390}
{"v": 1	"t": 1672875	"P": 1524.5	"F": 4361}
{"v": 1	"t": 1672896	"P": 1534.5	"F": 4293}
{"v": 1	"t": 1672916	"P": 1533.0	"F": 4009}
{"v": 1	"t": 1672936	"P": 1527.0	"F": 3957}
{"v": 1	"t": 1672957	"P": 1517.75	"F": 3805}
{"v": 1	"t": 1672977	"P": 1523.0	"F": 3602}
{"v": 1	"t": 1672997	"P": 1526.0	"F": 3504}
{"v": 1	"t": 1673017	"P": 1522.75	"F": 3405}
{"v": 1	"t": 1673038	"P": 1514.0	"F": 3497}
{"v": 1	"t": 1673058	"P": 1524.0	"F": 3527}
{"v": 1	"t": 1673078	"P": 1524.5	"F": 3508}
{"v": 1	"t": 1673099	"P": 1519.75	"F": 3383}
{"v": 1	"t": 1673119	"P": 1515.25	"F": 3394}
{"v": 1	"t": 1673139	"P": 1514.0	"F": 3358}
{"v": 1	"t": 1673159	"P": 1523.5	"F": 3330}
{"v": 1	"t": 1673180	"P": 1520.75	"F": 3301}
{"v": 1	"t": 1673200	"P": 1514.0	"F": 3356}
{"v": 1	"t": 1673220	"P": 1513.75	"F": 3233}
{"v": 1	"t": 1673241	"P": 1525.25	"F": 3259}
{"v": 1	"t": 1673261	"P": 1518.75	"F": 3306	"C": 45.22	"D": 3264	"sn": 54091930088003	"file": "/data/device_log/data0000.out"	"CO2": 3203.0791015625	"Tp": 25.809112548828125	"H": 20.000444412231445}
{"v": 1	"t": 1673282	"P": 1511.25	"F": 3196}
{"v": 1	"t": 1673302	"P": 1520.25	"F": 3253}
{"v": 1	"t": 1673324	"P": 1516.75	"F": 3216}
{"v": 1	"t": 1673344	"P": 1523.5	"F": 3232}
{"v": 1	"t": 1673365	"P": 1529.75	"F": 3268}
{"v": 1	"t": 1673385	"P": 1522.5	"F": 3392}
{"v": 1	"t": 1673405	"P": 1517.75	"F": 3679}
{"v": 1	"t": 1673426	"P": 1531.0	"F": 3960}
{"v": 1	"t": 1673446	"P": 1533.75	"F": 4153}
{"v": 1	"t": 1673466	"P": 1534.0	"F": 4206}
{"v": 1	"t": 1673487	"P": 1539.25	"F": 4384}
{"v": 1	"t": 1673507	"P": 1546.0	"F": 4873}
{"v": 1	"t": 1673528	"P": 1553.5	"F": 4954}
{"v": 1	"t": 1673548	"P": 1555.0	"F": 5362}
{"v": 1	"t": 1673568	"P": 1567.0	"F": 5494}
{"v": 1	"t": 1673588	"P": 1571.5	"F": 5848}
{"v": 1	"t": 1673609	"P": 1562.25	"F": 5981}
{"v": 1	"t": 1673629	"P": 1567.25	"F": 6249}
{"v": 1	"t": 1673649	"P": 1579.0	"F": 6616}
{"v": 1	"t": 1673670	"P": 1587.75	"F": 6766}
{"v": 1	"t": 1673690	"P": 1584.0	"F": 6883}
{"v": 1	"t": 1673710	"P": 1582.0	"F": 7228}
{"v": 1	"t": 1673731	"P": 1600.5	"F": 7257}
{"v": 1	"t": 1673751	"P": 1590.75	"F": 7432}
{"v": 1	"t": 1673771	"P": 1597.0	"F": 7413}
{"v": 1	"t": 1673792	"P": 1598.0	"F": 7603}
{"v": 1	"t": 1673812	"P": 1609.25	"F": 7863}
{"v": 1	"t": 1673832	"P": 1604.5	"F": 8124}
{"v": 1	"t": 1673853	"P": 1599.0	"F": 7862}
{"v": 1	"t": 1673873	"P": 1609.25	"F": 7885}
{"v": 1	"t": 1673893	"P": 1611.0	"F": 8035}
{"v": 1	"t": 1673914	"P": 1612.25	"F": 8113}
{"v": 1	"t": 1673934	"P": 1604.5	"F": 7909}
{"v": 1	"t": 1673954	"P": 1605.0	"F": 8261}
{"v": 1	"t": 1673975	"P": 1621.75	"F": 8366}
{"v": 1	"t": 1673995	"P": 1617.75	"F": 8217}
{"v": 1	"t": 1674015	"P": 1617.75	"F": 8435}
{"v": 1	"t": 1674035	"P": 1623.5	"F": 8506}
{"v": 1	"t": 1674056	"P": 1626.75	"F": 8466}
{"v": 1	"t": 1674076	"P": 1622.5	"F": 8414}
{"v": 1	"t": 1674096	"P": 1614.0	"F": 8597}
{"v": 1	"t": 1674117	"P": 1623.5	"F": 8390}
{"v": 1	"t": 1674137	"P": 1633.0	"F": 8117}
{"v": 1	"t": 1674157	"P": 1625.25	"F": 8599}
{"v": 1	"t": 1674178	"P": 1624.0	"F": 8325}
{"v": 1	"t": 1674198	"P": 1629.0	"F": 8508}
{"v": 1	"t": 1674218	"P": 1640.25	"F": 8887}
{"v": 1	"t": 1674238	"P": 1624.75	"F": 8759}
{"v": 1	"t": 1674259	"P": 1628.25	"F": 8556}
{"v": 1	"t": 1674279	"P": 1626.25	"F": 8848	"C": 45.24	"D": 3264	"sn": 54091930088003	"file": "/data/device_log/data0000.out"	"CO2": 3610.66162109375	"Tp": 25.822463989257812	"H": 19.856597900390625}
{"v": 1	"t": 1674300	"P": 1625.5	"F": 8946}
{"v": 1	"t": 1674321	"P": 1636.25	"F": 8622}
{"v": 1	"t": 1674343	"P": 1632.0	"F": 8492}
{"v": 1	"t": 1674363	"P": 1638.75	"F": 8349}
{"v": 1	"t": 1674384	"P": 1624.0	"F": 9100}
{"v": 1	"t": 1674404	"P": 1632.75	"F": 8921}
{"v": 1	"t": 1674424	"P": 1633.75	"F": 8766}
{"v": 1	"t": 1674445	"P": 1638.25	"F": 9120}
{"v": 1	"t": 1674465	"P": 1634.75	"F": 9212}
{"v": 1	"t": 1674485	"P": 1630.25	"F": 9498}
{"v": 1	"t": 1674505	"P": 1623.0	"F": 8806}
{"v": 1	"t": 1674526	"P": 1641.25	"F": 9085}
{"v": 1	"t": 1674546	"P": 1637.25	"F": 9247}
{"v": 1	"t": 1674566	"P": 1632.0	"F": 8950}
{"v": 1	"t": 1674587	"P": 1630.75	"F": 9303}
{"v": 1	"t": 1674607	"P": 1638.5	"F": 8913}
{"v": 1	"t": 1674627	"P": 1638.0	"F": 9299}
{"v": 1	"t": 1674648	"P": 1632.0	"F": 9040}
{"v": 1	"t": 1674668	"P": 1639.5	"F": 9184}
{"v": 1	"t": 1674688	"P": 1635.0	"F": 8908}
{"v": 1	"t": 1674709	"P": 1623.5	"F": 8956}
{"v": 1	"t": 1674729	"P": 1617.75	"F": 8882}
{"v": 1	"t": 1674749	"P": 1629.0	"F": 9052}
{"v": 1	"t": 1674770	"P": 1640.0	"F": 9019}
{"v": 1	"t": 1674790	"P": 1619.75	"F": 8713}
{"v": 1	"t": 1674810	"P": 1618.75	"F": 8527}
{"v": 1	"t": 1674830	"P": 1625.75	"F": 8844}
{"v": 1	"t": 1674851	"P": 1634.0	"F": 8807}
{"v": 1	"t": 1674871	"P": 1631.5	"F": 8707}
{"v": 1	"t": 1674891	"P": 1613.5	"F": 8663}
{"v": 1	"t": 1674912	"P": 1616.5	"F": 8550}
{"v": 1	"t": 1674932	"P": 1622.75	"F": 8381}
{"v": 1	"t": 1674952	"P": 1613.75	"F": 8357}
{"v": 1	"t": 1674973	"P": 1600.25	"F": 7914}
{"v": 1	"t": 1674993	"P": 1593.5	"F": 7819}
{"v": 1	"t": 1675013	"P": 1598.5	"F": 7662}
{"v": 1	"t": 1675033	"P": 1602.25	"F": 7335}
{"v": 1	"t": 1675054	"P": 1586.5	"F": 7051}
{"v": 1	"t": 1675074	"P": 1568.5	"F": 6678}
{"v": 1	"t": 1675094	"P": 1570.5	"F": 6329}
{"v": 1	"t": 1675115	"P": 1573.0	"F": 5921}
{"v": 1	"t": 1675135	"P": 1556.25	"F": 5907}
{"v": 1	"t": 1675155	"P": 1556.75	"F": 5791}
{"v": 1	"t": 1675175	"P": 1548.75	"F": 5218}
{"v": 1	"t": 1675196	"P": 1555.0	"F": 4872}
{"v": 1	"t": 1675216	"P": 1541.25	"F": 4717}
{"v": 1	"t": 1675236	"P": 1528.5	"F": 4531}
{"v": 1	"t": 1675257	"P": 1524.75	"F": 4362}
{"v": 1	"t": 1675277	"P": 1534.0	"F": 4134}
{"v": 1	"t": 1675297	"P": 1532.5	"F": 3951	"C": 45.225	"D": 3264	"sn": 54091930088003	"file": "/data/device_log/data0000.out"}
{"v": 1	"t": 1675318	"P": 1515.5	"F": 3890}
{"v": 1	"t": 1675338	"P": 1517.5	"F": 3539}
{"v": 1	"t": 1675360	"P": 1516.25	"F": 3382}
{"v": 1	"t": 1675380	"P": 1519.25	"F": 3390}
{"v": 1	"t": 1675401	"P": 1519.75	"F": 3357}
{"v": 1	"t": 1675421	"P": 1518.5	"F": 3260}
{"v": 1	"t": 1675441	"P": 1511.75	"F": 3136}
{"v": 1	"t": 1675462	"P": 1512.5	"F": 3119}
{"v": 1	"t": 1675482	"P": 1521.75	"F": 3143}
{"v": 1	"t": 1675502	"P": 1516.5	"F": 3098}
{"v": 1	"t": 1675523	"P": 1505.0	"F": 3122}
{"v": 1	"t": 1675543	"P": 1511.75	"F": 3097}
{"v": 1	"t": 1675563	"P": 1518.75	"F": 3109}
{"v": 1	"t": 1675583	"P": 1514.0	"F": 3139}
{"v": 1	"t": 1675604	"P": 1509.25	"F": 2943}
{"v": 1	"t": 1675624	"P": 1501.75	"F": 3034}
{"v": 1	"t": 1675644	"P": 1513.75	"F": 3104}
{"v": 1	"t": 1675665	"P": 1522.25	"F": 3175}
{"v": 1	"t": 1675685	"P": 1515.75	"F": 3112}
{"v": 1	"t": 1675705	"P": 1514.0	"F": 3117}
{"v": 1	"t": 1675726	"P": 1523.25	"F": 3171}
{"v": 1	"t": 1675746	"P": 1527.5	"F": 3276}
{"v": 1	"t": 1675766	"P": 1517.5	"F": 3412}
{"v": 1	"t": 1675786	"P": 1517.25	"F": 3714}
{"v": 1	"t": 1675807	"P": 1527.75	"F": 3797}
{"v": 1	"t": 1675827	"P": 1539.0	"F": 4042}
{"v": 1	"t": 1675847	"P": 1537.5	"F": 4257}
{"v": 1	"t": 1675868	"P": 1541.75	"F": 4571}
{"v": 1	"t": 1675888	"P": 1546.0	"F": 4832}
{"v": 1	"t": 1675908	"P": 1556.25	"F": 4944}
{"v": 1	"t": 1675929	"P": 1556.0	"F": 5142}
{"v": 1	"t": 1675949	"P": 1554.0	"F": 5630}
{"v": 1	"t": 1675969	"P": 1557.75	"F": 5700}
{"v": 1	"t": 1675989	"P": 1581.0	"F": 5930}
{"v": 1	"t": 1676010	"P": 1569.25	"F": 6034}
{"v": 1	"t": 1676030	"P": 1570.0	"F": 6228}
{"v": 1	"t": 1676050	"P": 1578.0	"F": 6451}
{"v": 1	"t": 1676071	"P": 1594.75	"F": 6696}
{"v": 1	"t": 1676091	"P": 1590.0	"F": 6758}
{"v": 1	"t": 1676111	"P": 1593.5	"F": 6953}
{"v": 1	"t": 1676132	"P": 1584.5	"F": 6887}
{"v": 1	"t": 1676152	"P": 1608.0	"F": 7219}
{"v": 1	"t": 1676172	"P": 1606.75	"F": 7462}
{"v": 1	"t": 1676193	"P": 1598.25	"F": 7676}
{"v": 1	"t": 1676213	"P": 1605.25	"F": 7777}
{"v": 1	"t": 1676233	"P": 1611.25	"F": 7921}
{"v": 1	"t": 1676253	"P": 1615.0	"F": 7903}
{"v": 1	"t": 1676274	"P": 1613.25	"F": 8154}
{"v": 1	"t": 1676294	"P": 1612.5	"F": 8355}
{"v": 1	"t": 1676314	"P": 1615.0	"F": 8043	"C": 45.175	"D": 3264	"sn": 54091930088003	"file": "/data/device_log/data0000.out"	"CO2": 3740.578857421875	"Tp": 25.809112548828125	"H": 19.39834976196289}
{"v": 1	"t": 1676336	"P": 1623.75	"F": 8173}
{"v": 1	"t": 1676356	"P": 1619.5	"F": 7892}
{"v": 1	"t": 1676378	"P": 1617.75	"F": 7885}
{"v": 1	"t": 1676398	"P": 1628.25	"F": 8694}
{"v": 1	"t": 1676419	"P": 1629.75	"F": 8620}
{"v": 1	"t": 1676439	"P": 1618.5	"F": 8433}
{"v": 1	"t": 1676459	"P": 1631.0	"F": 8672}
{"v": 1	"t": 1676479	"P": 1631.0	"F": 8971}
{"v": 1	"t": 1676500	"P": 1627.0	"F": 8611}
{"v": 1	"t": 1676520	"P": 1628.75	"F": 8560}
{"v": 1	"t": 1676540	"P": 1633.25	"F": 8758}
{"v": 1	"t": 1676561	"P": 1632.75	"F": 8671}
{"v": 1	"t": 1676581	"P": 1632.5	"F": 8774}
{"v": 1	"t": 1676601	"P": 1632.5	"F": 8560}
{"v": 1	"t": 1676622	"P": 1616.0	"F": 8876}
{"v": 1	"t": 1676642	"P": 1638.0	"F": 8688}
{"v": 1	"t": 1676662	"P": 1629.25	"F": 8942}
{"v": 1	"t": 1676682	"P": 1615.25	"F": 8948}
{"v": 1	"t": 1676703	"P": 1624.0	"F": 8620}
{"v": 1	"t": 1676723	"P": 1633.75	"F": 9056}
{"v": 1	"t": 1676743	"P": 1628.75	"F": 9073}
{"v": 1	"t": 1676764	"P": 1635.75	"F": 8814}
{"v": 1	"t": 1676784	"P": 1630.75	"F": 8800}
{"v": 1	"t": 1676804	"P": 1634.5	"F": 9110}
{"v": 1	"t": 1676825	"P": 1629.75	"F": 9102}
{"v": 1	"t": 1676845	"P": 1630.5	"F": 9073}
{"v": 1	"t": 1676865	"P": 1621.0	"F": 9297}
{"v": 1	"t": 1676886	"P": 1634.75	"F": 9514}
{"v": 1	"t": 1676906	"P": 1648.0	"F": 9255}
{"v": 1	"t": 1676926	"P": 1632.75	"F": 9224}
{"v": 1	"t": 1676946	"P": 1631.0	"F": 9534}
{"v": 1	"t": 1676967	"P": 1639.25	"F": 9319}
{"v": 1	"t": 1676987	"P": 1640.5	"F": 9507}
{"v": 1	"t": 1677007	"P": 1633.25	"F": 9484}
{"v": 1	"t": 1677028	"P": 1627.25	"F": 8987}
{"v": 1	"t": 1677048	"P": 1623.75	"F": 9519}
{"v": 1	"t": 1677068	"P": 1647.5	"F": 9363}
{"v": 1	"t": 1677089	"P": 1637.5	"F": 9467}
{"v": 1	"t": 1677109	"P": 1630.5	"F": 8872}
{"v": 1	"t": 1677129	"P": 1624.75	"F": 9316}
{"v": 1	"t": 1677149	"P": 1644.25	"F": 9245}
{"v": 1	"t": 1677170	"P": 1635.75	"F": 9127}
{"v": 1	"t": 1677190	"P": 1627.5	"F": 8525}
{"v": 1	"t": 1677210	"P": 1629.5	"F": 8802}
{"v": 1	"t": 1677231	"P": 1629.75	"F": 8920}
{"v": 1	"t": 1677251	"P": 1626.75	"F": 8638}
{"v": 1	"t": 1677271	"P": 1628.25	"F": 8782}
{"v": 1	"t": 1677291	"P": 1619.0	"F": 8542}
{"v": 1	"t": 1677312	"P": 1610.0	"F": 8087}
{"v": 1	"t": 1677332	"P": 1604.75	"F": 7408	"C": 45.185	"D": 3264	"sn": 54091930088003	"file": "/data/device_log/data0000.out"}
{"v": 1	"t": 1677353	"P": 1596.0	"F": 7139}
{"v": 1	"t": 1677373	"P": 1582.5	"F": 7086}
{"v": 1	"t": 1677396	"P": 1587.0	"F": 6733}
{"v": 1	"t": 1677416	"P": 1575.5	"F": 6217}
{"v": 1	"t": 1677437	"P": 1558.25	"F": 6093}
{"v": 1	"t": 1677457	"P": 1561.0	"F": 5850}
{"v": 1	"t": 1677477	"P": 1561.75	"F": 5287}
{"v": 1	"t": 1677498	"P": 1544.0	"F": 5089}
{"v": 1	"t": 1677518	"P": 1537.0	"F": 4778}
{"v": 1	"t": 1677538	"P": 1542.5	"F": 4686}
{"v": 1	"t": 1677559	"P": 1528.75	"F": 4408}
{"v": 1	"t": 1677579	"P": 1525.5	"F": 4249}
{"v": 1	"t": 1677599	"P": 1526.0	"F": 4113}
{"v": 1	"t": 1677619	"P": 1527.5	"F": 3991}
{"v": 1	"t": 1677640	"P": 1518.0	"F": 3781}
{"v": 1	"t": 1677660	"P": 1513.0	"F": 3678}
{"v": 1	"t": 1677681	"P": 1523.25	"F": 3551}
{"v": 1	"t": 1677701	"P": 1519.25	"F": 3496}
{"v": 1	"t": 1677721	"P": 1510.25	"F": 3312}
{"v": 1	"t": 1677742	"P": 1509.25	"F": 3182}
{"v": 1	"t": 1677762	"P": 1522.25	"F": 3167}
{"v": 1	"t": 1677782	"P": 1517.0	"F": 3305}
{"v": 1	"t": 1677803	"P": 1508.25	"F": 3106}
{"v": 1	"t": 1677823	"P": 1510.75	"F": 3146}
{"v": 1	"t": 1677843	"P": 1517.5	"F": 3155}
{"v": 1	"t": 1677864	"P": 1518.25	"F": 3076}
{"v": 1	"t": 1677884	"P": 1507.0	"F": 3207}
{"v": 1	"t": 1677904	"P": 1513.75	"F": 3239}
{"v": 1	"t": 1677924	"P": 1523.5	"F": 3159}
{"v": 1	"t": 1677945	"P": 1520.0	"F": 3202}
{"v": 1	"t": 1677965	"P": 1513.5	"F": 3196}
{"v": 1	"t": 1677985	"P": 1513.25	"F": 3206}
{"v": 1	"t": 1678006	"P": 1531.0	"F": 3298}
{"v": 1	"t": 1678026	"P": 1528.0	"F": 3284}
{"v": 1	"t": 1678046	"P": 1522.25	"F": 3574}
{"v": 1	"t": 1678067	"P": 1517.5	"F": 3584}
{"v": 1	"t": 1678087	"P": 1535.25	"F": 3814}
{"v": 1	"t": 1678107	"P": 1538.25	"F": 4001}
{"v": 1	"t": 1678127	"P": 1539.5	"F": 4278}
{"v": 1	"t": 1678148	"P": 1548.25	"F": 4699}
{"v": 1	"t": 1678168	"P": 1550.25	"F": 4998}
{"v": 1	"t": 1678188	"P": 1562.75	"F": 5132}
{"v": 1	"t": 1678209	"P": 1555.5	"F": 5593}
{"v": 1	"t": 1678229	"P": 1557.0	"F": 5794}
{"v": 1	"t": 1678249	"P": 1576.25	"F": 6006}
{"v": 1	"t": 1678270	"P": 1585.75	"F": 6280}
{"v": 1	"t": 1678290	"P": 1586.75	"F": 6651}
{"v": 1	"t": 1678310	"P": 1579.75	"F": 6912}
{"v": 1	"t": 1678330	"P": 1591.75	"F": 7306}
{"v": 1	"t": 1678351	"P": 1605.25	"F": 7402	"C": 45.24	"D": 3263	"sn": 54091930088003	"file": "/data/device_log/data0000.out"	"CO2": 2660.737060546875	"Tp": 25.822463989257812	"H": 19.398052215576172}
{"v": 1	"t": 1678372	"P": 1604.75	"F": 7653}
{"v": 1	"t": 1678392	"P": 1607.25	"F": 7732}
{"v": 1	"t": 1678415	"P": 1614.75	"F": 7723}
{"v": 1	"t": 1678435	"P": 1608.25	"F": 7887}
{"v": 1	"t": 1678455	"P": 1601.25	"F": 8217}
{"v": 1	"t": 1678476	"P": 1616.75	"F": 8108}
{"v": 1	"t": 1678496	"P": 1616.25	"F": 8157}
{"v": 1	"t": 1678516	"P": 1613.5	"F": 8358}
{"v": 1	"t": 1678537	"P": 1613.75	"F": 8335}
{"v": 1	"t": 1678557	"P": 1626.0	"F": 8425}
{"v": 1	"t": 1678577	"P": 1625.75	"F": 8287}
{"v": 1	"t": 1678597	"P": 1617.75	"F": 8475}
{"v": 1	"t": 1678618	"P": 1611.0	"F": 8255}
{"v": 1	"t": 1678638	"P": 1632.75	"F": 8787}
{"v": 1	"t": 1678658	"P": 1623.5	"F": 8285}
{"v": 1	"t": 1678679	"P": 1616.5	"F": 8472}
{"v": 1	"t": 1678699	"P": 1608.0	"F": 8416}
{"v": 1	"t": 1678719	"P": 1620.25	"F": 8545}
{"v": 1	"t": 1678740	"P": 1623.25	"F": 8464}
{"v": 1	"t": 1678760	"P": 1615.0	"F": 9101}
{"v": 1	"t": 1678780	"P": 1609.5	"F": 8624}
{"v": 1	"t": 1678800	"P": 1624.75	"F": 8223}
{"v": 1	"t": 1678821	"P": 1643.5	"F": 8681}
{"v": 1	"t": 1678841	"P": 1632.0	"F": 8720}
{"v": 1	"t": 1678861	"P": 1620.0	"F": 8598}
{"v": 1	"t": 1678882	"P": 1625.0	"F": 8902}
{"v": 1	"t": 1678902	"P": 1646.0	"F": 8626}
{"v": 1	"t": 1678922	"P": 1628.0	"F": 9133}
{"v": 1	"t": 1678943	"P": 1622.0	"F": 8788}
{"v": 1	"t": 1678963	"P": 1633.25	"F": 8793}
{"v": 1	"t": 1678983	"P": 1650.5	"F": 9082}
{"v": 1	"t": 1679003	"P": 1647.0	"F": 9539}
{"v": 1	"t": 1679024	"P": 1627.75	"F": 9104}
{"v": 1	"t": 1679044	"P": 1636.75	"F": 9204}
{"v": 1	"t": 1679064	"P": 1639.5	"F": 9003}
{"v": 1	"t": 1679085	"P": 1632.5	"F": 9278}
{"v": 1	"t": 1679105	"P": 1636.25	"F": 9220}
{"v": 1	"t": 1679125	"P": 1622.5	"F": 9538}
{"v": 1	"t": 1679146	"P": 1654.5	"F": 9402}
{"v": 1	"t": 1679166	"P": 1641.75	"F": 9464}
{"v": 1	"t": 1679186	"P": 1628.25	"F": 9552}
{"v": 1	"t": 1679207	"P": 1636.25	"F": 9038}
{"v": 1	"t": 1679227	"P": 1639.0	"F": 9129}
{"v": 1	"t": 1679247	"P": 1630.0	"F": 9412}
{"v": 1	"t": 1679268	"P": 1619.75	"F": 8938}
{"v": 1	"t": 1679288	"P": 1633.0	"F": 9140}
{"v": 1	"t": 1679308	"P": 1632.0	"F": 8981}
{"v": 1	"t": 1679328	"P": 1632.5	"F": 8903}
{"v": 1	"t": 1679349	"P": 1624.75	"F": 8720}
{"v": 1	"t": 1679369	"P": 1614.25	"F": 8716	"C": 45.18	"D": 3263	"sn": 54091930088003	"file": "/data/device_log/data0000.out"}
{"v": 1	"t": 1679390	"P": 1630.5	"F": 8415}
{"v": 1	"t": 1679410	"P": 1615.5	"F": 8157}
{"v": 1	"t": 1679432	"P": 1614.25	"F": 8217}
{"v": 1	"t": 1679453	"P": 1607.75	"F": 8345}
{"v": 1	"t": 1679473	"P": 1598.5	"F": 8062}
{"v": 1	"t": 1679493	"P": 1605.75	"F": 7577}
{"v": 1	"t": 1679513	"P": 1597.25	"F": 7282}
{"v": 1	"t": 1679534	"P": 1587.75	"F": 7065}
{"v": 1	"t": 1679554	"P": 1573.0	"F": 7009}
{"v": 1	"t": 1679574	"P": 1576.5	"F": 6677}
{"v": 1	"t": 1679595	"P": 1570.75	"F": 6322}
{"v": 1	"t": 1679615	"P": 1560.75	"F": 6016}
{"v": 1	"t": 1679635	"P": 1549.5	"F": 5585}
{"v": 1	"t": 1679656	"P": 1548.25	"F": 5343}
{"v": 1	"t": 1679676	"P": 1548.0	"F": 5159}
{"v": 1	"t": 1679696	"P": 1540.25	"F": 4844}
{"v": 1	"t": 1679716	"P": 1534.25	"F": 4637}
{"v": 1	"t": 1679737	"P": 1525.75	"F": 4497}
{"v": 1	"t": 1679757	"P": 1537.0	"F": 4110}
{"v": 1	"t": 1679777	"P": 1528.75	"F": 4006}
{"v": 1	"t": 1679798	"P": 1518.25	"F": 3732}
{"v": 1	"t": 1679818	"P": 1520.0	"F": 3623}
{"v": 1	"t": 1679838	"P": 1523.25	"F": 3341}
{"v": 1	"t": 1679859	"P": 1520.0	"F": 3250}
{"v": 1	"t": 1679879	"P": 1507.75	"F": 3180}
{"v": 1	"t": 1679899	"P": 1513.5	"F": 3197}
{"v": 1	"t": 1679919	"P": 1518.25	"F": 3051}
{"v": 1	"t": 1679940	"P": 1514.5	"F": 2976}
{"v": 1	"t": 1679960	"P": 1508.0	"F": 2956}
{"v": 1	"t": 1679980	"P": 1506.0	"F": 2945}
{"v": 1	"t": 1680001	"P": 1515.25	"F": 2888}
{"v": 1	"t": 1680021	"P": 1515.25	"F": 2864}
{"v": 1	"t": 1680041	"P": 1508.75	"F": 2998}
{"v": 1	"t": 1680062	"P": 1508.0	"F": 2877}
{"v": 1	"t": 1680082	"P": 1517.5	"F": 2931}
{"v": 1	"t": 1680102	"P": 1519.25	"F": 2976}
{"v": 1	"t": 1680122	"P": 1519.0	"F": 2978}
{"v": 1	"t": 1680143	"P": 1516.25	"F": 3058}
{"v": 1	"t": 1680163	"P": 1522.0	"F": 3102}
{"v": 1	"t": 1680183	"P": 1534.5	"F": 3407}
{"v": 1	"t": 1680204	"P": 1525.5	"F": 3415}
{"v": 1	"t": 1680224	"P": 1521.75	"F": 3867}
{"v": 1	"t": 1680244	"P": 1535.5	"F": 4233}
{"v": 1	"t": 1680265	"P": 1552.75	"F": 4423}
{"v": 1	"t": 1680285	"P": 1545.25	"F": 4909}
{"v": 1	"t": 1680305	"P": 1548.75	"F": 5040}
{"v": 1	"t": 1680325	"P": 1551.25	"F": 5168}
{"v": 1	"t": 1680346	"P": 1564.75	"F": 5715}
{"v": 1	"t": 1680366	"P": 1565.5	"F": 5668}
{"v": 1	"t": 1680386	"P": 1562.5	"F": 5903	"C": 45.155	"D": 3263	"sn": 54091930088003	"file": "/data/device_log/data0000.out"	"CO2": 3154.714599609375	"Tp": 25.809112548828125	"H": 19.398046493530273}
{"v": 1	"t": 1680408	"P": 1573.5	"F": 6188}
{"v": 1	"t": 1680428	"P": 1588.0	"F": 6413}
{"v": 1	"t": 1680449	"P": 1592.5	"F": 6818}
{"v": 1	"t": 1680470	"P": 1596.75	"F": 6930}
{"v": 1	"t": 1680490	"P": 1590.25	"F": 7126}
{"v": 1	"t": 1680511	"P": 1607.0	"F": 7183}
{"v": 1	"t": 1680531	"P": 1604.25	"F": 7441}
{"v": 1	"t": 1680551	"P": 1603.0	"F": 7364}
{"v": 1	"t": 1680572	"P": 1604.0	"F": 7865}
{"v": 1	"t": 1680592	"P": 1613.0	"F": 7996}
{"v": 1	"t": 1680612	"P": 1616.25	"F": 7806}
{"v": 1	"t": 1680633	"P": 1603.25	"F": 8016}
{"v": 1	"t": 1680653	"P": 1614.5	"F": 8008}
{"v": 1	"t": 1680674	"P": 1618.5	"F": 8063}
{"v": 1	"t": 1680694	"P": 1616.25	"F": 8406}
{"v": 1	"t": 1680714	"P": 1628.0	"F": 8734}
{"v": 1	"t": 1680735	"P": 1618.75	"F": 8509}
{"v": 1	"t": 1680755	"P": 1620.5	"F": 8773}
{"v": 1	"t": 1680775	"P": 1619.5	"F": 8881}
{"v": 1	"t": 1680796	"P": 1634.0	"F": 8944}
{"v": 1	"t": 1680816	"P": 1620.25	"F": 8511}
{"v": 1	"t": 1680836	"P": 1633.0	"F": 9090}
{"v": 1	"t": 1680857	"P": 1621.75	"F": 9267}
{"v": 1	"t": 1680877	"P": 1634.25	"F": 9172}
{"v": 1	"t": 1680898	"P": 1636.5	"F": 9088}
{"v": 1	"t": 1680918	"P": 1624.25	"F": 8932}
{"v": 1	"t": 1680938	"P": 1639.5	"F": 8802}
{"v": 1	"t": 1680959	"P": 1631.0	"F": 8914}
{"v": 1	"t": 1680979	"P": 1632.5	"F": 9091}
{"v": 1	"t": 1680999	"P": 1646.75	"F": 9671}
{"v": 1	"t": 1681020	"P": 1642.25	"F": 9596}
{"v": 1	"t": 1681040	"P": 1638.0	"F": 9775}
{"v": 1	"t": 1681061	"P": 1650.25	"F": 9588}
{"v": 1	"t": 1681081	"P": 1648.75	"F": 10033}
{"v": 1	"t": 1681101	"P": 1638.75	"F": 9280}
{"v": 1	"t": 1681122	"P": 1628.5	"F": 9550}
{"v": 1	"t": 1681142	"P": 1646.25	"F": 9772}
{"v": 1	"t": 1681162	"P": 1642.25	"F": 9705}
{"v": 1	"t": 1681183	"P": 1637.5	"F": 9966}
{"v": 1	"t": 1681203	"P": 1649.0	"F": 9840}
{"v": 1	"t": 1681224	"P": 1638.75	"F": 9582}
{"v": 1	"t": 1681244	"P": 1649.75	"F": 9755}
{"v": 1	"t": 1681265	"P": 1644.5	"F": 9678}
{"v": 1	"t": 1681285	"P": 1637.25	"F": 9857}
{"v": 1	"t": 1681305	"P": 1641.0	"F": 9384}
{"v": 1	"t": 1681326	"P": 1646.75	"F": 9507}
{"v": 1	"t": 1681346	"P": 1648.0	"F": 10010}
{"v": 1	"t": 1681367	"P": 1640.0	"F": 9516}
{"v": 1	"t": 1681387	"P": 1651.25	"F": 9976}
{"v": 1	"t": 1681407	"P": 1642.75	"F": 9725	"C": 45.205	"D": 3263	"sn": 54091930088003	"file": "/data/device_log/data0000.out"}
{"v": 1	"t": 1681428	"P": 1625.5	"F": 9384}
{"v": 1	"t": 1681448	"P": 1640.0	"F": 9440}
{"v": 1	"t": 1681470	"P": 1630.5	"F": 9405}
{"v": 1	"t": 1681491	"P": 1632.75	"F": 9250}
{"v": 1	"t": 1681511	"P": 1634.75	"F": 9270}
{"v": 1	"t": 1681531	"P": 1619.0	"F": 9591}
{"v": 1	"t": 1681552	"P": 1625.0	"F": 8838}
{"v": 1	"t": 1681572	"P": 1635.25	"F": 9165}
{"v": 1	"t": 1681592	"P": 1629.5	"F": 8981}
{"v": 1	"t": 1681613	"P": 1611.0	"F": 8292}
{"v": 1	"t": 1681633	"P": 1620.25	"F": 8589}
{"v": 1	"t": 1681654	"P": 1612.0	"F": 8312}
{"v": 1	"t": 1681674	"P": 1597.0	"F": 7940}
{"v": 1	"t": 1681694	"P": 1591.75	"F": 7593}
{"v": 1	"t": 1681715	"P": 1595.5	"F": 7328}
{"v": 1	"t": 1681735	"P": 1581.5	"F": 7120}
{"v": 1	"t": 1681755	"P": 1568.5	"F": 6704}
{"v": 1	"t": 1681776	"P": 1576.5	"F": 6359}
{"v": 1	"t": 1681796	"P": 1560.75	"F": 6117}
{"v": 1	"t": 1681817	"P": 1545.25	"F": 5562}
{"v": 1	"t": 1681837	"P": 1556.75	"F": 5555}
{"v": 1	"t": 1681857	"P": 1547.25	"F": 5004}
{"v": 1	"t": 1681878	"P": 1529.0	"F": 4838}
{"v": 1	"t": 1681898	"P": 1539.25	"F": 4536}
{"v": 1	"t": 1681919	"P": 1530.0	"F": 4188}
{"v": 1	"t": 1681939	"P": 1515.25	"F": 3803}
{"v": 1	"t": 1681959	"P": 1523.25	"F": 3721}
{"v": 1	"t": 1681980	"P": 1524.5	"F": 3370}
{"v": 1	"t": 1682000	"P": 1510.5	"F": 3344}
{"v": 1	"t": 1682020	"P": 1508.75	"F": 3057}
{"v": 1	"t": 1682041	"P": 1519.5	"F": 2962}
{"v": 1	"t": 1682061	"P": 1514.25	"F": 2910}
{"v": 1	"t": 1682081	"P": 1508.75	"F": 2807}
{"v": 1	"t": 1682102	"P": 1513.75	"F": 2850}
{"v": 1	"t": 1682122	"P": 1517.5	"F": 2831}
{"v": 1	"t": 1682143	"P": 1506.75	"F": 2881}
{"v": 1	"t": 1682163	"P": 1504.25	"F": 2825}
{"v": 1	"t": 1682183	"P": 1519.0	"F": 2800}
{"v": 1	"t": 1682204	"P": 1517.75	"F": 2814}
{"v": 1	"t": 1682224	"P": 1509.75	"F": 2927}
{"v": 1	"t": 1682244	"P": 1500.0	"F": 2814}
{"v": 1	"t": 1682264	"P": 1521.5	"F": 2892}
{"v": 1	"t": 1682285	"P": 1520.25	"F": 2913}
{"v": 1	"t": 1682305	"P": 1518.0	"F": 2936}
{"v": 1	"t": 1682325	"P": 1511.75	"F": 3101}
{"v": 1	"t": 1682346	"P": 1526.25	"F": 3298}
{"v": 1	"t": 1682366	"P": 1528.25	"F": 3193}
{"v": 1	"t": 1682386	"P": 1522.25	"F": 3390}
{"v": 1	"t": 1682407	"P": 1525.25	"F": 3746}
{"v": 1	"t": 1682427	"P": 1533.0	"F": 3765	"C": 45.18	"D": 3263	"sn": 54091930088003	"file": "/data/device_log/data0000.out"	"CO2": 4518.0947265625	"Tp": 25.8358154296875	"H": 19.398052215576172}
{"v": 1	"t": 1682449	"P": 1535.25	"F": 3902}
{"v": 1	"t": 1682469	"P": 1535.0	"F": 4215}
{"v": 1	"t": 1682491	"P": 1548.0	"F": 4492}
{"v": 1	"t": 1682511	"P": 1556.0	"F": 4764}
{"v": 1	"t": 1682531	"P": 1549.0	"F": 5317}
{"v": 1	"t": 1682552	"P": 1554.5	"F": 5474}
{"v": 1	"t": 1682572	"P": 1574.75	"F": 5663}
{"v": 1	"t": 1682592	"P": 1574.75	"F": 5707}
{"v": 1	"t": 1682613	"P": 1572.5	"F": 6248}
{"v": 1	"t": 1682633	"P": 1576.0	"F": 6352}
{"v": 1	"t": 1682653	"P": 1591.25	"F": 6603}
{"v": 1	"t": 1682674	"P": 1591.0	"F": 6942}
{"v": 1	"t": 1682694	"P": 1587.5	"F": 7115}
{"v": 1	"t": 1682714	"P": 1592.5	"F": 7308}
{"v": 1	"t": 1682734	"P": 1607.75	"F": 7264}
{"v": 1	"t": 1682755	"P": 1610.5	"F": 7635}
{"v": 1	"t": 1682775	"P": 1605.5	"F": 7517}
{"v": 1	"t": 1682795	"P": 1614.5	"F": 7874}
{"v": 1	"t": 1682816	"P": 1612.75	"F": 8167}
{"v": 1	"t": 1682836	"P": 1615.25	"F": 7743}
{"v": 1	"t": 1682856	"P": 1612.0	"F": 8260}
{"v": 1	"t": 1682877	"P": 1611.25	"F": 8116}
{"v": 1	"t": 1682897	"P": 1635.25	"F": 8283}
{"v": 1	"t": 1682917	"P": 1632.5	"F": 8386}
{"v": 1	"t": 1682937	"P": 1635.5	"F": 8739}
{"v": 1	"t": 1682958	"P": 1621.25	"F": 8224}
{"v": 1	"t": 1682978	"P": 1628.25	"F": 9095}
{"v": 1	"t": 1682998	"P": 1631.75	"F": 9297}
{"v": 1	"t": 1683019	"P": 1627.25	"F": 8826}
{"v": 1	"t": 1683039	"P": 1634.5	"F": 9327}
{"v": 1	"t": 1683059	"P": 1647.0	"F": 9114}
{"v": 1	"t": 1683080	"P": 1642.0	"F": 9121}
{"v": 1	"t": 1683100	"P": 1628.25	"F": 9247}
{"v": 1	"t": 1683120	"P": 1629.25	"F": 9456}
{"v": 1	"t": 1683141	"P": 1641.75	"F": 9356}
{"v": 1	"t": 1683161	"P": 1644.25	"F": 9727}
{"v": 1	"t": 1683181	"P": 1631.25	"F": 9581}
{"v": 1	"t": 1683202	"P": 1637.0	"F": 9681}
{"v": 1	"t": 1683222	"P": 1649.0	"F": 9925}
{"v": 1	"t": 1683242	"P": 1638.0	"F": 9256}
{"v": 1	"t": 1683263	"P": 1645.5	"F": 9933}
{"v": 1	"t": 1683283	"P": 1645.5	"F": 9734}
{"v": 1	"t": 1683303	"P": 1655.5	"F": 9481}
{"v": 1	"t": 1683323	"P": 1648.25	"F": 9592}
{"v": 1	"t": 1683344	"P": 1642.25	"F": 9806}
{"v": 1	"t": 1683364	"P": 1643.75	"F": 9985}
{"v": 1	"t": 1683384	"P": 1646.75	"F": 9921}
{"v": 1	"t": 1683405	"P": 1650.0	"F": 10043}
{"v": 1	"t": 1683425	"P": 1652.5	"F": 10092}
{"v": 1	"t": 1683445	"P": 1641.0	"F": 10029	"C": 45.195	"D": 3263	"sn": 54091930088003	"file": "/data/device_log/data0000.out"}
{"v": 1	"t": 1683466	"P": 1652.75	"F": 9715}
{"v": 1	"t": 1683486	"P": 1653.0	"F": 9719}
{"v": 1	"t": 1683508	"P": 1649.25	"F": 9285}
{"v": 1	"t": 1683529	"P": 1639.75	"F": 9387}
{"v": 1	"t": 1683549	"P": 1625.0	"F": 9468}
{"v": 1	"t": 1683569	"P": 1634.0	"F": 9340}
{"v": 1	"t": 1683590	"P": 1651.0	"F": 9385}
{"v": 1	"t": 1683610	"P": 1638.25	"F": 9558}
{"v": 1	"t": 1683630	"P": 1621.75	"F": 9371}
{"v": 1	"t": 1683651	"P": 1638.25	"F": 9287}
{"v": 1	"t": 1683671	"P": 1634.5	"F": 9108}
{"v": 1	"t": 1683691	"P": 1624.0	"F": 8958}
{"v": 1	"t": 1683712	"P": 1625.0	"F": 8914}
{"v": 1	"t": 1683732	"P": 1634.0	"F": 8671}
{"v": 1	"t": 1683752	"P": 1617.0	"F": 8786}
{"v": 1	"t": 1683773	"P": 1613.75	"F": 8284}
{"v": 1	"t": 1683793	"P": 1606.75	"F": 8473}
{"v": 1	"t": 1683813	"P": 1624.75	"F": 8154}
{"v": 1	"t": 1683834	"P": 1608.0	"F": 7870}
{"v": 1	"t": 1683854	"P": 1588.25	"F": 7756}
{"v": 1	"t": 1683874	"P": 1588.5	"F": 7299}
{"v": 1	"t": 1683894	"P": 1590.25	"F": 7208}
{"v": 1	"t": 1683915	"P": 1589.5	"F": 7159}
{"v": 1	"t": 1683935	"P": 1569.0	"F": 6692}
{"v": 1	"t": 1683956	"P": 1571.25	"F": 6469}
{"v": 1	"t": 1683976	"P": 1571.0	"F": 5927}
{"v": 1	"t": 1683996	"P": 1562.25	"F": 5772}
{"v": 1	"t": 1684016	"P": 1549.25	"F": 5410}
{"v": 1	"t": 1684037	"P": 1553.5	"F": 5117}
{"v": 1	"t": 1684057	"P": 1555.0	"F": 5146}
{"v": 1	"t": 1684077	"P": 1541.75	"F": 4954}
{"v": 1	"t": 1684098	"P": 1532.25	"F": 4588}
{"v": 1	"t": 1684118	"P": 1530.5	"F": 4487}
{"v": 1	"t": 1684138	"P": 1543.0	"F": 4130}
{"v": 1	"t": 1684158	"P": 1534.5	"F": 4122}
{"v": 1	"t": 1684179	"P": 1524.75	"F": 3957}
{"v": 1	"t": 1684199	"P": 1513.75	"F": 3721}
{"v": 1	"t": 1684219	"P": 1523.5	"F": 3783}
{"v": 1	"t": 1684240	"P": 1527.0	"F": 3474}
{"v": 1	"t": 1684260	"P": 1519.0	"F": 3449}
{"v": 1	"t": 1684280	"P": 1510.5	"F": 3349}
{"v": 1	"t": 1684301	"P": 1523.25	"F": 3272}
{"v": 1	"t": 1684321	"P": 1519.5	"F": 3330}
{"v": 1	"t": 1684341	"P": 1510.75	"F": 3202}
{"v": 1	"t": 1684362	"P": 1508.0	"F": 3148}
{"v": 1	"t": 1684382	"P": 1517.5	"F": 3102}
{"v": 1	"t": 1684402	"P": 1515.0	"F": 3026}
{"v": 1	"t": 1684423	"P": 1508.0	"F": 3115}
{"v": 1	"t": 1684443	"P": 1514.75	"F": 2940}
{"v": 1	"t": 1684463	"P": 1522.0	"F": 3085	"C": 45.18	"D": 3263	"sn": 54091930088003	"file": "/data/device_log/data0000.out"	"CO2": 3674.324462890625	"Tp": 25.8358154296875	"H": 19.398284912109375}
{"v": 1	"t": 1684485	"P": 1520.5	"F": 2950}
{"v": 1	"t": 1684505	"P": 1514.75	"F": 3144}
{"v": 1	"t": 1684527	"P": 1517.5	"F": 3279}
{"v": 1	"t": 1684547	"P": 1530.5	"F": 3075}
{"v": 1	"t": 1684567	"P": 1521.0	"F": 3222}
{"v": 1	"t": 1684588	"P": 1521.75	"F": 3418}
{"v": 1	"t": 1684608	"P": 1526.5	"F": 3533}
{"v": 1	"t": 1684629	"P": 1536.0	"F": 3586}
{"v": 1	"t": 1684649	"P": 1526.5	"F": 3989}
{"v": 1	"t": 1684669	"P": 1534.25	"F": 4122}
{"v": 1	"t": 1684689	"P": 1546.75	"F": 4425}
{"v": 1	"t": 1684710	"P": 1540.25	"F": 4706}
{"v": 1	"t": 1684730	"P": 1546.5	"F": 5011}
{"v": 1	"t": 1684750	"P": 1550.0	"F": 5167}
{"v": 1	"t": 1684771	"P": 1565.75	"F": 5517}
{"v": 1	"t": 1684791	"P": 1566.25	"F": 5843}
{"v": 1	"t": 1684811	"P": 1568.5	"F": 6140}
{"v": 1	"t": 1684832	"P": 1573.25	"F": 6378}
{"v": 1	"t": 1684852	"P": 1594.25	"F": 6791}
{"v": 1	"t": 1684872	"P": 1594.5	"F": 6884}
{"v": 1	"t": 1684893	"P": 1584.75	"F": 7149}
{"v": 1	"t": 1684913	"P": 1599.0	"F": 7157}
{"v": 1	"t": 1684933	"P": 1614.0	"F": 7793}
{"v": 1	"t": 1684954	"P": 1606.25	"F": 7702}
{"v": 1	"t": 1684974	"P": 1607.75	"F": 7837}
{"v": 1	"t": 1684994	"P": 1611.75	"F": 8195}
{"v": 1	"t": 1685015	"P": 1617.75	"F": 7973}
{"v": 1	"t": 1685035	"P": 1616.75	"F": 8402}
{"v": 1	"t": 1685055	"P": 1605.0	"F": 8267}
{"v": 1	"t": 1685075	"P": 1626.75	"F": 8466}
{"v": 1	"t": 1685096	"P": 1628.75	"F": 8513}
{"v": 1	"t": 1685116	"P": 1621.0	"F": 8446}
{"v": 1	"t": 1685136	"P": 1624.0	"F": 8559}
{"v": 1	"t": 1685157	"P": 1618.5	"F": 8536}
{"v": 1	"t": 1685177	"P": 1632.75	"F": 8508}
{"v": 1	"t": 1685197	"P": 1625.75	"F": 8838}
{"v": 1	"t": 1685218	"P": 1620.25	"F": 8545}
{"v": 1	"t": 1685238	"P": 1619.5	"F": 8280}
{"v": 1	"t": 1685258	"P": 1628.5	"F": 8726}
{"v": 1	"t": 1685278	"P": 1625.5	"F": 8515}
{"v": 1	"t": 1685299	"P": 1614.25	"F": 8973}
{"v": 1	"t": 1685319	"P": 1623.5	"F": 8462}
{"v": 1	"t": 1685339	"P": 1627.75	"F": 8795}
{"v": 1	"t": 1685360	"P": 1627.75	"F": 8895}
{"v": 1	"t": 1685380	"P": 1626.75	"F": 8701}
{"v": 1	"t": 1685400	"P": 1613.5	"F": 8665}
{"v": 1	"t": 1685421	"P": 1635.0	"F": 8575}
{"v": 1	"t": 1685441	"P": 1632.25	"F": 9020}
{"v": 1	"t": 1685461	"P": 1618.25	"F": 9165}
{"v": 1	"t": 1685481	"P": 1625.25	"F": 8608	"C": 45.17	"D": 3263	"sn": 54091930088003	"file": "/data/device_log/data0000.out"}
{"v": 1	"t": 1685502	"P": 1620.25	"F": 8759}
{"v": 1	"t": 1685522	"P": 1621.25	"F": 8850}
{"v": 1	"t": 1685545	"P": 1626.5	"F": 8720}
{"v": 1	"t": 1685565	"P": 1620.75	"F": 8801}
{"v": 1	"t": 1685585	"P": 1617.75	"F": 8855}
{"v": 1	"t": 1685606	"P": 1629.75	"F": 8886}
{"v": 1	"t": 1685626	"P": 1628.25	"F": 8916}
{"v": 1	"t": 1685646	"P": 1623.0	"F": 8732}
{"v": 1	"t": 1685666	"P": 1618.25	"F": 9007}
{"v": 1	"t": 1685687	"P": 1624.25	"F": 8960}
{"v": 1	"t": 1685707	"P": 1634.5	"F": 8700}
{"v": 1	"t": 1685727	"P": 1623.25	"F": 8868}
{"v": 1	"t": 1685748	"P": 1614.0	"F": 8562}
{"v": 1	"t": 1685768	"P": 1633.0	"F": 9007}
{"v": 1	"t": 1685788	"P": 1625.75	"F": 8555}
{"v": 1	"t": 1685809	"P": 1615.25	"F": 8541}
{"v": 1	"t": 1685829	"P": 1622.0	"F": 8393}
{"v": 1	"t": 1685849	"P": 1612.75	"F": 7835}
{"v": 1	"t": 1685869	"P": 1608.5	"F": 7735}
{"v": 1	"t": 1685890	"P": 1598.5	"F": 7694}
{"v": 1	"t": 1685910	"P": 1587.0	"F": 7421}
{"v": 1	"t": 1685930	"P": 1599.0	"F": 7251}
{"v": 1	"t": 1685951	"P": 1593.5	"F": 7091}
{"v": 1	"t": 1685971	"P": 1585.0	"F": 6664}
{"v": 1	"t": 1685991	"P": 1568.0	"F": 6441}
{"v": 1	"t": 1686012	"P": 1557.0	"F": 6123}
{"v": 1	"t": 1686032	"P": 1558.75	"F": 5806}
{"v": 1	"t": 1686052	"P": 1555.75	"F": 5546}
{"v": 1	"t": 1686072	"P": 1550.75	"F": 5111}
{"v": 1	"t": 1686093	"P": 1534.5	"F": 4828}
{"v": 1	"t": 1686113	"P": 1541.25	"F": 4713}
{"v": 1	"t": 1686133	"P": 1534.25	"F": 4626}
{"v": 1	"t": 1686154	"P": 1527.25	"F": 4274}
{"v": 1	"t": 1686174	"P": 1518.5	"F": 3966}
{"v": 1	"t": 1686194	"P": 1523.5	"F": 3816}
{"v": 1	"t": 1686215	"P": 1530.5	"F": 3458}
{"v": 1	"t": 1686235	"P": 1525.75	"F": 3393}
{"v": 1	"t": 1686255	"P": 1510.25	"F": 3289}
{"v": 1	"t": 1686276	"P": 1518.5	"F": 3179}
{"v": 1	"t": 1686296	"P": 1520.0	"F": 3192}
{"v": 1	"t": 1686316	"P": 1508.0	"F": 3083}
{"v": 1	"t": 1686336	"P": 1503.75	"F": 2915}
{"v": 1	"t": 1686357	"P": 1509.0	"F": 2786}
{"v": 1	"t": 1686377	"P": 1517.25	"F": 2621}
{"v": 1	"t": 1686397	"P": 1511.5	"F": 2760}
{"v": 1	"t": 1686418	"P": 1504.5	"F": 2588}
{"v": 1	"t": 1686438	"P": 1507.75	"F": 2565}
{"v": 1	"t": 1686458	"P": 1521.0	"F": 2633}
{"v": 1	"t": 1686479	"P": 1513.0	"F": 2636}
{"v": 1	"t": 1686499	"P": 1513.25	"F": 2614	"C": 45.18	"D": 3263	"sn": 54091930088003	"file": "/data/device_log/data0000.out"	"CO2": 2997.274658203125	"Tp": 25.7930908203125	"H": 19.692218780517578}
{"v": 1	"t": 1686520	"P": 1509.75	"F": 2798}
{"v": 1	"t": 1686540	"P": 1515.5	"F": 3133}
{"v": 1	"t": 1686562	"P": 1523.0	"F": 3230}
{"v": 1	"t": 1686582	"P": 1531.75	"F": 3563}
{"v": 1	"t": 1686603	"P": 1525.5	"F": 3738}
{"v": 1	"t": 1686623	"P": 1532.0	"F": 4203}
{"v": 1	"t": 1686643	"P": 1551.25	"F": 4643}
{"v": 1	"t": 1686663	"P": 1553.5	"F": 4863}
{"v": 1	"t": 1686684	"P": 1551.5	"F": 5250}
{"v": 1	"t": 1686704	"P": 1550.75	"F": 5419}
{"v": 1	"t": 1686724	"P": 1568.5	"F": 5855}
{"v": 1	"t": 1686745	"P": 1576.25	"F": 5989}
{"v": 1	"t": 1686765	"P": 1575.0	"F": 6408}
{"v": 1	"t": 1686785	"P": 1576.5	"F": 6700}
{"v": 1	"t": 1686806	"P": 1590.5	"F": 6914}
{"v": 1	"t": 1686826	"P": 1597.25	"F": 7018}
{"v": 1	"t": 1686846	"P": 1603.0	"F": 7156}
{"v": 1	"t": 1686867	"P": 1598.0	"F": 7451}
{"v": 1	"t": 1686887	"P": 1611.75	"F": 7746}
{"v": 1	"t": 1686907	"P": 1613.5	"F": 7896}
{"v": 1	"t": 1686927	"P": 1614.0	"F": 7873}
{"v": 1	"t": 1686948	"P": 1614.75	"F": 8086}
{"v": 1	"t": 1686968	"P": 1618.25	"F": 8150}
{"v": 1	"t": 1686988	"P": 1623.0	"F": 8105}
{"v": 1	"t": 1687009	"P": 1611.25	"F": 8143}
{"v": 1	"t": 1687029	"P": 1616.75	"F": 8721}
{"v": 1	"t": 1687049	"P": 1631.0	"F": 8850}
{"v": 1	"t": 1687070	"P": 1630.0	"F": 8708}
{"v": 1	"t": 1687090	"P": 1616.75	"F": 8731}
{"v": 1	"t": 1687110	"P": 1620.0	"F": 8861}
{"v": 1	"t": 1687131	"P": 1627.25	"F": 8970}
{"v": 1	"t": 1687151	"P": 1630.0	"F": 9282}
{"v": 1	"t": 1687171	"P": 1633.5	"F": 8998}
{"v": 1	"t": 1687191	"P": 1616.75	"F": 9218}
{"v": 1	"t": 1687212	"P": 1624.25	"F": 9111}
{"v": 1	"t": 1687232	"P": 1639.5	"F": 9023}
{"v": 1	"t": 1687252	"P": 1640.5	"F": 9202}
{"v": 1	"t": 1687273	"P": 1618.25	"F": 9462}
{"v": 1	"t": 1687293	"P": 1631.75	"F": 9425}
{"v": 1	"t": 1687313	"P": 1644.25	"F": 9207}
{"v": 1	"t": 1687334	"P": 1630.25	"F": 9254}
{"v": 1	"t": 1687354	"P": 1629.0	"F": 9562}
{"v": 1	"t": 1687374	"P": 1632.5	"F": 9296}
{"v": 1	"t": 1687394	"P": 1632.0	"F": 9188}
{"v": 1	"t": 1687415	"P": 1642.75	"F": 8879}
{"v": 1	"t": 1687435	"P": 1628.0	"F": 8813}
{"v": 1	"t": 1687455	"P": 1630.0	"F": 9263}
{"v": 1	"t": 1687476	"P": 1646.75	"F": 9180}
{"v": 1	"t": 1687496	"P": 1644.5	"F": 9194}
{"v": 1	"t": 1687516	"P": 1632.25	"F": 8881	"C": 45.145	"D": 3263	"sn": 54091930088003	"file": "/data/device_log/data0000.out"}
{"v": 1	"t": 1687537	"P": 1634.25	"F": 9226}
{"v": 1	"t": 1687557	"P": 1646.5	"F": 8952}
{"v": 1	"t": 1687579	"P": 1623.0	"F": 9018}
{"v": 1	"t": 1687600	"P": 1641.25	"F": 9484}
{"v": 1	"t": 1687620	"P": 1644.5	"F": 9112}
{"v": 1	"t": 1687640	"P": 1639.25	"F": 9442}
{"v": 1	"t": 1687660	"P": 1630.5	"F": 9281}
{"v": 1	"t": 1687681	"P": 1640.75	"F": 9285}
{"v": 1	"t": 1687701	"P": 1637.0	"F": 9257}
{"v": 1	"t": 1687721	"P": 1625.0	"F": 9179}
{"v": 1	"t": 1687742	"P": 1632.0	"F": 9147}
{"v": 1	"t": 1687762	"P": 1628.0	"F": 9047}
{"v": 1	"t": 1687782	"P": 1638.5	"F": 9123}
{"v": 1	"t": 1687803	"P": 1624.0	"F": 9280}
{"v": 1	"t": 1687823	"P": 1634.0	"F": 9018}
{"v": 1	"t": 1687843	"P": 1640.75	"F": 9058}
{"v": 1	"t": 1687864	"P": 1634.0	"F": 8674}
{"v": 1	"t": 1687884	"P": 1624.25	"F": 9077}
{"v": 1	"t": 1687904	"P": 1626.5	"F": 8734}
{"v": 1	"t": 1687925	"P": 1632.0	"F": 8813}
{"v": 1	"t": 1687945	"P": 1625.25	"F": 8684}
{"v": 1	"t": 1687965	"P": 1609.25	"F": 8789}
{"v": 1	"t": 1687985	"P": 1616.0	"F": 8320}
{"v": 1	"t": 1688006	"P": 1618.0	"F": 8136}
{"v": 1	"t": 1688026	"P": 1603.0	"F": 8154}
{"v": 1	"t": 1688046	"P": 1595.0	"F": 7713}
{"v": 1	"t": 1688067	"P": 1590.5	"F": 7237}
{"v": 1	"t": 1688087	"P": 1588.5	"F": 7071}
{"v": 1	"t": 1688107	"P": 1579.0	"F": 6768}
{"v": 1	"t": 1688127	"P": 1571.0	"F": 6359}
{"v": 1	"t": 1688148	"P": 1563.0	"F": 6209}
{"v": 1	"t": 1688168	"P": 1558.75	"F": 5808}
{"v": 1	"t": 1688188	"P": 1562.75	"F": 5634}
{"v": 1	"t": 1688209	"P": 1545.75	"F": 5269}
{"v": 1	"t": 1688229	"P": 1537.5	"F": 4920}
{"v": 1	"t": 1688250	"P": 1542.0	"F": 4818}
{"v": 1	"t": 1688270	"P": 1529.0	"F": 4514}
{"v": 1	"t": 1688291	"P": 1528.0	"F": 4189}
{"v": 1	"t": 1688311	"P": 1528.5	"F": 4092}
{"v": 1	"t": 1688331	"P": 1520.5	"F": 3854}
{"v": 1	"t": 1688351	"P": 1515.25	"F": 3704}
{"v": 1	"t": 1688372	"P": 1522.5	"F": 3355}
{"v": 1	"t": 1688392	"P": 1522.25	"F": 3274}
{"v": 1	"t": 1688412	"P": 1517.75	"F": 3236}
{"v": 1	"t": 1688433	"P": 1510.75	"F": 3124}
{"v": 1	"t": 1688453	"P": 1508.5	"F": 3060}
{"v": 1	"t": 1688473	"P": 1518.25	"F": 3085}
{"v": 1	"t": 1688494	"P": 1510.5	"F": 2996}
{"v": 1	"t": 1688514	"P": 1504.5	"F": 2835}
{"v": 1	"t": 1688534	"P": 1504.5	"F": 2841	"C": 45.18	"D": 3263	"sn": 54091930088003	"file": "/data/device_log/data0000.out"	"CO2": 3066.512451171875	"Tp": 25.809112548828125	"H": 19.590227127075195}
{"v": 1	"t": 1688555	"P": 1507.75	"F": 2832}
{"v": 1	"t": 1688576	"P": 1518.5	"F": 2900}
{"v": 1	"t": 1688599	"P": 1512.75	"F": 2709}
{"v": 1	"t": 1688619	"P": 1501.75	"F": 2664}
{"v": 1	"t": 1688639	"P": 1509.25	"F": 2622}
{"v": 1	"t": 1688660	"P": 1519.75	"F": 2802}
{"v": 1	"t": 1688680	"P": 1520.25	"F": 2811}
{"v": 1	"t": 1688701	"P": 1516.0	"F": 2751}
{"v": 1	"t": 1688720	"P": 1515.75	"F": 2920}
{"v": 1	"t": 1688741	"P": 1523.75	"F": 3077}
{"v": 1	"t": 1688761	"P": 1517.5	"F": 3218}
{"v": 1	"t": 1688782	"P": 1512.75	"F": 3341}
{"v": 1	"t": 1688802	"P": 1524.5	"F": 3569}
{"v": 1	"t": 1688822	"P": 1536.0	"F": 3773}
{"v": 1	"t": 1688842	"P": 1532.25	"F": 4039}
{"v": 1	"t": 1688863	"P": 1534.75	"F": 4319}
{"v": 1	"t": 1688883	"P": 1545.5	"F": 4536}
{"v": 1	"t": 1688903	"P": 1553.75	"F": 5069}
{"v": 1	"t": 1688924	"P": 1557.25	"F": 5528}
{"v": 1	"t": 1688944	"P": 1562.0	"F": 5599}
{"v": 1	"t": 1688964	"P": 1578.25	"F": 5938}
{"v": 1	"t": 1688985	"P": 1584.5	"F": 6485}
{"v": 1	"t": 1689005	"P": 1593.75	"F": 6637}
{"v": 1	"t": 1689025	"P": 1577.75	"F": 6906}
{"v": 1	"t": 1689046	"P": 1595.75	"F": 7086}
{"v": 1	"t": 1689066	"P": 1605.75	"F": 7397}
{"v": 1	"t": 1689086	"P": 1602.75	"F": 7710}
{"v": 1	"t": 1689106	"P": 1604.5	"F": 7837}
{"v": 1	"t": 1689127	"P": 1614.25	"F": 8562}
{"v": 1	"t": 1689147	"P": 1622.75	"F": 8232}
{"v": 1	"t": 1689167	"P": 1628.5	"F": 8639}
{"v": 1	"t": 1689188	"P": 1618.75	"F": 8554}
{"v": 1	"t": 1689208	"P": 1612.75	"F": 8582}
{"v": 1	"t": 1689228	"P": 1628.25	"F": 8870}
{"v": 1	"t": 1689249	"P": 1625.0	"F": 8855}
{"v": 1	"t": 1689269	"P": 1622.75	"F": 9117}
{"v": 1	"t": 1689289	"P": 1625.75	"F": 9180}
{"v": 1	"t": 1689309	"P": 1627.0	"F": 8975}
{"v": 1	"t": 1689330	"P": 1625.0	"F": 9020}
{"v": 1	"t": 1689350	"P": 1627.25	"F": 9127}
{"v": 1	"t": 1689370	"P": 1619.0	"F": 8747}
{"v": 1	"t": 1689391	"P": 1638.0	"F": 9201}
{"v": 1	"t": 1689411	"P": 1632.75	"F": 9296}
{"v": 1	"t": 1689431	"P": 1643.25	"F": 9584}
{"v": 1	"t": 1689452	"P": 1619.5	"F": 9388}
{"v": 1	"t": 1689472	"P": 1649.0	"F": 9430}
{"v": 1	"t": 1689492	"P": 1638.5	"F": 9380}
{"v": 1	"t": 1689512	"P": 1640.25	"F": 8948}
{"v": 1	"t": 1689533	"P": 1632.25	"F": 9353}
{"v": 1	"t": 1689553	"P": 1650.0	"F": 9158	"C": 45.16	"D": 3263	"sn": 54091930088003	"file": "/data/device_log/data0000.out"}
{"v": 1	"t": 1689574	"P": 1651.25	"F": 9640}
{"v": 1	"t": 1689594	"P": 1633.5	"F": 9322}
{"v": 1	"t": 1689616	"P": 1632.5	"F": 9040}
{"v": 1	"t": 1689637	"P": 1645.75	"F": 9364}
{"v": 1	"t": 1689657	"P": 1648.5	"F": 9242}
{"v": 1	"t": 1689677	"P": 1639.0	"F": 9443}
{"v": 1	"t": 1689698	"P": 1636.75	"F": 9482}
{"v": 1	"t": 1689718	"P": 1634.5	"F": 9308}
{"v": 1	"t": 1689738	"P": 1641.5	"F": 9562}
{"v": 1	"t": 1689759	"P": 1640.0	"F": 9676}
{"v": 1	"t": 1689779	"P": 1626.5	"F": 9848}
{"v": 1	"t": 1689799	"P": 1641.75	"F": 9618}
{"v": 1	"t": 1689819	"P": 1643.25	"F": 9457}
{"v": 1	"t": 1689840	"P": 1636.25	"F": 9452}
{"v": 1	"t": 1689860	"P": 1636.5	"F": 9849}
{"v": 1	"t": 1689880	"P": 1626.25	"F": 9295}
{"v": 1	"t": 1689901	"P": 1646.75	"F": 9659}
{"v": 1	"t": 1689921	"P": 1644.75	"F": 9433}
{"v": 1	"t": 1689941	"P": 1640.5	"F": 9741}
{"v": 1	"t": 1689962	"P": 1631.25	"F": 9695}
{"v": 1	"t": 1689982	"P": 1640.25	"F": 9433}
{"v": 1	"t": 1690002	"P": 1650.25	"F": 9764}
{"v": 1	"t": 1690022	"P": 1633.25	"F": 9777}
{"v": 1	"t": 1690043	"P": 1626.5	"F": 9391}
{"v": 1	"t": 1690063	"P": 1643.0	"F": 9105}
{"v": 1	"t": 1690083	"P": 1639.5	"F": 9170}
{"v": 1	"t": 1690104	"P": 1626.75	"F": 9255}
{"v": 1	"t": 1690124	"P": 1631.75	"F": 8912}
{"v": 1	"t": 1690144	"P": 1632.75	"F": 8676}
{"v": 1	"t": 1690165	"P": 1630.0	"F": 8713}
{"v": 1	"t": 1690185	"P": 1619.25	"F": 8458}
{"v": 1	"t": 1690205	"P": 1607.25	"F": 8413}
{"v": 1	"t": 1690226	"P": 1607.0	"F": 8142}
{"v": 1	"t": 1690246	"P": 1609.75	"F": 7598}
{"v": 1	"t": 1690266	"P": 1588.0	"F": 7302}
{"v": 1	"t": 1690287	"P": 1582.0	"F": 6969}
{"v": 1	"t": 1690307	"P": 1583.75	"F": 6585}
{"v": 1	"t": 1690327	"P": 1565.25	"F": 6445}
{"v": 1	"t": 1690348	"P": 1559.5	"F": 5907}
{"v": 1	"t": 1690368	"P": 1548.25	"F": 5475}
{"v": 1	"t": 1690388	"P": 1558.5	"F": 5222}
{"v": 1	"t": 1690409	"P": 1543.25	"F": 4956}
{"v": 1	"t": 1690429	"P": 1537.0	"F": 4740}
{"v": 1	"t": 1690449	"P": 1530.75	"F": 4434}
{"v": 1	"t": 1690469	"P": 1532.5	"F": 4219}
{"v": 1	"t": 1690490	"P": 1528.75	"F": 3868}
{"v": 1	"t": 1690510	"P": 1519.0	"F": 3750}
{"v": 1	"t": 1690530	"P": 1518.75	"F": 3555}
{"v": 1	"t": 1690551	"P": 1524.75	"F": 3263}
{"v": 1	"t": 1690571	"P": 1520.75	"F": 3163	"C": 45.18	"D": 3263	"sn": 54091930088003	"file": "/data/device_log/data0000.out"	"CO2": 3146.77392578125	"Tp": 25.822463989257812	"H": 19.59006118774414}
{"v": 1	"t": 1690592	"P": 1518.5	"F": 3052}
{"v": 1	"t": 1690613	"P": 1507.5	"F": 3083}
{"v": 1	"t": 1690634	"P": 1502.5	"F": 2984}
{"v": 1	"t": 1690654	"P": 1511.5	"F": 2758}
{"v": 1	"t": 1690675	"P": 1509.25	"F": 2621}
{"v": 1	"t": 1690695	"P": 1508.75	"F": 2623}
{"v": 1	"t": 1690715	"P": 1501.25	"F": 2598}
{"v": 1	"t": 1690736	"P": 1509.75	"F": 2552}
{"v": 1	"t": 1690756	"P": 1513.25	"F": 2516}
{"v": 1	"t": 1690776	"P": 1499.25	"F": 2535}
{"v": 1	"t": 1690797	"P": 1505.5	"F": 2463}
{"v": 1	"t": 1690817	"P": 1518.75	"F": 2460}
{"v": 1	"t": 1690837	"P": 1513.75	"F": 2462}
{"v": 1	"t": 1690858	"P": 1504.75	"F": 2563}
{"v": 1	"t": 1690878	"P": 1514.0	"F": 2702}
{"v": 1	"t": 1690898	"P": 1519.0	"F": 2815}
{"v": 1	"t": 1690919	"P": 1512.0	"F": 2849}
{"v": 1	"t": 1690939	"P": 1513.0	"F": 3038}
{"v": 1	"t": 1690959	"P": 1524.25	"F": 3200}
{"v": 1	"t": 1690980	"P": 1524.75	"F": 3380}
{"v": 1	"t": 1691000	"P": 1527.5	"F": 3738}
{"v": 1	"t": 1691020	"P": 1529.0	"F": 3937}
{"v": 1	"t": 1691041	"P": 1546.75	"F": 4183}
{"v": 1	"t": 1691061	"P": 1541.75	"F": 4532}
{"v": 1	"t": 1691081	"P": 1545.25	"F": 4991}
{"v": 1	"t": 1691102	"P": 1549.0	"F": 5129}
{"v": 1	"t": 1691122	"P": 1567.5	"F": 5525}
{"v": 1	"t": 1691143	"P": 1555.0	"F": 5709}
{"v": 1	"t": 1691163	"P": 1569.75	"F": 5853}
{"v": 1	"t": 1691183	"P": 1578.5	"F": 6169}
{"v": 1	"t": 1691204	"P": 1576.75	"F": 6542}
{"v": 1	"t": 1691224	"P": 1575.0	"F": 6899}
{"v": 1	"t": 1691244	"P": 1584.0	"F": 6794}
{"v": 1	"t": 1691265	"P": 1596.75	"F": 7163}
{"v": 1	"t": 1691285	"P": 1594.0	"F": 7395}
{"v": 1	"t": 1691305	"P": 1595.25	"F": 7265}
{"v": 1	"t": 1691326	"P": 1605.5	"F": 8054}
{"v": 1	"t": 1691346	"P": 1621.75	"F": 8300}
{"v": 1	"t": 1691366	"P": 1617.0	"F": 8054}
{"v": 1	"t": 1691386	"P": 1615.75	"F": 7974}
{"v": 1	"t": 1691407	"P": 1616.5	"F": 8166}
{"v": 1	"t": 1691427	"P": 1623.0	"F": 8437}
{"v": 1	"t": 1691447	"P": 1618.75	"F": 8183}
{"v": 1	"t": 1691468	"P": 1615.0	"F": 8914}
{"v": 1	"t": 1691488	"P": 1620.0	"F": 8823}
{"v": 1	"t": 1691508	"P": 1644.0	"F": 9051}
{"v": 1	"t": 1691529	"P": 1620.75	"F": 8691}
{"v": 1	"t": 1691549	"P": 1616.75	"F": 8973}
{"v": 1	"t": 1691569	"P": 1641.25	"F": 9139}
{"v": 1	"t": 1691590	"P": 1636.25	"F": 9376	"C": 45.18	"D": 3263	"sn": 54091930088003	"file": "/data/device_log/data0000.out"}
{"v": 1	"t": 1691611	"P": 1627.0	"F": 8985}
{"v": 1	"t": 1691631	"P": 1631.0	"F": 9220}
{"v": 1	"t": 1691653	"P": 1634.75	"F": 9041}
{"v": 1	"t": 1691673	"P": 1643.5	"F": 9331}
{"v": 1	"t": 1691694	"P": 1632.75	"F": 9220}
{"v": 1	"t": 1691714	"P": 1634.25	"F": 9067}
{"v": 1	"t": 1691734	"P": 1636.25	"F": 9047}
{"v": 1	"t": 1691755	"P": 1634.5	"F": 8857}
{"v": 1	"t": 1691775	"P": 1632.75	"F": 8883}
{"v": 1	"t": 1691796	"P": 1636.0	"F": 9120}
{"v": 1	"t": 1691816	"P": 1637.25	"F": 9357}
{"v": 1	"t": 1691836	"P": 1636.25	"F": 9061}
{"v": 1	"t": 1691857	"P": 1622.0	"F": 9318}
{"v": 1	"t": 1691877	"P": 1649.5	"F": 9261}
{"v": 1	"t": 1691897	"P": 1642.0	"F": 8651}
{"v": 1	"t": 1691918	"P": 1642.0	"F": 9119}
{"v": 1	"t": 1691938	"P": 1634.5	"F": 9431}
{"v": 1	"t": 1691958	"P": 1635.25	"F": 9205}
{"v": 1	"t": 1691979	"P": 1636.0	"F": 9311}
{"v": 1	"t": 1691999	"P": 1635.25	"F": 9771}
{"v": 1	"t": 1692019	"P": 1637.5	"F": 9844}
{"v": 1	"t": 1692040	"P": 1647.75	"F": 9722}
{"v": 1	"t": 1692060	"P": 1632.25	"F": 9860}
{"v": 1	"t": 1692080	"P": 1631.5	"F": 9362}
{"v": 1	"t": 1692101	"P": 1645.5	"F": 9568}
{"v": 1	"t": 1692121	"P": 1643.75	"F": 9281}
{"v": 1	"t": 1692141	"P": 1641.25	"F": 9471}
{"v": 1	"t": 1692162	"P": 1643.5	"F": 9420}
{"v": 1	"t": 1692182	"P": 1648.75	"F": 9142}
{"v": 1	"t": 1692202	"P": 1636.0	"F": 9535}
{"v": 1	"t": 1692223	"P": 1632.25	"F": 9265}
{"v": 1	"t": 1692243	"P": 1639.5	"F": 9532}
{"v": 1	"t": 1692263	"P": 1647.5	"F": 9313}
{"v": 1	"t": 1692284	"P": 1635.5	"F": 9016}
{"v": 1	"t": 1692304	"P": 1633.25	"F": 9566}
{"v": 1	"t": 1692324	"P": 1637.0	"F": 9569}
{"v": 1	"t": 1692345	"P": 1642.25	"F": 9699}
{"v": 1	"t": 1692365	"P": 1623.0	"F": 9221}
{"v": 1	"t": 1692385	"P": 1628.75	"F": 9137}
{"v": 1	"t": 1692406	"P": 1638.5	"F": 9358}
{"v": 1	"t": 1692426	"P": 1635.5	"F": 9320}
{"v": 1	"t": 1692446	"P": 1627.0	"F": 9036}
{"v": 1	"t": 1692466	"P": 1621.25	"F": 8670}
{"v": 1	"t": 1692487	"P": 1616.0	"F": 8331}
{"v": 1	"t": 1692507	"P": 1622.75	"F": 8093}
{"v": 1	"t": 1692527	"P": 1600.0	"F": 7695}
{"v": 1	"t": 1692548	"P": 1593.0	"F": 6655}
{"v": 1	"t": 1692568	"P": 1589.5	"F": 7085}
{"v": 1	"t": 1692588	"P": 1590.25	"F": 6694}
{"v": 1	"t": 1692608	"P": 1573.0	"F": 6511	"C": 45.14	"D": 3263	"sn": 54091930088003	"file": "/data/device_log/data0000.out"	"CO2": 3751.18115234375	"Tp": 25.822463989257812	"H": 19.691986083984375}
{"v": 1	"t": 1692630	"P": 1577.25	"F": 6242}
{"v": 1	"t": 1692650	"P": 1558.0	"F": 5851}
{"v": 1	"t": 1692673	"P": 1549.5	"F": 5501}
{"v": 1	"t": 1692693	"P": 1540.0	"F": 5105}
{"v": 1	"t": 1692713	"P": 1551.5	"F": 4840}
{"v": 1	"t": 1692733	"P": 1542.25	"F": 4689}
{"v": 1	"t": 1692754	"P": 1528.5	"F": 4329}
{"v": 1	"t": 1692774	"P": 1517.25	"F": 4096}
{"v": 1	"t": 1692794	"P": 1523.25	"F": 3872}
{"v": 1	"t": 1692815	"P": 1531.75	"F": 3627}
{"v": 1	"t": 1692835	"P": 1517.25	"F": 3399}
{"v": 1	"t": 1692855	"P": 1510.5	"F": 3146}
{"v": 1	"t": 1692876	"P": 1515.75	"F": 3061}
{"v": 1	"t": 1692896	"P": 1519.5	"F": 2973}
{"v": 1	"t": 1692916	"P": 1508.25	"F": 2847}
{"v": 1	"t": 1692936	"P": 1503.0	"F": 2855}
{"v": 1	"t": 1692957	"P": 1509.0	"F": 2767}
{"v": 1	"t": 1692977	"P": 1514.0	"F": 2648}
{"v": 1	"t": 1692997	"P": 1505.5	"F": 2686}
{"v": 1	"t": 1693018	"P": 1499.5	"F": 2586}
{"v": 1	"t": 1693038	"P": 1508.75	"F": 2600}
{"v": 1	"t": 1693058	"P": 1513.5	"F": 2643}
{"v": 1	"t": 1693079	"P": 1507.0	"F": 2509}
{"v": 1	"t": 1693099	"P": 1501.75	"F": 2415}
{"v": 1	"t": 1693119	"P": 1499.0	"F": 2489}
{"v": 1	"t": 1693139	"P": 1513.75	"F": 2544}
{"v": 1	"t": 1693160	"P": 1506.25	"F": 2460}
{"v": 1	"t": 1693180	"P": 1505.75	"F": 2479}
{"v": 1	"t": 1693200	"P": 1498.25	"F": 2320}
{"v": 1	"t": 1693221	"P": 1513.25	"F": 2333}
{"v": 1	"t": 1693241	"P": 1508.25	"F": 2272}
{"v": 1	"t": 1693261	"P": 1510.75	"F": 2491}
{"v": 1	"t": 1693281	"P": 1505.25	"F": 2441}
{"v": 1	"t": 1693302	"P": 1512.0	"F": 2633}
{"v": 1	"t": 1693322	"P": 1520.5	"F": 2868}
{"v": 1	"t": 1693342	"P": 1518.25	"F": 3236}
{"v": 1	"t": 1693363	"P": 1521.5	"F": 3632}
{"v": 1	"t": 1693383	"P": 1528.0	"F": 4051}
{"v": 1	"t": 1693403	"P": 1544.75	"F": 4466}
{"v": 1	"t": 1693424	"P": 1545.25	"F": 4677}
{"v": 1	"t": 1693444	"P": 1543.25	"F": 4876}
{"v": 1	"t": 1693464	"P": 1552.5	"F": 5332}
{"v": 1	"t": 1693484	"P": 1565.5	"F": 5556}
{"v": 1	"t": 1693505	"P": 1570.25	"F": 5900}
{"v": 1	"t": 1693525	"P": 1566.0	"F": 6126}
{"v": 1	"t": 1693545	"P": 1571.75	"F": 6571}
{"v": 1	"t": 1693566	"P": 1596.5	"F": 6713}
{"v": 1	"t": 1693586	"P": 1596.25	"F": 7143}
{"v": 1	"t": 1693606	"P": 1596.5	"F": 7123}
{"v": 1	"t": 1693627	"P": 1599.5	"F": 7799	"C": 45.175	"D": 3263	"sn": 54091930088003	"file": "/data/device_log/data0000.out"}
{"v": 1	"t": 1693647	"P": 1617.0	"F": 7881}
{"v": 1	"t": 1693667	"P": 1613.75	"F": 7961}
{"v": 1	"t": 1693689	"P": 1606.75	"F": 7997}
{"v": 1	"t": 1693709	"P": 1616.0	"F": 8016}
{"v": 1	"t": 1693730	"P": 1621.25	"F": 8183}
{"v": 1	"t": 1693750	"P": 1614.0	"F": 8353}
{"v": 1	"t": 1693770	"P": 1615.75	"F": 8566}
{"v": 1	"t": 1693791	"P": 1625.25	"F": 8565}
{"v": 1	"t": 1693811	"P": 1630.5	"F": 8620}
{"v": 1	"t": 1693831	"P": 1624.75	"F": 8592}
{"v": 1	"t": 1693852	"P": 1623.75	"F": 8740}
{"v": 1	"t": 1693872	"P": 1634.0	"F": 8699}
{"v": 1	"t": 1693892	"P": 1617.25	"F": 8594}
{"v": 1	"t": 1693912	"P": 1627.0	"F": 8716}
{"v": 1	"t": 1693933	"P": 1620.5	"F": 8827}
{"v": 1	"t": 1693953	"P": 1633.0	"F": 8918}
{"v": 1	"t": 1693973	"P": 1632.5	"F": 9051}
{"v": 1	"t": 1693994	"P": 1641.75	"F": 9037}
{"v": 1	"t": 1694014	"P": 1636.5	"F": 9122}
{"v": 1	"t": 1694034	"P": 1637.75	"F": 8894}
{"v": 1	"t": 1694055	"P": 1642.25	"F": 9167}
{"v": 1	"t": 1694075	"P": 1631.25	"F": 8990}
{"v": 1	"t": 1694095	"P": 1624.5	"F": 9144}
{"v": 1	"t": 1694116	"P": 1637.25	"F": 9249}
{"v": 1	"t": 1694136	"P": 1650.0	"F": 9375}
{"v": 1	"t": 1694156	"P": 1637.25	"F": 9159}
{"v": 1	"t": 1694176	"P": 1635.25	"F": 9255}
{"v": 1	"t": 1694197	"P": 1634.25	"F": 9404}
{"v": 1	"t": 1694217	"P": 1650.0	"F": 9302}
{"v": 1	"t": 1694237	"P": 1648.5	"F": 9795}
{"v": 1	"t": 1694258	"P": 1626.5	"F": 9779}
{"v": 1	"t": 1694278	"P": 1642.0	"F": 9262}
{"v": 1	"t": 1694298	"P": 1650.25	"F": 9734}
{"v": 1	"t": 1694319	"P": 1647.25	"F": 9839}
{"v": 1	"t": 1694339	"P": 1634.5	"F": 9636}
{"v": 1	"t": 1694359	"P": 1640.0	"F": 9717}
{"v": 1	"t": 1694379	"P": 1642.25	"F": 10057}
{"v": 1	"t": 1694400	"P": 1650.5	"F": 9593}
{"v": 1	"t": 1694420	"P": 1637.75	"F": 9734}
{"v": 1	"t": 1694440	"P": 1639.5	"F": 9740}
{"v": 1	"t": 1694461	"P": 1660.25	"F": 9872}
{"v": 1	"t": 1694481	"P": 1650.5	"F": 10039}
{"v": 1	"t": 1694501	"P": 1637.25	"F": 9799}
{"v": 1	"t": 1694522	"P": 1635.75	"F": 9606}
{"v": 1	"t": 1694542	"P": 1648.0	"F": 9972}
{"v": 1	"t": 1694562	"P": 1654.0	"F": 9209}
{"v": 1	"t": 1694582	"P": 1638.5	"F": 9575}
{"v": 1	"t": 1694603	"P": 1643.25	"F": 9500}
{"v": 1	"t": 1694623	"P": 1646.25	"F": 9580}
{"v": 1	"t": 1694643	"P": 1649.25	"F": 9464	"C": 45.215	"D": 3263	"sn": 54091930088003	"file": "/data/device_log/data0000.out"	"CO2": 3732.41064453125	"Tp": 25.809112548828125	"H": 19.856836318969727}
{"v": 1	"t": 1694664	"P": 1632.75	"F": 9103}
{"v": 1	"t": 1694684	"P": 1637.75	"F": 8659}
{"v": 1	"t": 1694707	"P": 1627.5	"F": 8825}
{"v": 1	"t": 1694727	"P": 1622.5	"F": 8557}
{"v": 1	"t": 1694747	"P": 1610.0	"F": 8649}
{"v": 1	"t": 1694768	"P": 1598.0	"F": 8209}
{"v": 1	"t": 1694788	"P": 1601.25	"F": 7614}
{"v": 1	"t": 1694808	"P": 1594.25	"F": 7269}
{"v": 1	"t": 1694829	"P": 1580.75	"F": 7049}
{"v": 1	"t": 1694849	"P": 1570.0	"F": 6698}
{"v": 1	"t": 1694869	"P": 1578.75	"F": 6036}
{"v": 1	"t": 1694890	"P": 1568.75	"F": 6138}
{"v": 1	"t": 1694910	"P": 1557.25	"F": 5838}
{"v": 1	"t": 1694930	"P": 1547.5	"F": 5224}
{"v": 1	"t": 1694951	"P": 1546.25	"F": 5109}
{"v": 1	"t": 1694971	"P": 1552.5	"F": 4911}
{"v": 1	"t": 1694991	"P": 1538.25	"F": 4788}
{"v": 1	"t": 1695011	"P": 1523.5	"F": 4303}
{"v": 1	"t": 1695032	"P": 1527.25	"F": 4046}
{"v": 1	"t": 1695052	"P": 1531.0	"F": 4048}
{"v": 1	"t": 1695072	"P": 1527.25	"F": 3832}
{"v": 1	"t": 1695093	"P": 1515.25	"F": 3562}
{"v": 1	"t": 1695113	"P": 1519.0	"F": 3540}
{"v": 1	"t": 1695133	"P": 1521.25	"F": 3352}
{"v": 1	"t": 1695154	"P": 1513.0	"F": 3355}
{"v": 1	"t": 1695174	"P": 1506.25	"F": 3083}
{"v": 1	"t": 1695194	"P": 1511.25	"F": 3082}
{"v": 1	"t": 1695214	"P": 1514.5	"F": 3051}
{"v": 1	"t": 1695235	"P": 1510.0	"F": 2934}
{"v": 1	"t": 1695255	"P": 1505.0	"F": 2909}
{"v": 1	"t": 1695275	"P": 1506.25	"F": 2833}
{"v": 1	"t": 1695296	"P": 1514.25	"F": 2790}
{"v": 1	"t": 1695317	"P": 1504.5	"F": 2775}
{"v": 1	"t": 1695337	"P": 1513.0	"F": 2755}
{"v": 1	"t": 1695357	"P": 1511.75	"F": 2794}
{"v": 1	"t": 1695378	"P": 1504.75	"F": 2741}
{"v": 1	"t": 1695398	"P": 1516.0	"F": 2781}
{"v": 1	"t": 1695418	"P": 1521.0	"F": 2805}
{"v": 1	"t": 1695439	"P": 1521.5	"F": 2989}
{"v": 1	"t": 1695459	"P": 1514.75	"F": 3336}
{"v": 1	"t": 1695479	"P": 1527.0	"F": 3504}
{"v": 1	"t": 1695500	"P": 1538.0	"F": 3737}
{"v": 1	"t": 1695520	"P": 1537.0	"F": 4028}
{"v": 1	"t": 1695540	"P": 1531.75	"F": 4366}
{"v": 1	"t": 1695560	"P": 1543.0	"F": 4987}
{"v": 1	"t": 1695581	"P": 1561.75	"F": 5180}
{"v": 1	"t": 1695601	"P": 1563.75	"F": 5489}
{"v": 1	"t": 1695621	"P": 1563.0	"F": 6051}
{"v": 1	"t": 1695642	"P": 1570.75	"F": 6010}
{"v": 1	"t": 1695662	"P": 1584.5	"F": 6420	"C": 45.16	"D": 3263	"sn": 54091930088003	"file": "/data/device_log/data0000.out"	"CO2": 3892.2861328125	"Tp": 25.822463989257812	"H": 20.41572380065918}
{"v": 1	"t": 1695683	"P": 1589.5	"F": 6759}
{"v": 1	"t": 1695704	"P": 1588.25	"F": 7137}
{"v": 1	"t": 1695725	"P": 1587.5	"F": 7305}
{"v": 1	"t": 1695745	"P": 1591.75	"F": 7268}
{"v": 1	"t": 1695766	"P": 1609.5	"F": 7392}
{"v": 1	"t": 1695786	"P": 1612.75	"F": 7773}
{"v": 1	"t": 1695806	"P": 1605.75	"F": 7923}
{"v": 1	"t": 1695827	"P": 1610.75	"F": 7652}
{"v": 1	"t": 1695847	"P": 1614.75	"F": 8352}
{"v": 1	"t": 1695867	"P": 1620.5	"F": 8237}
{"v": 1	"t": 1695888	"P": 1617.0	"F": 8525}
{"v": 1	"t": 1695908	"P": 1620.75	"F": 8786}
{"v": 1	"t": 1695928	"P": 1635.75	"F": 8470}
{"v": 1	"t": 1695949	"P": 1633.5	"F": 8836}
{"v": 1	"t": 1695969	"P": 1626.25	"F": 8657}
{"v": 1	"t": 1695989	"P": 1618.25	"F": 8918}
{"v": 1	"t": 1696009	"P": 1635.25	"F": 9242}
{"v": 1	"t": 1696030	"P": 1647.75	"F": 9048}
{"v": 1	"t": 1696050	"P": 1625.5	"F": 8772}
{"v": 1	"t": 1696070	"P": 1621.5	"F": 8895}
{"v": 1	"t": 1696091	"P": 1643.0	"F": 9169}
{"v": 1	"t": 1696111	"P": 1634.25	"F": 9069}
{"v": 1	"t": 1696131	"P": 1624.25	"F": 9070}
{"v": 1	"t": 1696151	"P": 1630.0	"F": 8994}
{"v": 1	"t": 1696172	"P": 1639.0	"F": 9150}
{"v": 1	"t": 1696192	"P": 1643.0	"F": 8645}
{"v": 1	"t": 1696212	"P": 1632.75	"F": 9237}
{"v": 1	"t": 1696233	"P": 1626.0	"F": 8965}
{"v": 1	"t": 1696253	"P": 1627.75	"F": 8969}
{"v": 1	"t": 1696273	"P": 1641.5	"F": 9031}
{"v": 1	"t": 1696294	"P": 1631.75	"F": 8857}
{"v": 1	"t": 1696314	"P": 1623.0	"F": 9193}
{"v": 1	"t": 1696334	"P": 1636.75	"F": 8784}
{"v": 1	"t": 1696355	"P": 1640.25	"F": 8639}
{"v": 1	"t": 1696375	"P": 1639.0	"F": 8991}
{"v": 1	"t": 1696395	"P": 1629.75	"F": 9123}
{"v": 1	"t": 1696415	"P": 1619.25	"F": 9200}
{"v": 1	"t": 1696436	"P": 1637.75	"F": 8878}
{"v": 1	"t": 1696456	"P": 1631.5	"F": 8646}
{"v": 1	"t": 1696476	"P": 1617.5	"F": 8956}
{"v": 1	"t": 1696497	"P": 1621.75	"F": 8652}
{"v": 1	"t": 1696517	"P": 1629.75	"F": 8397}
{"v": 1	"t": 1696537	"P": 1629.0	"F": 8951}
{"v": 1	"t": 1696558	"P": 1623.75	"F": 8707}
{"v": 1	"t": 1696578	"P": 1620.0	"F": 8747}
{"v": 1	"t": 1696598	"P": 1630.75	"F": 8867}
{"v": 1	"t": 1696618	"P": 1627.0	"F": 8632}
{"v": 1	"t": 1696639	"P": 1624.0	"F": 8531}
{"v": 1	"t": 1696659	"P": 1627.25	"F": 8595}
{"v": 1	"t": 1696679	"P": 1629.25	"F": 8408	"C": 45.15	"D": 3263	"sn": 54091930088003	"file": "/data/device_log/data0000.out"}
{"v": 1	"t": 1696700	"P": 1627.75	"F": 8579}
{"v": 1	"t": 1696720	"P": 1623.5	"F": 8908}
{"v": 1	"t": 1696742	"P": 1626.5	"F": 8797}
{"v": 1	"t": 1696763	"P": 1620.75	"F": 8922}
{"v": 1	"t": 1696783	"P": 1626.75	"F": 8299}
{"v": 1	"t": 1696803	"P": 1623.25	"F": 8211}
{"v": 1	"t": 1696824	"P": 1623.75	"F": 8479}
{"v": 1	"t": 1696844	"P": 1617.25	"F": 8090}
{"v": 1	"t": 1696864	"P": 1621.0	"F": 8765}
{"v": 1	"t": 1696885	"P": 1618.75	"F": 8450}
{"v": 1	"t": 1696905	"P": 1617.25	"F": 8286}
{"v": 1	"t": 1696925	"P": 1608.75	"F": 7957}
{"v": 1	"t": 1696945	"P": 1613.0	"F": 8238}
{"v": 1	"t": 1696966	"P": 1613.5	"F": 8579}
{"v": 1	"t": 1696986	"P": 1610.75	"F": 8243}
{"v": 1	"t": 1697006	"P": 1610.5	"F": 8478}
{"v": 1	"t": 1697027	"P": 1601.0	"F": 8253}
{"v": 1	"t": 1697047	"P": 1624.75	"F": 8354}
{"v": 1	"t": 1697067	"P": 1609.25	"F": 7848}
{"v": 1	"t": 1697087	"P": 1609.75	"F": 7986}
{"v": 1	"t": 1697108	"P": 1588.5	"F": 7773}
{"v": 1	"t": 1697128	"P": 1607.25	"F": 7300}
{"v": 1	"t": 1697148	"P": 1606.5	"F": 7948}
{"v": 1	"t": 1697169	"P": 1594.0	"F": 7414}
{"v": 1	"t": 1697189	"P": 1585.25	"F": 7688}
{"v": 1	"t": 1697209	"P": 1591.5	"F": 7222}
{"v": 1	"t": 1697230	"P": 1589.75	"F": 7097}
{"v": 1	"t": 1697250	"P": 1574.0	"F": 6784}
{"v": 1	"t": 1697270	"P": 1571.25	"F": 6561}
{"v": 1	"t": 1697291	"P": 1580.0	"F": 6623}
{"v": 1	"t": 1697311	"P": 1572.0	"F": 6268}
{"v": 1	"t": 1697331	"P": 1567.5	"F": 6124}
{"v": 1	"t": 1697351	"P": 1557.5	"F": 5927}
{"v": 1	"t": 1697372	"P": 1555.25	"F": 5737}
{"v": 1	"t": 1697392	"P": 1564.75	"F": 5610}
{"v": 1	"t": 1697412	"P": 1555.75	"F": 5486}
{"v": 1	"t": 1697433	"P": 1548.75	"F": 5214}
{"v": 1	"t": 1697453	"P": 1539.5	"F": 5128}
{"v": 1	"t": 1697473	"P": 1550.25	"F": 5088}
{"v": 1	"t": 1697494	"P": 1546.5	"F": 4973}
{"v": 1	"t": 1697514	"P": 1538.75	"F": 4843}
{"v": 1	"t": 1697534	"P": 1532.75	"F": 4702}
{"v": 1	"t": 1697554	"P": 1536.25	"F": 4463}
{"v": 1	"t": 1697575	"P": 1534.0	"F": 4451}
{"v": 1	"t": 1697595	"P": 1528.5	"F": 4138}
{"v": 1	"t": 1697615	"P": 1529.75	"F": 4218}
{"v": 1	"t": 1697636	"P": 1530.0	"F": 3962}
{"v": 1	"t": 1697656	"P": 1533.5	"F": 3998}
{"v": 1	"t": 1697676	"P": 1525.75	"F": 4072}
{"v": 1	"t": 1697696	"P": 1516.75	"F": 3749	"C": 45.125	"D": 3263	"sn": 54091930088003	"file": "/data/device_log/data0000.out"	"CO2": 3690.458740234375	"Tp": 25.8358154296875	"H": 21.090810775756836}
{"v": 1	"t": 1697718	"P": 1519.5	"F": 3731}
{"v": 1	"t": 1697738	"P": 1525.5	"F": 3784}
{"v": 1	"t": 1697762	"P": 1528.75	"F": 3700}
{"v": 1	"t": 1697782	"P": 1528.0	"F": 3752}
{"v": 1	"t": 1697803	"P": 1519.0	"F": 3518}
{"v": 1	"t": 1697823	"P": 1519.25	"F": 3710}
{"v": 1	"t": 1697843	"P": 1525.5	"F": 3737}
{"v": 1	"t": 1697864	"P": 1524.75	"F": 3654}
{"v": 1	"t": 1697884	"P": 1515.25	"F": 3693}
{"v": 1	"t": 1697904	"P": 1520.0	"F": 3491}
{"v": 1	"t": 1697924	"P": 1532.0	"F": 3733}
{"v": 1	"t": 1697945	"P": 1531.5	"F": 3828}
{"v": 1	"t": 1697965	"P": 1532.75	"F": 3898}
{"v": 1	"t": 1697985	"P": 1532.25	"F": 4121}
{"v": 1	"t": 1698006	"P": 1542.75	"F": 4393}
{"v": 1	"t": 1698026	"P": 1548.0	"F": 4692}
{"v": 1	"t": 1698046	"P": 1541.0	"F": 4854}
{"v": 1	"t": 1698067	"P": 1549.0	"F": 5178}
{"v": 1	"t": 1698087	"P": 1567.0	"F": 5595}
{"v": 1	"t": 1698107	"P": 1570.0	"F": 5907}
{"v": 1	"t": 1698127	"P": 1572.75	"F": 6190}
{"v": 1	"t": 1698148	"P": 1567.25	"F": 6373}
{"v": 1	"t": 1698168	"P": 1578.0	"F": 6675}
{"v": 1	"t": 1698188	"P": 1595.25	"F": 6695}
{"v": 1	"t": 1698209	"P": 1597.5	"F": 6936}
{"v": 1	"t": 1698229	"P": 1587.0	"F": 7212}
{"v": 1	"t": 1698249	"P": 1591.25	"F": 7524}
{"v": 1	"t": 1698269	"P": 1610.5	"F": 7368}
{"v": 1	"t": 1698290	"P": 1605.5	"F": 7333}
{"v": 1	"t": 1698310	"P": 1603.5	"F": 7579}
{"v": 1	"t": 1698330	"P": 1604.25	"F": 7990}
{"v": 1	"t": 1698351	"P": 1610.75	"F": 7946}
{"v": 1	"t": 1698371	"P": 1618.25	"F": 8119}
{"v": 1	"t": 1698391	"P": 1611.0	"F": 7871}
{"v": 1	"t": 1698412	"P": 1607.5	"F": 8073}
{"v": 1	"t": 1698432	"P": 1616.25	"F": 8143}
{"v": 1	"t": 1698452	"P": 1611.0	"F": 8132}
{"v": 1	"t": 1698472	"P": 1615.0	"F": 8307}
{"v": 1	"t": 1698493	"P": 1611.25	"F": 8396}
{"v": 1	"t": 1698513	"P": 1621.5	"F": 7923}
{"v": 1	"t": 1698533	"P": 1621.75	"F": 8080}
{"v": 1	"t": 1698554	"P": 1617.25	"F": 8368}
{"v": 1	"t": 1698574	"P": 1615.25	"F": 8552}
{"v": 1	"t": 1698595	"P": 1626.5	"F": 8618}
{"v": 1	"t": 1698615	"P": 1623.75	"F": 8360}
{"v": 1	"t": 1698635	"P": 1613.0	"F": 8741}
{"v": 1	"t": 1698656	"P": 1629.0	"F": 8808}
{"v": 1	"t": 1698676	"P": 1623.0	"F": 8618}
{"v": 1	"t": 1698696	"P": 1612.25	"F": 8654}
{"v": 1	"t": 1698717	"P": 1610.25	"F": 8418	"C": 45.135	"D": 3263	"sn": 54091930088003	"file": "/data/device_log/data0000.out"}
{"v": 1	"t": 1698737	"P": 1624.75	"F": 8457}
{"v": 1	"t": 1698758	"P": 1612.5	"F": 8588}
{"v": 1	"t": 1698780	"P": 1620.5	"F": 8257}
{"v": 1	"t": 1698800	"P": 1609.0	"F": 8524}
{"v": 1	"t": 1698821	"P": 1623.0	"F": 8477}
{"v": 1	"t": 1698841	"P": 1623.5	"F": 8498}
{"v": 1	"t": 1698861	"P": 1613.5	"F": 8337}
{"v": 1	"t": 1698882	"P": 1614.75	"F": 8491}
{"v": 1	"t": 1698902	"P": 1630.5	"F": 8336}
{"v": 1	"t": 1698922	"P": 1625.25	"F": 8638}
{"v": 1	"t": 1698943	"P": 1612.75	"F": 8593}
{"v": 1	"t": 1698963	"P": 1620.25	"F": 8632}
{"v": 1	"t": 1698983	"P": 1620.0	"F": 8695}
{"v": 1	"t": 1699004	"P": 1621.5	"F": 8210}
{"v": 1	"t": 1699024	"P": 1614.0	"F": 8631}
{"v": 1	"t": 1699044	"P": 1616.75	"F": 8468}
{"v": 1	"t": 1699065	"P": 1627.5	"F": 8578}
{"v": 1	"t": 1699085	"P": 1610.5	"F": 8655}
{"v": 1	"t": 1699105	"P": 1609.75	"F": 8454}
{"v": 1	"t": 1699125	"P": 1611.5	"F": 8468}
{"v": 1	"t": 1699146	"P": 1618.25	"F": 8318}
{"v": 1	"t": 1699166	"P": 1615.5	"F": 8244}
{"v": 1	"t": 1699186	"P": 1619.5	"F": 8223}
{"v": 1	"t": 1699207	"P": 1612.25	"F": 8380}
{"v": 1	"t": 1699227	"P": 1619.25	"F": 8571}
{"v": 1	"t": 1699247	"P": 1615.25	"F": 8216}
{"v": 1	"t": 1699267	"P": 1622.75	"F": 8133}
{"v": 1	"t": 1699288	"P": 1603.25	"F": 8007}
{"v": 1	"t": 1699308	"P": 1616.5	"F": 8353}
{"v": 1	"t": 1699328	"P": 1610.5	"F": 8230}
{"v": 1	"t": 1699349	"P": 1612.25	"F": 7964}
{"v": 1	"t": 1699369	"P": 1599.75	"F": 7902}
{"v": 1	"t": 1699389	"P": 1615.0	"F": 8220}
{"v": 1	"t": 1699410	"P": 1606.75	"F": 8214}
{"v": 1	"t": 1699430	"P": 1609.25	"F": 8296}
{"v": 1	"t": 1699450	"P": 1608.0	"F": 8244}
{"v": 1	"t": 1699470	"P": 1610.0	"F": 8007}
{"v": 1	"t": 1699491	"P": 1620.75	"F": 8309}
{"v": 1	"t": 1699511	"P": 1611.25	"F": 8092}
{"v": 1	"t": 1699531	"P": 1607.0	"F": 8527}
{"v": 1	"t": 1699552	"P": 1602.0	"F": 8188}
{"v": 1	"t": 1699572	"P": 1620.5	"F": 7748}
{"v": 1	"t": 1699592	"P": 1610.5	"F": 8017}
{"v": 1	"t": 1699613	"P": 1604.5	"F": 7825}
{"v": 1	"t": 1699633	"P": 1600.75	"F": 8140}
{"v": 1	"t": 1699653	"P": 1624.0	"F": 7927}
{"v": 1	"t": 1699674	"P": 1606.25	"F": 7818}
{"v": 1	"t": 1699694	"P": 1610.5	"F": 7884}
{"v": 1	"t": 1699714	"P": 1609.5	"F": 7743}
{"v": 1	"t": 1699734	"P": 1606.25	"F": 7610	"C": 45.14	"D": 3263	"sn": 54091930088003	"file": "/data/device_log/data0000.out"	"CO2": 3845.23095703125	"Tp": 25.8358154296875	"H": 21.090572357177734}
{"v": 1	"t": 1699756	"P": 1606.5	"F": 7770}
{"v": 1	"t": 1699776	"P": 1604.5	"F": 7630}
{"v": 1	"t": 1699798	"P": 1598.75	"F": 7566}
{"v": 1	"t": 1699818	"P": 1602.0	"F": 7422}
{"v": 1	"t": 1699839	"P": 1599.75	"F": 7553}
{"v": 1	"t": 1699859	"P": 1588.5	"F": 7373}
{"v": 1	"t": 1699879	"P": 1597.75	"F": 7390}
{"v": 1	"t": 1699900	"P": 1594.5	"F": 7146}
{"v": 1	"t": 1699920	"P": 1584.25	"F": 7043}
{"v": 1	"t": 1699940	"P": 1570.25	"F": 6931}
{"v": 1	"t": 1699961	"P": 1584.25	"F": 6663}
{"v": 1	"t": 1699981	"P": 1583.75	"F": 6702}
{"v": 1	"t": 1700001	"P": 1569.25	"F": 6292}
{"v": 1	"t": 1700021	"P": 1577.0	"F": 6054}
{"v": 1	"t": 1700042	"P": 1570.5	"F": 6075}
{"v": 1	"t": 1700062	"P": 1574.25	"F": 6156}
{"v": 1	"t": 1700082	"P": 1565.5	"F": 5868}
{"v": 1	"t": 1700103	"P": 1547.75	"F": 5591}
{"v": 1	"t": 1700123	"P": 1549.5	"F": 5402}
{"v": 1	"t": 1700143	"P": 1561.0	"F": 5150}
{"v": 1	"t": 1700163	"P": 1544.0	"F": 5021}
{"v": 1	"t": 1700184	"P": 1545.0	"F": 4980}
{"v": 1	"t": 1700204	"P": 1530.0	"F": 4882}
{"v": 1	"t": 1700224	"P": 1547.25	"F": 4934}
{"v": 1	"t": 1700245	"P": 1540.0	"F": 4692}
{"v": 1	"t": 1700265	"P": 1531.5	"F": 4435}
{"v": 1	"t": 1700285	"P": 1532.5	"F": 4318}
{"v": 1	"t": 1700306	"P": 1535.25	"F": 4187}
{"v": 1	"t": 1700326	"P": 1537.5	"F": 4213}
{"v": 1	"t": 1700346	"P": 1529.5	"F": 4178}
{"v": 1	"t": 1700367	"P": 1524.25	"F": 4082}
{"v": 1	"t": 1700387	"P": 1531.75	"F": 3974}
{"v": 1	"t": 1700407	"P": 1532.25	"F": 3829}
{"v": 1	"t": 1700427	"P": 1524.25	"F": 3782}
{"v": 1	"t": 1700448	"P": 1518.0	"F": 3789}
{"v": 1	"t": 1700468	"P": 1523.25	"F": 3734}
{"v": 1	"t": 1700488	"P": 1534.25	"F": 3603}
{"v": 1	"t": 1700509	"P": 1519.75	"F": 3842}
{"v": 1	"t": 1700529	"P": 1516.5	"F": 3540}
{"v": 1	"t": 1700549	"P": 1522.0	"F": 3531}
{"v": 1	"t": 1700569	"P": 1524.25	"F": 3427}
{"v": 1	"t": 1700590	"P": 1519.5	"F": 3526}
{"v": 1	"t": 1700610	"P": 1518.0	"F": 3433}
{"v": 1	"t": 1700630	"P": 1511.25	"F": 3423}
{"v": 1	"t": 1700651	"P": 1527.25	"F": 3405}
{"v": 1	"t": 1700671	"P": 1520.75	"F": 3363}
{"v": 1	"t": 1700691	"P": 1513.75	"F": 3466}
{"v": 1	"t": 1700712	"P": 1507.75	"F": 3349}
{"v": 1	"t": 1700732	"P": 1521.5	"F": 3303}
{"v": 1	"t": 1700752	"P": 1526.5	"F": 3464	"C": 45.17	"D": 3263	"sn": 54091930088003	"file": "/data/device_log/data0000.out"}
{"v": 1	"t": 1700773	"P": 1519.25	"F": 3496}
{"v": 1	"t": 1700793	"P": 1527.0	"F": 3495}
{"v": 1	"t": 1700815	"P": 1526.75	"F": 3778}
{"v": 1	"t": 1700835	"P": 1527.25	"F": 3835}
{"v": 1	"t": 1700855	"P": 1530.75	"F": 4258}
{"v": 1	"t": 1700876	"P": 1544.0	"F": 4339}
{"v": 1	"t": 1700896	"P": 1548.0	"F": 4765}
{"v": 1	"t": 1700916	"P": 1541.75	"F": 4937}
{"v": 1	"t": 1700937	"P": 1555.0	"F": 5406}
{"v": 1	"t": 1700957	"P": 1563.25	"F": 5605}
{"v": 1	"t": 1700977	"P": 1563.75	"F": 5741}
{"v": 1	"t": 1700998	"P": 1562.25	"F": 5954}
{"v": 1	"t": 1701018	"P": 1572.75	"F": 6061}
{"v": 1	"t": 1701038	"P": 1581.25	"F": 6164}
{"v": 1	"t": 1701059	"P": 1577.0	"F": 6607}
{"v": 1	"t": 1701079	"P": 1586.25	"F": 6895}
{"v": 1	"t": 1701099	"P": 1582.25	"F": 6990}
{"v": 1	"t": 1701119	"P": 1592.0	"F": 7037}
{"v": 1	"t": 1701140	"P": 1593.25	"F": 7410}
{"v": 1	"t": 1701160	"P": 1595.75	"F": 7323}
{"v": 1	"t": 1701180	"P": 1590.25	"F": 7681}
{"v": 1	"t": 1701201	"P": 1608.75	"F": 7772}
{"v": 1	"t": 1701221	"P": 1612.75	"F": 7776}
{"v": 1	"t": 1701241	"P": 1612.25	"F": 7791}
{"v": 1	"t": 1701262	"P": 1603.0	"F": 7891}
{"v": 1	"t": 1701282	"P": 1616.75	"F": 7961}
{"v": 1	"t": 1701302	"P": 1618.25	"F": 8016}
{"v": 1	"t": 1701323	"P": 1617.25	"F": 8045}
{"v": 1	"t": 1701343	"P": 1618.0	"F": 8390}
{"v": 1	"t": 1701363	"P": 1622.5	"F": 8306}
{"v": 1	"t": 1701384	"P": 1611.75	"F": 8513}
{"v": 1	"t": 1701404	"P": 1613.0	"F": 8619}
{"v": 1	"t": 1701424	"P": 1621.0	"F": 8395}
{"v": 1	"t": 1701445	"P": 1624.25	"F": 8505}
{"v": 1	"t": 1701465	"P": 1621.75	"F": 8144}
{"v": 1	"t": 1701485	"P": 1610.0	"F": 8470}
{"v": 1	"t": 1701506	"P": 1632.5	"F": 8344}
{"v": 1	"t": 1701526	"P": 1631.0	"F": 8638}
{"v": 1	"t": 1701546	"P": 1608.75	"F": 8633}
{"v": 1	"t": 1701567	"P": 1617.5	"F": 8598}
{"v": 1	"t": 1701587	"P": 1636.5	"F": 8482}
{"v": 1	"t": 1701607	"P": 1626.5	"F": 8530}
{"v": 1	"t": 1701628	"P": 1621.75	"F": 8844}
{"v": 1	"t": 1701648	"P": 1628.5	"F": 8718}
{"v": 1	"t": 1701668	"P": 1634.75	"F": 8549}
{"v": 1	"t": 1701689	"P": 1630.5	"F": 8533}
{"v": 1	"t": 1701709	"P": 1625.25	"F": 8661}
{"v": 1	"t": 1701729	"P": 1628.75	"F": 8809}
{"v": 1	"t": 1701750	"P": 1627.5	"F": 8549}
{"v": 1	"t": 1701770	"P": 1628.25	"F": 8912	"C": 45.145	"D": 3263	"sn": 54091930088003	"file": "/data/device_log/data0000.out"	"CO2": 4004.9384765625	"Tp": 25.8358154296875	"H": 20.831418991088867}
{"v": 1	"t": 1701791	"P": 1625.0	"F": 9177}
{"v": 1	"t": 1701812	"P": 1622.75	"F": 8936}
{"v": 1	"t": 1701833	"P": 1627.75	"F": 8859}
{"v": 1	"t": 1701854	"P": 1636.25	"F": 9153}
{"v": 1	"t": 1701874	"P": 1618.75	"F": 8927}
{"v": 1	"t": 1701894	"P": 1626.5	"F": 8935}
{"v": 1	"t": 1701915	"P": 1638.0	"F": 8657}
{"v": 1	"t": 1701935	"P": 1631.5	"F": 8607}
{"v": 1	"t": 1701955	"P": 1624.75	"F": 8909}
{"v": 1	"t": 1701976	"P": 1630.25	"F": 8645}
{"v": 1	"t": 1701996	"P": 1628.5	"F": 8330}
{"v": 1	"t": 1702016	"P": 1615.5	"F": 8832}
{"v": 1	"t": 1702037	"P": 1630.25	"F": 8768}
{"v": 1	"t": 1702057	"P": 1636.75	"F": 8830}
{"v": 1	"t": 1702077	"P": 1624.0	"F": 8648}
{"v": 1	"t": 1702098	"P": 1615.0	"F": 8848}
{"v": 1	"t": 1702118	"P": 1619.75	"F": 8689}
{"v": 1	"t": 1702138	"P": 1625.75	"F": 8647}
{"v": 1	"t": 1702159	"P": 1620.75	"F": 8234}
{"v": 1	"t": 1702179	"P": 1617.0	"F": 8539}
{"v": 1	"t": 1702199	"P": 1625.75	"F": 8360}
{"v": 1	"t": 1702220	"P": 1632.0	"F": 8659}
{"v": 1	"t": 1702240	"P": 1619.5	"F": 8524}
{"v": 1	"t": 1702260	"P": 1620.25	"F": 8463}
{"v": 1	"t": 1702281	"P": 1631.75	"F": 8581}
{"v": 1	"t": 1702301	"P": 1620.5	"F": 8638}
{"v": 1	"t": 1702321	"P": 1608.75	"F": 8287}
{"v": 1	"t": 1702342	"P": 1621.0	"F": 8201}
{"v": 1	"t": 1702362	"P": 1620.0	"F": 8212}
{"v": 1	"t": 1702383	"P": 1614.0	"F": 8323}
{"v": 1	"t": 1702403	"P": 1610.75	"F": 8819}
{"v": 1	"t": 1702423	"P": 1619.25	"F": 8466}
{"v": 1	"t": 1702444	"P": 1614.5	"F": 8349}
{"v": 1	"t": 1702464	"P": 1605.75	"F": 7960}
{"v": 1	"t": 1702484	"P": 1608.25	"F": 8243}
{"v": 1	"t": 1702505	"P": 1610.75	"F": 8029}
{"v": 1	"t": 1702525	"P": 1607.0	"F": 7862}
{"v": 1	"t": 1702545	"P": 1592.75	"F": 7496}
{"v": 1	"t": 1702565	"P": 1592.25	"F": 7457}
{"v": 1	"t": 1702586	"P": 1592.5	"F": 7227}
{"v": 1	"t": 1702606	"P": 1584.25	"F": 7095}
{"v": 1	"t": 1702626	"P": 1576.25	"F": 6846}
{"v": 1	"t": 1702647	"P": 1579.25	"F": 6454}
{"v": 1	"t": 1702668	"P": 1569.75	"F": 6196}
{"v": 1	"t": 1702688	"P": 1564.0	"F": 6192}
{"v": 1	"t": 1702708	"P": 1573.5	"F": 5746}
{"v": 1	"t": 1702729	"P": 1552.75	"F": 5416}
{"v": 1	"t": 1702749	"P": 1543.75	"F": 5200}
{"v": 1	"t": 1702769	"P": 1550.25	"F": 5121}
{"v": 1	"t": 1702790	"P": 1542.75	"F": 4938	"C": 45.14	"D": 3263	"sn": 54091930088003	"file": "/data/device_log/data0000.out"}
{"v": 1	"t": 1702810	"P": 1534.0	"F": 4795}
{"v": 1	"t": 1702831	"P": 1538.5	"F": 4725}
{"v": 1	"t": 1702853	"P": 1531.75	"F": 4479}
{"v": 1	"t": 1702873	"P": 1525.75	"F": 4331}
{"v": 1	"t": 1702893	"P": 1532.5	"F": 4070}
{"v": 1	"t": 1702914	"P": 1523.75	"F": 3883}
{"v": 1	"t": 1702934	"P": 1515.0	"F": 3775}
{"v": 1	"t": 1702954	"P": 1524.75	"F": 3593}
{"v": 1	"t": 1702975	"P": 1527.0	"F": 3685}
{"v": 1	"t": 1702995	"P": 1521.0	"F": 3606}
{"v": 1	"t": 1703015	"P": 1511.75	"F": 3568}
{"v": 1	"t": 1703036	"P": 1520.0	"F": 3408}
{"v": 1	"t": 1703056	"P": 1522.75	"F": 3357}
{"v": 1	"t": 1703076	"P": 1516.0	"F": 3381}
{"v": 1	"t": 1703097	"P": 1511.5	"F": 3512}
{"v": 1	"t": 1703117	"P": 1517.75	"F": 3351}
{"v": 1	"t": 1703137	"P": 1516.5	"F": 3195}
{"v": 1	"t": 1703158	"P": 1513.5	"F": 3156}
{"v": 1	"t": 1703178	"P": 1511.75	"F": 3123}
{"v": 1	"t": 1703198	"P": 1519.5	"F": 3128}
{"v": 1	"t": 1703218	"P": 1515.75	"F": 3121}
{"v": 1	"t": 1703239	"P": 1510.5	"F": 3184}
{"v": 1	"t": 1703259	"P": 1510.75	"F": 3171}
{"v": 1	"t": 1703279	"P": 1528.75	"F": 3211}
{"v": 1	"t": 1703300	"P": 1519.75	"F": 3262}
{"v": 1	"t": 1703320	"P": 1516.0	"F": 3081}
{"v": 1	"t": 1703340	"P": 1516.25	"F": 3117}
{"v": 1	"t": 1703361	"P": 1526.0	"F": 3229}
{"v": 1	"t": 1703381	"P": 1520.5	"F": 3344}
{"v": 1	"t": 1703401	"P": 1521.5	"F": 3243}
{"v": 1	"t": 1703422	"P": 1524.5	"F": 3453}
{"v": 1	"t": 1703442	"P": 1538.5	"F": 3748}
{"v": 1	"t": 1703462	"P": 1538.0	"F": 3829}
{"v": 1	"t": 1703483	"P": 1532.5	"F": 4088}
{"v": 1	"t": 1703503	"P": 1530.25	"F": 4190}
{"v": 1	"t": 1703523	"P": 1551.0	"F": 4425}
{"v": 1	"t": 1703543	"P": 1549.75	"F": 4701}
{"v": 1	"t": 1703564	"P": 1551.0	"F": 4915}
{"v": 1	"t": 1703584	"P": 1542.75	"F": 5092}
{"v": 1	"t": 1703604	"P": 1561.5	"F": 5408}
{"v": 1	"t": 1703625	"P": 1565.5	"F": 5579}
{"v": 1	"t": 1703645	"P": 1566.25	"F": 5809}
{"v": 1	"t": 1703665	"P": 1567.25	"F": 5988}
{"v": 1	"t": 1703686	"P": 1582.5	"F": 6266}
{"v": 1	"t": 1703706	"P": 1578.25	"F": 6213}
{"v": 1	"t": 1703726	"P": 1577.25	"F": 6204}
{"v": 1	"t": 1703747	"P": 1577.5	"F": 6646}
{"v": 1	"t": 1703767	"P": 1591.0	"F": 6784}
{"v": 1	"t": 1703787	"P": 1590.25	"F": 6921}
{"v": 1	"t": 1703808	"P": 1578.75	"F": 7008	"C": 45.115	"D": 3263	"sn": 54091930088003	"file": "/data/device_log/data0000.out"	"CO2": 3607.23388671875	"Tp": 25.8358154296875	"H": 20.29829216003418}
{"v": 1	"t": 1703829	"P": 1584.0	"F": 7036}
{"v": 1	"t": 1703849	"P": 1609.0	"F": 7186}
{"v": 1	"t": 1703871	"P": 1597.0	"F": 7390}
{"v": 1	"t": 1703891	"P": 1601.25	"F": 7481}
{"v": 1	"t": 1703912	"P": 1594.25	"F": 7402}
{"v": 1	"t": 1703932	"P": 1611.25	"F": 7732}
{"v": 1	"t": 1703952	"P": 1608.0	"F": 7843}
{"v": 1	"t": 1703973	"P": 1599.75	"F": 7628}
{"v": 1	"t": 1703993	"P": 1608.0	"F": 7621}
{"v": 1	"t": 1704013	"P": 1618.25	"F": 7963}
{"v": 1	"t": 1704034	"P": 1625.25	"F": 8172}
{"v": 1	"t": 1704054	"P": 1607.5	"F": 8088}
{"v": 1	"t": 1704074	"P": 1611.5	"F": 8256}
{"v": 1	"t": 1704094	"P": 1618.5	"F": 7988}
{"v": 1	"t": 1704115	"P": 1623.25	"F": 8163}
{"v": 1	"t": 1704135	"P": 1609.75	"F": 8235}
{"v": 1	"t": 1704155	"P": 1609.0	"F": 8222}
{"v": 1	"t": 1704176	"P": 1628.75	"F": 8413}
{"v": 1	"t": 1704196	"P": 1618.25	"F": 8597}
{"v": 1	"t": 1704216	"P": 1623.5	"F": 8590}
{"v": 1	"t": 1704237	"P": 1614.75	"F": 8528}
{"v": 1	"t": 1704257	"P": 1627.0	"F": 8567}
{"v": 1	"t": 1704277	"P": 1621.5	"F": 8332}
{"v": 1	"t": 1704297	"P": 1615.25	"F": 8728}
{"v": 1	"t": 1704318	"P": 1622.25	"F": 8343}
{"v": 1	"t": 1704338	"P": 1629.25	"F": 8432}
{"v": 1	"t": 1704358	"P": 1616.25	"F": 8155}
{"v": 1	"t": 1704379	"P": 1617.0	"F": 8535}
{"v": 1	"t": 1704399	"P": 1615.75	"F": 8552}
{"v": 1	"t": 1704419	"P": 1618.75	"F": 8637}
{"v": 1	"t": 1704439	"P": 1622.0	"F": 8663}
{"v": 1	"t": 1704460	"P": 1627.25	"F": 8582}
{"v": 1	"t": 1704480	"P": 1620.25	"F": 8528}
{"v": 1	"t": 1704500	"P": 1628.0	"F": 8669}
{"v": 1	"t": 1704521	"P": 1641.75	"F": 8496}
{"v": 1	"t": 1704541	"P": 1621.75	"F": 8634}
{"v": 1	"t": 1704561	"P": 1620.0	"F": 8522}
{"v": 1	"t": 1704582	"P": 1619.0	"F": 8770}
{"v": 1	"t": 1704602	"P": 1632.25	"F": 8506}
{"v": 1	"t": 1704622	"P": 1630.25	"F": 8536}
{"v": 1	"t": 1704643	"P": 1615.5	"F": 8632}
{"v": 1	"t": 1704663	"P": 1628.75	"F": 8649}
{"v": 1	"t": 1704683	"P": 1633.25	"F": 8655}
{"v": 1	"t": 1704703	"P": 1621.25	"F": 8737}
{"v": 1	"t": 1704724	"P": 1615.75	"F": 8402}
{"v": 1	"t": 1704744	"P": 1614.25	"F": 8716}
{"v": 1	"t": 1704764	"P": 1617.0	"F": 8722}
{"v": 1	"t": 1704785	"P": 1618.75	"F": 8357}
{"v": 1	"t": 1704805	"P": 1623.25	"F": 8761}
{"v": 1	"t": 1704825	"P": 1613.75	"F": 8220	"C": 45.1	"D": 3263	"sn": 54091930088003	"file": "/data/device_log/data0000.out"}
{"v": 1	"t": 1704846	"P": 1627.75	"F": 8457}
{"v": 1	"t": 1704866	"P": 1630.0	"F": 8481}
{"v": 1	"t": 1704888	"P": 1624.5	"F": 8359}
{"v": 1	"t": 1704909	"P": 1617.25	"F": 8469}
{"v": 1	"t": 1704929	"P": 1614.25	"F": 8403}
{"v": 1	"t": 1704949	"P": 1620.5	"F": 8582}
{"v": 1	"t": 1704970	"P": 1622.5	"F": 8600}
{"v": 1	"t": 1704990	"P": 1618.0	"F": 8548}
{"v": 1	"t": 1705010	"P": 1614.75	"F": 8535}
{"v": 1	"t": 1705031	"P": 1619.0	"F": 8624}
{"v": 1	"t": 1705051	"P": 1622.5	"F": 8422}
{"v": 1	"t": 1705071	"P": 1615.5	"F": 8104}
{"v": 1	"t": 1705092	"P": 1617.25	"F": 8401}
{"v": 1	"t": 1705112	"P": 1630.25	"F": 8383}
{"v": 1	"t": 1705132	"P": 1611.5	"F": 8270}
{"v": 1	"t": 1705153	"P": 1603.5	"F": 8108}
{"v": 1	"t": 1705173	"P": 1609.25	"F": 7688}
{"v": 1	"t": 1705193	"P": 1606.25	"F": 7800}
{"v": 1	"t": 1705214	"P": 1609.5	"F": 7802}
{"v": 1	"t": 1705234	"P": 1596.75	"F": 7751}
{"v": 1	"t": 1705254	"P": 1587.75	"F": 7505}
{"v": 1	"t": 1705274	"P": 1608.25	"F": 7150}
{"v": 1	"t": 1705295	"P": 1594.0	"F": 7181}
{"v": 1	"t": 1705315	"P": 1578.5	"F": 6692}
{"v": 1	"t": 1705335	"P": 1577.25	"F": 6648}
{"v": 1	"t": 1705356	"P": 1578.5	"F": 6583}
{"v": 1	"t": 1705376	"P": 1567.25	"F": 6075}
{"v": 1	"t": 1705396	"P": 1559.0	"F": 6001}
{"v": 1	"t": 1705417	"P": 1553.25	"F": 5855}
{"v": 1	"t": 1705437	"P": 1555.75	"F": 5455}
{"v": 1	"t": 1705457	"P": 1558.0	"F": 5274}
{"v": 1	"t": 1705477	"P": 1548.75	"F": 5102}
{"v": 1	"t": 1705498	"P": 1544.75	"F": 4980}
{"v": 1	"t": 1705518	"P": 1539.0	"F": 4857}
{"v": 1	"t": 1705538	"P": 1548.5	"F": 4707}
{"v": 1	"t": 1705559	"P": 1530.5	"F": 4441}
{"v": 1	"t": 1705579	"P": 1532.5	"F": 4173}
{"v": 1	"t": 1705599	"P": 1525.5	"F": 4185}
{"v": 1	"t": 1705619	"P": 1528.75	"F": 4105}
{"v": 1	"t": 1705640	"P": 1532.25	"F": 3952}
{"v": 1	"t": 1705660	"P": 1523.25	"F": 3881}
{"v": 1	"t": 1705680	"P": 1515.75	"F": 3690}
{"v": 1	"t": 1705701	"P": 1523.5	"F": 3675}
{"v": 1	"t": 1705721	"P": 1526.5	"F": 3645}
{"v": 1	"t": 1705741	"P": 1518.0	"F": 3382}
{"v": 1	"t": 1705762	"P": 1515.75	"F": 3513}
{"v": 1	"t": 1705782	"P": 1526.75	"F": 3287}
{"v": 1	"t": 1705802	"P": 1517.75	"F": 3290}
{"v": 1	"t": 1705823	"P": 1511.25	"F": 3272}
{"v": 1	"t": 1705843	"P": 1512.0	"F": 3225	"C": 45.12	"D": 3263	"sn": 54091930088003	"file": "/data/device_log/data0000.out"	"CO2": 3420.20751953125	"Tp": 25.809112548828125	"H": 20.000253677368164}
{"v": 1	"t": 1705864	"P": 1517.25	"F": 3320}
{"v": 1	"t": 1705885	"P": 1518.75	"F": 3189}
{"v": 1	"t": 1705906	"P": 1511.75	"F": 3214}
{"v": 1	"t": 1705927	"P": 1507.0	"F": 3173}
{"v": 1	"t": 1705947	"P": 1519.5	"F": 3176}
{"v": 1	"t": 1705967	"P": 1520.5	"F": 3198}
{"v": 1	"t": 1705988	"P": 1513.25	"F": 3173}
{"v": 1	"t": 1706008	"P": 1515.25	"F": 3346}
{"v": 1	"t": 1706028	"P": 1526.25	"F": 3330}
{"v": 1	"t": 1706049	"P": 1523.25	"F": 3305}
{"v": 1	"t": 1706069	"P": 1525.25	"F": 3274}
{"v": 1	"t": 1706089	"P": 1531.25	"F": 3452}
{"v": 1	"t": 1706110	"P": 1536.0	"F": 3771}
{"v": 1	"t": 1706130	"P": 1528.75	"F": 3963}
{"v": 1	"t": 1706150	"P": 1537.75	"F": 4241}
{"v": 1	"t": 1706171	"P": 1549.75	"F": 4439}
{"v": 1	"t": 1706191	"P": 1541.75	"F": 4786}
{"v": 1	"t": 1706211	"P": 1539.75	"F": 4976}
{"v": 1	"t": 1706232	"P": 1557.0	"F": 5249}
{"v": 1	"t": 1706252	"P": 1575.0	"F": 5406}
{"v": 1	"t": 1706272	"P": 1560.0	"F": 5775}
{"v": 1	"t": 1706293	"P": 1560.5	"F": 5996}
{"v": 1	"t": 1706313	"P": 1574.0	"F": 6120}
{"v": 1	"t": 1706333	"P": 1585.25	"F": 6521}
{"v": 1	"t": 1706354	"P": 1580.75	"F": 6718}
{"v": 1	"t": 1706374	"P": 1583.0	"F": 6826}
{"v": 1	"t": 1706394	"P": 1587.75	"F": 6815}
{"v": 1	"t": 1706415	"P": 1594.75	"F": 6885}
{"v": 1	"t": 1706435	"P": 1595.75	"F": 7247}
{"v": 1	"t": 1706455	"P": 1597.5	"F": 7348}
{"v": 1	"t": 1706475	"P": 1599.75	"F": 7567}
{"v": 1	"t": 1706496	"P": 1609.25	"F": 7525}
{"v": 1	"t": 1706516	"P": 1609.75	"F": 7874}
{"v": 1	"t": 1706536	"P": 1604.25	"F": 7770}
{"v": 1	"t": 1706557	"P": 1606.25	"F": 7854}
{"v": 1	"t": 1706577	"P": 1625.75	"F": 8117}
{"v": 1	"t": 1706597	"P": 1621.5	"F": 8026}
{"v": 1	"t": 1706618	"P": 1613.75	"F": 8362}
{"v": 1	"t": 1706638	"P": 1605.5	"F": 8399}
{"v": 1	"t": 1706658	"P": 1622.0	"F": 8304}
{"v": 1	"t": 1706678	"P": 1622.5	"F": 8212}
{"v": 1	"t": 1706699	"P": 1623.5	"F": 8145}
{"v": 1	"t": 1706719	"P": 1618.0	"F": 8627}
{"v": 1	"t": 1706739	"P": 1617.5	"F": 8440}
{"v": 1	"t": 1706760	"P": 1618.25	"F": 8667}
{"v": 1	"t": 1706780	"P": 1617.0	"F": 8457}
{"v": 1	"t": 1706800	"P": 1604.75	"F": 8434}
{"v": 1	"t": 1706821	"P": 1623.0	"F": 8616}
{"v": 1	"t": 1706841	"P": 1630.75	"F": 8580}
{"v": 1	"t": 1706861	"P": 1616.0	"F": 8290	"C": 45.125	"D": 3263	"sn": 54091930088003	"file": "/data/device_log/data0000.out"}
{"v": 1	"t": 1706882	"P": 1613.25	"F": 8563}
{"v": 1	"t": 1706902	"P": 1629.25	"F": 8809}
{"v": 1	"t": 1706924	"P": 1624.0	"F": 8545}
{"v": 1	"t": 1706945	"P": 1623.0	"F": 8455}
{"v": 1	"t": 1706965	"P": 1620.75	"F": 8763}
{"v": 1	"t": 1706985	"P": 1621.5	"F": 9046}
{"v": 1	"t": 1707006	"P": 1624.25	"F": 8643}
{"v": 1	"t": 1707026	"P": 1627.0	"F": 8577}
{"v": 1	"t": 1707046	"P": 1630.75	"F": 9018}
{"v": 1	"t": 1707067	"P": 1615.5	"F": 8859}
{"v": 1	"t": 1707087	"P": 1633.5	"F": 9189}
{"v": 1	"t": 1707107	"P": 1633.5	"F": 9007}
{"v": 1	"t": 1707128	"P": 1630.0	"F": 9039}
{"v": 1	"t": 1707148	"P": 1622.25	"F": 9003}
{"v": 1	"t": 1707168	"P": 1641.25	"F": 8841}
{"v": 1	"t": 1707188	"P": 1631.25	"F": 8958}
{"v": 1	"t": 1707209	"P": 1628.5	"F": 9370}
{"v": 1	"t": 1707229	"P": 1618.75	"F": 9174}
{"v": 1	"t": 1707249	"P": 1638.75	"F": 8895}
{"v": 1	"t": 1707270	"P": 1645.5	"F": 8798}
{"v": 1	"t": 1707290	"P": 1634.25	"F": 9209}
{"v": 1	"t": 1707310	"P": 1625.0	"F": 9251}
{"v": 1	"t": 1707331	"P": 1625.0	"F": 8809}
{"v": 1	"t": 1707351	"P": 1629.75	"F": 8824}
{"v": 1	"t": 1707371	"P": 1624.75	"F": 8845}
{"v": 1	"t": 1707391	"P": 1613.0	"F": 8729}
{"v": 1	"t": 1707412	"P": 1638.0	"F": 8903}
{"v": 1	"t": 1707432	"P": 1638.0	"F": 9104}
{"v": 1	"t": 1707452	"P": 1635.5	"F": 8807}
{"v": 1	"t": 1707473	"P": 1623.5	"F": 8694}
{"v": 1	"t": 1707493	"P": 1621.5	"F": 8854}
{"v": 1	"t": 1707513	"P": 1633.75	"F": 8808}
{"v": 1	"t": 1707533	"P": 1623.25	"F": 8706}
{"v": 1	"t": 1707554	"P": 1621.5	"F": 8475}
{"v": 1	"t": 1707574	"P": 1615.25	"F": 8471}
{"v": 1	"t": 1707594	"P": 1615.75	"F": 8105}
{"v": 1	"t": 1707615	"P": 1617.25	"F": 8393}
{"v": 1	"t": 1707635	"P": 1613.25	"F": 7983}
{"v": 1	"t": 1707655	"P": 1597.75	"F": 7885}
{"v": 1	"t": 1707676	"P": 1600.0	"F": 7687}
{"v": 1	"t": 1707696	"P": 1614.5	"F": 7558}
{"v": 1	"t": 1707716	"P": 1595.75	"F": 7675}
{"v": 1	"t": 1707737	"P": 1587.5	"F": 7111}
{"v": 1	"t": 1707757	"P": 1589.75	"F": 6841}
{"v": 1	"t": 1707777	"P": 1588.0	"F": 6784}
{"v": 1	"t": 1707797	"P": 1575.0	"F": 6619}
{"v": 1	"t": 1707818	"P": 1563.75	"F": 6645}
{"v": 1	"t": 1707838	"P": 1561.25	"F": 6195}
{"v": 1	"t": 1707858	"P": 1572.5	"F": 5980}
{"v": 1	"t": 1707879	"P": 1565.0	"F": 5807	"C": 45.08	"D": 3263	"sn": 54091930088003	"file": "/data/device_log/data0000.out"	"CO2": 2338.31640625	"Tp": 25.851837158203125	"H": 19.590131759643555}
{"v": 1	"t": 1707901	"P": 1559.5	"F": 5335}
{"v": 1	"t": 1707921	"P": 1554.25	"F": 5327}
{"v": 1	"t": 1707943	"P": 1543.25	"F": 5187}
{"v": 1	"t": 1707963	"P": 1538.75	"F": 5218}
{"v": 1	"t": 1707983	"P": 1546.25	"F": 4812}
{"v": 1	"t": 1708004	"P": 1537.75	"F": 4656}
{"v": 1	"t": 1708024	"P": 1530.75	"F": 4411}
{"v": 1	"t": 1708044	"P": 1522.5	"F": 4184}
{"v": 1	"t": 1708064	"P": 1532.75	"F": 4163}
{"v": 1	"t": 1708085	"P": 1533.5	"F": 4067}
{"v": 1	"t": 1708105	"P": 1525.5	"F": 3884}
{"v": 1	"t": 1708125	"P": 1515.5	"F": 3788}
{"v": 1	"t": 1708146	"P": 1526.5	"F": 3734}
{"v": 1	"t": 1708166	"P": 1527.75	"F": 3652}
{"v": 1	"t": 1708186	"P": 1519.0	"F": 3488}
{"v": 1	"t": 1708206	"P": 1517.75	"F": 3701}
{"v": 1	"t": 1708227	"P": 1516.25	"F": 3552}
{"v": 1	"t": 1708247	"P": 1519.75	"F": 3524}
{"v": 1	"t": 1708267	"P": 1520.75	"F": 3501}
{"v": 1	"t": 1708288	"P": 1509.0	"F": 3342}
{"v": 1	"t": 1708308	"P": 1514.75	"F": 3262}
{"v": 1	"t": 1708328	"P": 1525.0	"F": 3410}
{"v": 1	"t": 1708349	"P": 1521.5	"F": 3397}
{"v": 1	"t": 1708369	"P": 1509.75	"F": 3340}
{"v": 1	"t": 1708389	"P": 1517.0	"F": 3301}
{"v": 1	"t": 1708409	"P": 1530.75	"F": 3254}
{"v": 1	"t": 1708430	"P": 1518.0	"F": 3492}
{"v": 1	"t": 1708450	"P": 1515.75	"F": 3459}
{"v": 1	"t": 1708470	"P": 1516.5	"F": 3575}
{"v": 1	"t": 1708491	"P": 1537.0	"F": 3392}
{"v": 1	"t": 1708511	"P": 1530.75	"F": 3673}
{"v": 1	"t": 1708531	"P": 1524.75	"F": 3800}
{"v": 1	"t": 1708552	"P": 1527.25	"F": 4182}
{"v": 1	"t": 1708572	"P": 1546.5	"F": 4370}
{"v": 1	"t": 1708592	"P": 1544.75	"F": 4578}
{"v": 1	"t": 1708612	"P": 1548.25	"F": 4935}
{"v": 1	"t": 1708633	"P": 1544.5	"F": 5161}
{"v": 1	"t": 1708653	"P": 1551.5	"F": 5315}
{"v": 1	"t": 1708673	"P": 1568.0	"F": 5583}
{"v": 1	"t": 1708694	"P": 1567.25	"F": 5688}
{"v": 1	"t": 1708714	"P": 1559.5	"F": 5753}
{"v": 1	"t": 1708734	"P": 1559.25	"F": 5884}
{"v": 1	"t": 1708754	"P": 1574.75	"F": 6156}
{"v": 1	"t": 1708775	"P": 1578.25	"F": 6291}
{"v": 1	"t": 1708795	"P": 1573.25	"F": 6512}
{"v": 1	"t": 1708815	"P": 1593.75	"F": 6520}
{"v": 1	"t": 1708836	"P": 1598.0	"F": 6731}
{"v": 1	"t": 1708856	"P": 1592.5	"F": 6981}
{"v": 1	"t": 1708876	"P": 1584.75	"F": 7182}
{"v": 1	"t": 1708897	"P": 1596.25	"F": 7269	"C": 45.135	"D": 3262	"sn": 54091930088003	"file": "/data/device_log/data0000.out"}
{"v": 1	"t": 1708917	"P": 1607.75	"F": 7476}
{"v": 1	"t": 1708937	"P": 1591.5	"F": 7502}
{"v": 1	"t": 1708959	"P": 1600.25	"F": 7700}
{"v": 1	"t": 1708980	"P": 1612.0	"F": 7782}
{"v": 1	"t": 1709000	"P": 1615.5	"F": 7895}
{"v": 1	"t": 1709020	"P": 1615.0	"F": 8212}
{"v": 1	"t": 1709040	"P": 1609.25	"F": 8279}
{"v": 1	"t": 1709061	"P": 1624.75	"F": 8043}
{"v": 1	"t": 1709081	"P": 1620.25	"F": 8437}
{"v": 1	"t": 1709102	"P": 1614.0	"F": 8428}
{"v": 1	"t": 1709122	"P": 1619.0	"F": 8708}
{"v": 1	"t": 1709142	"P": 1628.5	"F": 8604}
{"v": 1	"t": 1709162	"P": 1623.25	"F": 8587}
{"v": 1	"t": 1709183	"P": 1624.25	"F": 8924}
{"v": 1	"t": 1709203	"P": 1624.75	"F": 8969}
{"v": 1	"t": 1709223	"P": 1636.75	"F": 9103}
{"v": 1	"t": 1709244	"P": 1634.0	"F": 9032}
{"v": 1	"t": 1709264	"P": 1630.5	"F": 8971}
{"v": 1	"t": 1709284	"P": 1629.25	"F": 9093}
{"v": 1	"t": 1709304	"P": 1635.0	"F": 9065}
{"v": 1	"t": 1709325	"P": 1632.75	"F": 9424}
{"v": 1	"t": 1709345	"P": 1635.25	"F": 9182}
{"v": 1	"t": 1709365	"P": 1629.75	"F": 9228}
{"v": 1	"t": 1709386	"P": 1645.25	"F": 8917}
{"v": 1	"t": 1709406	"P": 1641.0	"F": 9130}
{"v": 1	"t": 1709426	"P": 1628.25	"F": 9346}
{"v": 1	"t": 1709447	"P": 1630.0	"F": 9523}
{"v": 1	"t": 1709467	"P": 1649.25	"F": 9542}
{"v": 1	"t": 1709487	"P": 1645.5	"F": 9557}
{"v": 1	"t": 1709508	"P": 1627.75	"F": 9427}
{"v": 1	"t": 1709528	"P": 1640.25	"F": 9651}
{"v": 1	"t": 1709548	"P": 1647.75	"F": 9130}
{"v": 1	"t": 1709568	"P": 1642.0	"F": 9272}
{"v": 1	"t": 1709589	"P": 1637.0	"F": 9265}
{"v": 1	"t": 1709609	"P": 1628.75	"F": 9305}
{"v": 1	"t": 1709630	"P": 1651.75	"F": 9005}
{"v": 1	"t": 1709650	"P": 1636.0	"F": 9301}
{"v": 1	"t": 1709670	"P": 1623.0	"F": 9185}
{"v": 1	"t": 1709691	"P": 1630.25	"F": 9207}
{"v": 1	"t": 1709711	"P": 1633.0	"F": 9073}
{"v": 1	"t": 1709732	"P": 1633.75	"F": 9034}
{"v": 1	"t": 1709752	"P": 1648.75	"F": 9103}
{"v": 1	"t": 1709772	"P": 1631.0	"F": 8699}
{"v": 1	"t": 1709793	"P": 1626.0	"F": 9030}
{"v": 1	"t": 1709813	"P": 1620.25	"F": 8950}
{"v": 1	"t": 1709833	"P": 1631.75	"F": 9050}
{"v": 1	"t": 1709853	"P": 1631.75	"F": 8794}
{"v": 1	"t": 1709874	"P": 1620.5	"F": 8934}
{"v": 1	"t": 1709894	"P": 1620.75	"F": 8789}
{"v": 1	"t": 1709914	"P": 1627.75	"F": 8562	"C": 45.125	"D": 3262	"sn": 54091930088003	"file": "/data/device_log/data0000.out"	"CO2": 3350.88232421875	"Tp": 25.822463989257812	"H": 19.162639617919922}
{"v": 1	"t": 1709936	"P": 1613.0	"F": 8651}
{"v": 1	"t": 1709956	"P": 1624.0	"F": 8500}
{"v": 1	"t": 1709979	"P": 1619.75	"F": 8439}
{"v": 1	"t": 1709999	"P": 1614.0	"F": 8487}
{"v": 1	"t": 1710019	"P": 1620.5	"F": 8170}
{"v": 1	"t": 1710040	"P": 1619.75	"F": 7442}
{"v": 1	"t": 1710060	"P": 1599.75	"F": 8135}
{"v": 1	"t": 1710080	"P": 1602.0	"F": 7969}
{"v": 1	"t": 1710101	"P": 1599.5	"F": 7564}
{"v": 1	"t": 1710121	"P": 1602.75	"F": 7689}
{"v": 1	"t": 1710141	"P": 1591.25	"F": 7051}
{"v": 1	"t": 1710162	"P": 1580.75	"F": 6997}
{"v": 1	"t": 1710182	"P": 1584.75	"F": 6684}
{"v": 1	"t": 1710202	"P": 1577.75	"F": 6804}
{"v": 1	"t": 1710223	"P": 1568.25	"F": 6453}
{"v": 1	"t": 1710243	"P": 1565.0	"F": 6214}
{"v": 1	"t": 1710263	"P": 1577.0	"F": 6049}
{"v": 1	"t": 1710283	"P": 1565.5	"F": 5766}
{"v": 1	"t": 1710304	"P": 1554.25	"F": 5461}
{"v": 1	"t": 1710324	"P": 1545.75	"F": 5279}
{"v": 1	"t": 1710344	"P": 1556.75	"F": 5289}
{"v": 1	"t": 1710365	"P": 1541.5	"F": 5145}
{"v": 1	"t": 1710385	"P": 1540.5	"F": 4817}
{"v": 1	"t": 1710405	"P": 1535.0	"F": 4773}
{"v": 1	"t": 1710426	"P": 1544.0	"F": 4607}
{"v": 1	"t": 1710446	"P": 1534.75	"F": 4521}
{"v": 1	"t": 1710466	"P": 1534.25	"F": 4520}
{"v": 1	"t": 1710487	"P": 1531.0	"F": 4554}
{"v": 1	"t": 1710507	"P": 1538.5	"F": 4449}
{"v": 1	"t": 1710527	"P": 1538.5	"F": 4385}
{"v": 1	"t": 1710547	"P": 1531.0	"F": 4205}
{"v": 1	"t": 1710568	"P": 1525.0	"F": 4115}
{"v": 1	"t": 1710588	"P": 1522.25	"F": 3849}
{"v": 1	"t": 1710608	"P": 1526.25	"F": 3595}
{"v": 1	"t": 1710629	"P": 1513.25	"F": 3162}
{"v": 1	"t": 1710649	"P": 1506.75	"F": 2937}
{"v": 1	"t": 1710669	"P": 1504.5	"F": 2685}
{"v": 1	"t": 1710689	"P": 1518.25	"F": 2460}
{"v": 1	"t": 1710710	"P": 1510.0	"F": 2524}
{"v": 1	"t": 1710730	"P": 1511.75	"F": 2642}
{"v": 1	"t": 1710750	"P": 1512.0	"F": 3004}
{"v": 1	"t": 1710771	"P": 1526.75	"F": 3411}
{"v": 1	"t": 1710791	"P": 1538.75	"F": 4031}
{"v": 1	"t": 1710811	"P": 1548.0	"F": 4967}
{"v": 1	"t": 1710832	"P": 1549.0	"F": 5498}
{"v": 1	"t": 1710852	"P": 1569.75	"F": 5611}
{"v": 1	"t": 1710872	"P": 1557.75	"F": 5667}
{"v": 1	"t": 1710893	"P": 1548.5	"F": 5288}
{"v": 1	"t": 1710913	"P": 1552.25	"F": 5236}
{"v": 1	"t": 1710933	"P": 1559.5	"F": 5172	"C": 45.13	"D": 3262	"sn": 54091930088003	"file": "/data/device_log/data0000.out"}
{"v": 1	"t": 1710954	"P": 1559.5	"F": 5297}
{"v": 1	"t": 1710974	"P": 1547.75	"F": 5124}
{"v": 1	"t": 1710996	"P": 1550.75	"F": 5071}
{"v": 1	"t": 1711017	"P": 1553.0	"F": 5278}
{"v": 1	"t": 1711037	"P": 1566.0	"F": 5336}
{"v": 1	"t": 1711057	"P": 1562.75	"F": 5705}
{"v": 1	"t": 1711078	"P": 1566.25	"F": 6172}
{"v": 1	"t": 1711098	"P": 1581.25	"F": 6839}
{"v": 1	"t": 1711118	"P": 1593.5	"F": 7540}
{"v": 1	"t": 1711139	"P": 1597.0	"F": 7643}
{"v": 1	"t": 1711159	"P": 1599.25	"F": 7750}
{"v": 1	"t": 1711179	"P": 1596.5	"F": 7540}
{"v": 1	"t": 1711199	"P": 1597.0	"F": 7350}
{"v": 1	"t": 1711220	"P": 1591.0	"F": 6373}
{"v": 1	"t": 1711240	"P": 1572.0	"F": 6352}
{"v": 1	"t": 1711260	"P": 1559.5	"F": 5824}
{"v": 1	"t": 1711281	"P": 1572.25	"F": 5734}
{"v": 1	"t": 1711301	"P": 1572.0	"F": 5621}
{"v": 1	"t": 1711321	"P": 1568.75	"F": 5777}
{"v": 1	"t": 1711341	"P": 1575.5	"F": 6374}
{"v": 1	"t": 1711362	"P": 1585.0	"F": 6508}
{"v": 1	"t": 1711382	"P": 1588.5	"F": 6760}
{"v": 1	"t": 1711402	"P": 1587.0	"F": 7219}
{"v": 1	"t": 1711423	"P": 1596.75	"F": 7730}
{"v": 1	"t": 1711443	"P": 1589.75	"F": 7893}
{"v": 1	"t": 1711463	"P": 1604.75	"F": 8265}
{"v": 1	"t": 1711484	"P": 1609.75	"F": 7769}
{"v": 1	"t": 1711504	"P": 1588.5	"F": 7546}
{"v": 1	"t": 1711524	"P": 1589.5	"F": 7141}
{"v": 1	"t": 1711545	"P": 1600.0	"F": 7072}
{"v": 1	"t": 1711565	"P": 1597.0	"F": 6901}
{"v": 1	"t": 1711585	"P": 1583.75	"F": 7012}
{"v": 1	"t": 1711605	"P": 1587.0	"F": 6830}
{"v": 1	"t": 1711626	"P": 1603.25	"F": 7099}
{"v": 1	"t": 1711646	"P": 1612.0	"F": 7172}
{"v": 1	"t": 1711666	"P": 1604.5	"F": 7463}
{"v": 1	"t": 1711687	"P": 1601.5	"F": 8168}
{"v": 1	"t": 1711707	"P": 1615.75	"F": 8021}
{"v": 1	"t": 1711727	"P": 1617.0	"F": 8198}
{"v": 1	"t": 1711748	"P": 1613.25	"F": 8360}
{"v": 1	"t": 1711768	"P": 1615.0	"F": 8130}
{"v": 1	"t": 1711788	"P": 1626.25	"F": 8373}
{"v": 1	"t": 1711808	"P": 1621.25	"F": 7975}
{"v": 1	"t": 1711829	"P": 1613.5	"F": 7951}
{"v": 1	"t": 1711849	"P": 1598.25	"F": 7705}
{"v": 1	"t": 1711869	"P": 1610.75	"F": 7684}
{"v": 1	"t": 1711890	"P": 1627.0	"F": 8519}
{"v": 1	"t": 1711910	"P": 1633.75	"F": 9254}
{"v": 1	"t": 1711930	"P": 1633.25	"F": 9320}
{"v": 1	"t": 1711950	"P": 1625.0	"F": 9448	"C": 45.1	"D": 3262	"sn": 54091930088003	"file": "/data/device_log/data0000.out"	"CO2": 3693.21240234375	"Tp": 25.8358154296875	"H": 18.7988224029541}
{"v": 1	"t": 1711972	"P": 1612.5	"F": 8570}
{"v": 1	"t": 1711992	"P": 1610.75	"F": 7989}
{"v": 1	"t": 1712013	"P": 1588.25	"F": 7800}
{"v": 1	"t": 1712033	"P": 1602.0	"F": 7317}
{"v": 1	"t": 1712054	"P": 1595.5	"F": 6767}
{"v": 1	"t": 1712074	"P": 1584.5	"F": 6593}
{"v": 1	"t": 1712094	"P": 1591.0	"F": 7389}
{"v": 1	"t": 1712114	"P": 1620.25	"F": 8101}
{"v": 1	"t": 1712135	"P": 1623.25	"F": 8618}
{"v": 1	"t": 1712155	"P": 1609.5	"F": 8786}
{"v": 1	"t": 1712176	"P": 1609.5	"F": 8246}
{"v": 1	"t": 1712196	"P": 1601.0	"F": 7537}
{"v": 1	"t": 1712216	"P": 1586.0	"F": 7093}
{"v": 1	"t": 1712237	"P": 1567.5	"F": 6510}
{"v": 1	"t": 1712257	"P": 1573.25	"F": 6067}
{"v": 1	"t": 1712277	"P": 1585.0	"F": 6211}
{"v": 1	"t": 1712297	"P": 1594.5	"F": 7289}
{"v": 1	"t": 1712318	"P": 1612.75	"F": 8281}
{"v": 1	"t": 1712338	"P": 1620.25	"F": 9074}
{"v": 1	"t": 1712358	"P": 1627.75	"F": 8895}
{"v": 1	"t": 1712379	"P": 1608.5	"F": 8493}
{"v": 1	"t": 1712399	"P": 1601.0	"F": 7937}
{"v": 1	"t": 1712419	"P": 1593.5	"F": 7189}
{"v": 1	"t": 1712439	"P": 1604.0	"F": 7385}
{"v": 1	"t": 1712460	"P": 1620.75	"F": 7582}
{"v": 1	"t": 1712480	"P": 1621.25	"F": 8484}
{"v": 1	"t": 1712500	"P": 1621.5	"F": 8391}
{"v": 1	"t": 1712521	"P": 1626.0	"F": 8309}
{"v": 1	"t": 1712541	"P": 1613.0	"F": 7665}
{"v": 1	"t": 1712561	"P": 1595.0	"F": 7910}
{"v": 1	"t": 1712582	"P": 1589.5	"F": 7827}
{"v": 1	"t": 1712602	"P": 1593.75	"F": 7391}
{"v": 1	"t": 1712622	"P": 1584.25	"F": 6977}
{"v": 1	"t": 1712642	"P": 1574.75	"F": 6438}
{"v": 1	"t": 1712663	"P": 1563.5	"F": 6316}
{"v": 1	"t": 1712683	"P": 1559.5	"F": 5963}
{"v": 1	"t": 1712703	"P": 1555.25	"F": 5709}
{"v": 1	"t": 1712724	"P": 1542.75	"F": 5058}
{"v": 1	"t": 1712744	"P": 1530.0	"F": 4565}
{"v": 1	"t": 1712765	"P": 1524.25	"F": 4214}
{"v": 1	"t": 1712785	"P": 1522.0	"F": 3736}
{"v": 1	"t": 1712806	"P": 1522.25	"F": 3632}
{"v": 1	"t": 1712826	"P": 1521.5	"F": 3427}
{"v": 1	"t": 1712846	"P": 1516.25	"F": 3391}
{"v": 1	"t": 1712866	"P": 1508.0	"F": 3108}
{"v": 1	"t": 1712887	"P": 1511.75	"F": 3136}
{"v": 1	"t": 1712907	"P": 1515.25	"F": 2980}
{"v": 1	"t": 1712927	"P": 1508.0	"F": 2802}
{"v": 1	"t": 1712948	"P": 1500.5	"F": 2536}
{"v": 1	"t": 1712968	"P": 1501.75	"F": 2268	"C": 45.115	"D": 3262	"sn": 54091930088003	"file": "/data/device_log/data0000.out"}
{"v": 1	"t": 1712988	"P": 1512.0	"F": 2191}
{"v": 1	"t": 1713009	"P": 1499.75	"F": 2119}
{"v": 1	"t": 1713031	"P": 1510.25	"F": 2061}
{"v": 1	"t": 1713051	"P": 1509.5	"F": 2042}
{"v": 1	"t": 1713071	"P": 1507.0	"F": 2038}
{"v": 1	"t": 1713092	"P": 1501.75	"F": 2156}
{"v": 1	"t": 1713112	"P": 1518.25	"F": 2241}
{"v": 1	"t": 1713132	"P": 1513.5	"F": 2407}
{"v": 1	"t": 1713153	"P": 1511.75	"F": 2545}
{"v": 1	"t": 1713173	"P": 1504.75	"F": 2691}
{"v": 1	"t": 1713193	"P": 1519.75	"F": 2850}
{"v": 1	"t": 1713213	"P": 1521.5	"F": 3070}
{"v": 1	"t": 1713234	"P": 1519.0	"F": 3035}
{"v": 1	"t": 1713254	"P": 1517.0	"F": 3320}
{"v": 1	"t": 1713274	"P": 1523.0	"F": 3491}
{"v": 1	"t": 1713295	"P": 1538.25	"F": 3919}
{"v": 1	"t": 1713315	"P": 1532.0	"F": 4347}
{"v": 1	"t": 1713335	"P": 1537.75	"F": 4606}
{"v": 1	"t": 1713356	"P": 1553.0	"F": 4991}
{"v": 1	"t": 1713376	"P": 1561.25	"F": 5354}
{"v": 1	"t": 1713396	"P": 1557.75	"F": 5714}
{"v": 1	"t": 1713417	"P": 1568.75	"F": 5843}
{"v": 1	"t": 1713437	"P": 1581.25	"F": 6154}
{"v": 1	"t": 1713457	"P": 1586.25	"F": 6439}
{"v": 1	"t": 1713477	"P": 1580.5	"F": 6651}
{"v": 1	"t": 1713498	"P": 1587.25	"F": 6799}
{"v": 1	"t": 1713518	"P": 1590.5	"F": 6987}
{"v": 1	"t": 1713538	"P": 1603.0	"F": 7013}
{"v": 1	"t": 1713559	"P": 1603.75	"F": 7278}
{"v": 1	"t": 1713579	"P": 1593.75	"F": 7523}
{"v": 1	"t": 1713599	"P": 1596.5	"F": 7483}
{"v": 1	"t": 1713620	"P": 1614.25	"F": 7571}
{"v": 1	"t": 1713640	"P": 1606.75	"F": 7689}
{"v": 1	"t": 1713660	"P": 1600.75	"F": 7645}
{"v": 1	"t": 1713680	"P": 1614.25	"F": 7949}
{"v": 1	"t": 1713701	"P": 1618.5	"F": 8027}
{"v": 1	"t": 1713721	"P": 1613.25	"F": 8500}
{"v": 1	"t": 1713741	"P": 1608.5	"F": 8660}
{"v": 1	"t": 1713762	"P": 1611.5	"F": 8480}
{"v": 1	"t": 1713782	"P": 1628.75	"F": 8275}
{"v": 1	"t": 1713802	"P": 1635.5	"F": 8015}
{"v": 1	"t": 1713822	"P": 1616.5	"F": 8715}
{"v": 1	"t": 1713843	"P": 1615.75	"F": 8258}
{"v": 1	"t": 1713863	"P": 1626.75	"F": 7938}
{"v": 1	"t": 1713883	"P": 1626.0	"F": 8364}
{"v": 1	"t": 1713904	"P": 1615.25	"F": 8660}
{"v": 1	"t": 1713924	"P": 1620.25	"F": 8716}
{"v": 1	"t": 1713944	"P": 1632.5	"F": 8769}
{"v": 1	"t": 1713965	"P": 1639.0	"F": 8716}
{"v": 1	"t": 1713985	"P": 1628.0	"F": 8575	"C": 45.095	"D": 3262	"sn": 54091930088003	"file": "/data/device_log/data0000.out"	"CO2": 3079.5703125	"Tp": 25.822463989257812	"H": 18.798755645751953}
{"v": 1	"t": 1714006	"P": 1617.75	"F": 8532}
{"v": 1	"t": 1714027	"P": 1621.0	"F": 8664}
{"v": 1	"t": 1714048	"P": 1623.0	"F": 8977}
{"v": 1	"t": 1714068	"P": 1623.0	"F": 8758}
{"v": 1	"t": 1714088	"P": 1633.0	"F": 8308}
{"v": 1	"t": 1714108	"P": 1634.75	"F": 8785}
{"v": 1	"t": 1714129	"P": 1620.5	"F": 8414}
{"v": 1	"t": 1714149	"P": 1627.0	"F": 8500}
{"v": 1	"t": 1714169	"P": 1644.0	"F": 8775}
{"v": 1	"t": 1714190	"P": 1629.0	"F": 8984}
{"v": 1	"t": 1714210	"P": 1627.5	"F": 9006}
{"v": 1	"t": 1714230	"P": 1622.5	"F": 8854}
{"v": 1	"t": 1714251	"P": 1637.5	"F": 9224}
{"v": 1	"t": 1714271	"P": 1629.25	"F": 8474}
{"v": 1	"t": 1714291	"P": 1618.5	"F": 8279}
{"v": 1	"t": 1714311	"P": 1615.75	"F": 8758}
{"v": 1	"t": 1714332	"P": 1633.25	"F": 9077}
{"v": 1	"t": 1714352	"P": 1640.75	"F": 9246}
{"v": 1	"t": 1714372	"P": 1625.75	"F": 8737}
{"v": 1	"t": 1714393	"P": 1623.75	"F": 8815}
{"v": 1	"t": 1714413	"P": 1631.75	"F": 9193}
{"v": 1	"t": 1714433	"P": 1641.25	"F": 9135}
{"v": 1	"t": 1714454	"P": 1629.0	"F": 9222}
{"v": 1	"t": 1714474	"P": 1630.5	"F": 9221}
{"v": 1	"t": 1714494	"P": 1625.0	"F": 9057}
{"v": 1	"t": 1714514	"P": 1657.75	"F": 9155}
{"v": 1	"t": 1714535	"P": 1643.25	"F": 9519}
{"v": 1	"t": 1714555	"P": 1627.0	"F": 9308}
{"v": 1	"t": 1714575	"P": 1627.5	"F": 9189}
{"v": 1	"t": 1714596	"P": 1644.5	"F": 9242}
{"v": 1	"t": 1714616	"P": 1625.25	"F": 8991}
{"v": 1	"t": 1714636	"P": 1616.25	"F": 8788}
{"v": 1	"t": 1714657	"P": 1621.5	"F": 8695}
{"v": 1	"t": 1714677	"P": 1617.0	"F": 8055}
{"v": 1	"t": 1714697	"P": 1610.25	"F": 8012}
{"v": 1	"t": 1714718	"P": 1599.5	"F": 7613}
{"v": 1	"t": 1714738	"P": 1592.0	"F": 7489}
{"v": 1	"t": 1714758	"P": 1595.0	"F": 7483}
{"v": 1	"t": 1714778	"P": 1587.75	"F": 7100}
{"v": 1	"t": 1714799	"P": 1575.5	"F": 6707}
{"v": 1	"t": 1714819	"P": 1568.75	"F": 6415}
{"v": 1	"t": 1714839	"P": 1574.25	"F": 6373}
{"v": 1	"t": 1714860	"P": 1565.75	"F": 5971}
{"v": 1	"t": 1714880	"P": 1560.5	"F": 5663}
{"v": 1	"t": 1714900	"P": 1542.25	"F": 5183}
{"v": 1	"t": 1714921	"P": 1549.0	"F": 5123}
{"v": 1	"t": 1714941	"P": 1546.75	"F": 4756}
{"v": 1	"t": 1714961	"P": 1538.75	"F": 4573}
{"v": 1	"t": 1714981	"P": 1528.0	"F": 4435}
{"v": 1	"t": 1715002	"P": 1525.75	"F": 4300	"C": 45.08	"D": 3262	"sn": 54091930088003	"file": "/data/device_log/data0000.out"}
{"v": 1	"t": 1715022	"P": 1525.0	"F": 3730}
{"v": 1	"t": 1715043	"P": 1513.25	"F": 3473}
{"v": 1	"t": 1715065	"P": 1516.0	"F": 3280}
{"v": 1	"t": 1715085	"P": 1506.75	"F": 3041}
{"v": 1	"t": 1715105	"P": 1510.5	"F": 2933}
{"v": 1	"t": 1715126	"P": 1519.75	"F": 2796}
{"v": 1	"t": 1715146	"P": 1511.0	"F": 2760}
{"v": 1	"t": 1715166	"P": 1505.75	"F": 2632}
{"v": 1	"t": 1715187	"P": 1504.75	"F": 2583}
{"v": 1	"t": 1715207	"P": 1514.25	"F": 2494}
{"v": 1	"t": 1715227	"P": 1507.0	"F": 2411}
{"v": 1	"t": 1715248	"P": 1502.75	"F": 2545}
{"v": 1	"t": 1715268	"P": 1500.75	"F": 2352}
{"v": 1	"t": 1715288	"P": 1512.25	"F": 2220}
{"v": 1	"t": 1715309	"P": 1506.25	"F": 2203}
{"v": 1	"t": 1715329	"P": 1494.75	"F": 2263}
{"v": 1	"t": 1715349	"P": 1507.75	"F": 2228}
{"v": 1	"t": 1715370	"P": 1512.75	"F": 2128}
{"v": 1	"t": 1715390	"P": 1509.75	"F": 2207}
{"v": 1	"t": 1715410	"P": 1507.75	"F": 2334}
{"v": 1	"t": 1715430	"P": 1512.0	"F": 2251}
{"v": 1	"t": 1715451	"P": 1519.5	"F": 2395}
{"v": 1	"t": 1715471	"P": 1524.25	"F": 2888}
{"v": 1	"t": 1715491	"P": 1520.0	"F": 3307}
{"v": 1	"t": 1715512	"P": 1524.25	"F": 3717}
{"v": 1	"t": 1715532	"P": 1541.0	"F": 4074}
{"v": 1	"t": 1715552	"P": 1548.0	"F": 4313}
{"v": 1	"t": 1715572	"P": 1547.75	"F": 4700}
{"v": 1	"t": 1715593	"P": 1551.75	"F": 5163}
{"v": 1	"t": 1715613	"P": 1562.5	"F": 5574}
{"v": 1	"t": 1715633	"P": 1578.75	"F": 6017}
{"v": 1	"t": 1715654	"P": 1581.0	"F": 6360}
{"v": 1	"t": 1715674	"P": 1579.0	"F": 6851}
{"v": 1	"t": 1715694	"P": 1591.75	"F": 7062}
{"v": 1	"t": 1715715	"P": 1605.0	"F": 7231}
{"v": 1	"t": 1715735	"P": 1613.5	"F": 7658}
{"v": 1	"t": 1715755	"P": 1605.0	"F": 8108}
{"v": 1	"t": 1715775	"P": 1620.0	"F": 8219}
{"v": 1	"t": 1715796	"P": 1624.25	"F": 8171}
{"v": 1	"t": 1715816	"P": 1631.0	"F": 8197}
{"v": 1	"t": 1715836	"P": 1630.0	"F": 8944}
{"v": 1	"t": 1715857	"P": 1637.5	"F": 8855}
{"v": 1	"t": 1715877	"P": 1644.75	"F": 8951}
{"v": 1	"t": 1715897	"P": 1631.25	"F": 9148}
{"v": 1	"t": 1715918	"P": 1636.75	"F": 9645}
{"v": 1	"t": 1715938	"P": 1649.5	"F": 9661}
{"v": 1	"t": 1715958	"P": 1658.25	"F": 9785}
{"v": 1	"t": 1715979	"P": 1648.0	"F": 9351}
{"v": 1	"t": 1715999	"P": 1650.5	"F": 9822}
{"v": 1	"t": 1716019	"P": 1655.75	"F": 10354	"C": 45.105	"D": 3262	"sn": 54091930088003	"file": "/data/device_log/data0000.out"	"CO2": 2843.18994140625	"Tp": 25.822463989257812	"H": 18.500783920288086}
{"v": 1	"t": 1716040	"P": 1659.5	"F": 10671}
{"v": 1	"t": 1716060	"P": 1650.75	"F": 10654}
{"v": 1	"t": 1716083	"P": 1672.25	"F": 10497}
{"v": 1	"t": 1716104	"P": 1675.25	"F": 10845}
{"v": 1	"t": 1716124	"P": 1664.5	"F": 10491}
{"v": 1	"t": 1716144	"P": 1681.75	"F": 11311}
{"v": 1	"t": 1716165	"P": 1685.5	"F": 11602}
{"v": 1	"t": 1716185	"P": 1680.0	"F": 11169}
{"v": 1	"t": 1716205	"P": 1670.5	"F": 11753}
{"v": 1	"t": 1716226	"P": 1681.5	"F": 11888}
{"v": 1	"t": 1716246	"P": 1676.0	"F": 11607}
{"v": 1	"t": 1716266	"P": 1677.5	"F": 11494}
{"v": 1	"t": 1716287	"P": 1700.25	"F": 12150}
{"v": 1	"t": 1716307	"P": 1723.75	"F": 13525}
{"v": 1	"t": 1716328	"P": 1724.0	"F": 13509}
{"v": 1	"t": 1716348	"P": 1729.75	"F": 14413}
{"v": 1	"t": 1716368	"P": 1735.0	"F": 13550}
{"v": 1	"t": 1716388	"P": 1724.5	"F": 14742}
{"v": 1	"t": 1716409	"P": 1712.0	"F": 13776}
{"v": 1	"t": 1716429	"P": 1708.75	"F": 13401}
{"v": 1	"t": 1716449	"P": 1706.0	"F": 13006}
{"v": 1	"t": 1716470	"P": 1703.0	"F": 12764}
{"v": 1	"t": 1716490	"P": 1703.0	"F": 12815}
{"v": 1	"t": 1716510	"P": 1717.75	"F": 12707}
{"v": 1	"t": 1716531	"P": 1731.5	"F": 13603}
{"v": 1	"t": 1716551	"P": 1730.75	"F": 14269}
{"v": 1	"t": 1716571	"P": 1735.5	"F": 14347}
{"v": 1	"t": 1716592	"P": 1707.0	"F": 14714}
{"v": 1	"t": 1716612	"P": 1712.5	"F": 14192}
{"v": 1	"t": 1716632	"P": 1718.5	"F": 14394}
{"v": 1	"t": 1716653	"P": 1722.75	"F": 13711}
{"v": 1	"t": 1716673	"P": 1713.0	"F": 13998}
{"v": 1	"t": 1716693	"P": 1717.25	"F": 14440}
{"v": 1	"t": 1716713	"P": 1718.0	"F": 13801}
{"v": 1	"t": 1716734	"P": 1705.5	"F": 13870}
{"v": 1	"t": 1716754	"P": 1695.25	"F": 12459}
{"v": 1	"t": 1716774	"P": 1702.25	"F": 12931}
{"v": 1	"t": 1716795	"P": 1695.0	"F": 11961}
{"v": 1	"t": 1716815	"P": 1681.5	"F": 11696}
{"v": 1	"t": 1716835	"P": 1664.75	"F": 11579}
{"v": 1	"t": 1716856	"P": 1685.75	"F": 11014}
{"v": 1	"t": 1716876	"P": 1666.0	"F": 11463}
{"v": 1	"t": 1716896	"P": 1657.25	"F": 10710}
{"v": 1	"t": 1716917	"P": 1649.0	"F": 10271}
{"v": 1	"t": 1716937	"P": 1651.0	"F": 10382}
{"v": 1	"t": 1716957	"P": 1650.0	"F": 9990}
{"v": 1	"t": 1716977	"P": 1641.75	"F": 9594}
{"v": 1	"t": 1716998	"P": 1647.0	"F": 9806}
{"v": 1	"t": 1717018	"P": 1651.0	"F": 9794}
{"v": 1	"t": 1717038	"P": 1651.25	"F": 9666	"C": 45.08	"D": 3262	"sn": 54091930088003	"file": "/data/device_log/data0000.out"	"CO2": 2372.8291015625	"Tp": 25.822463989257812	"H": 18.500783920288086}
{"v": 1	"t": 1717060	"P": 1656.25	"F": 10111}
{"v": 1	"t": 1717080	"P": 1643.25	"F": 9432}
{"v": 1	"t": 1717101	"P": 1646.25	"F": 9802}
{"v": 1	"t": 1717122	"P": 1648.5	"F": 9865}
{"v": 1	"t": 1717142	"P": 1649.0	"F": 9823}
{"v": 1	"t": 1717162	"P": 1649.5	"F": 9606}
{"v": 1	"t": 1717183	"P": 1632.0	"F": 9225}
{"v": 1	"t": 1717203	"P": 1634.75	"F": 9387}
{"v": 1	"t": 1717223	"P": 1637.5	"F": 9016}
{"v": 1	"t": 1717244	"P": 1632.75	"F": 8984}
{"v": 1	"t": 1717264	"P": 1623.5	"F": 8696}
{"v": 1	"t": 1717284	"P": 1631.5	"F": 8612}
{"v": 1	"t": 1717305	"P": 1636.0	"F": 8538}
{"v": 1	"t": 1717325	"P": 1623.75	"F": 8389}
{"v": 1	"t": 1717345	"P": 1608.0	"F": 8317}
{"v": 1	"t": 1717365	"P": 1611.0	"F": 8289}
{"v": 1	"t": 1717386	"P": 1624.0	"F": 8715}
{"v": 1	"t": 1717406	"P": 1631.0	"F": 8193}
{"v": 1	"t": 1717426	"P": 1606.25	"F": 7995}
{"v": 1	"t": 1717447	"P": 1619.5	"F": 8154}
{"v": 1	"t": 1717467	"P": 1616.5	"F": 7974}
{"v": 1	"t": 1717487	"P": 1608.75	"F": 7846}
{"v": 1	"t": 1717508	"P": 1596.5	"F": 7747}
{"v": 1	"t": 1717528	"P": 1599.0	"F": 7072}
{"v": 1	"t": 1717548	"P": 1605.75	"F": 7431}
{"v": 1	"t": 1717568	"P": 1606.5	"F": 8005}
{"v": 1	"t": 1717589	"P": 1609.25	"F": 8074}
{"v": 1	"t": 1717609	"P": 1608.0	"F": 8137}
{"v": 1	"t": 1717629	"P": 1608.0	"F": 8397}
{"v": 1	"t": 1717650	"P": 1614.25	"F": 7941}
{"v": 1	"t": 1717670	"P": 1605.5	"F": 7508}
{"v": 1	"t": 1717690	"P": 1591.5	"F": 7470}
{"v": 1	"t": 1717711	"P": 1597.0	"F": 7578}
{"v": 1	"t": 1717731	"P": 1606.25	"F": 7282}
{"v": 1	"t": 1717751	"P": 1594.0	"F": 7033}
{"v": 1	"t": 1717771	"P": 1590.75	"F": 7103}
{"v": 1	"t": 1717792	"P": 1588.25	"F": 7053}
{"v": 1	"t": 1717812	"P": 1591.75	"F": 7071}
{"v": 1	"t": 1717832	"P": 1583.5	"F": 7015}
{"v": 1	"t": 1717853	"P": 1576.75	"F": 6844}
{"v": 1	"t": 1717873	"P": 1581.5	"F": 6528}
{"v": 1	"t": 1717893	"P": 1591.0	"F": 6423}
{"v": 1	"t": 1717914	"P": 1588.25	"F": 6756}
{"v": 1	"t": 1717934	"P": 1569.5	"F": 6570}
{"v": 1	"t": 1717954	"P": 1572.75	"F": 6486}
{"v": 1	"t": 1717975	"P": 1580.25	"F": 6231}
{"v": 1	"t": 1717995	"P": 1576.25	"F": 6165}
{"v": 1	"t": 1718015	"P": 1568.0	"F": 5982}
{"v": 1	"t": 1718035	"P": 1560.75	"F": 6029}
{"v": 1	"t": 1718056	"P": 1557.5	"F": 5463	"C": 45.06	"D": 3262	"sn": 54091930088003	"file": "/data/device_log/data0000.out"}
{"v": 1	"t": 1718076	"P": 1542.0	"F": 4768}
{"v": 1	"t": 1718097	"P": 1532.0	"F": 4554}
{"v": 1	"t": 1718118	"P": 1535.25	"F": 4265}
{"v": 1	"t": 1718139	"P": 1525.5	"F": 3837}
{"v": 1	"t": 1718159	"P": 1507.0	"F": 3506}
{"v": 1	"t": 1718179	"P": 1503.25	"F": 3038}
{"v": 1	"t": 1718199	"P": 1505.75	"F": 2564}
{"v": 1	"t": 1718220	"P": 1500.75	"F": 2010}
{"v": 1	"t": 1718240	"P": 1489.25	"F": 1491}
{"v": 1	"t": 1718260	"P": 1481.0	"F": 1120}
{"v": 1	"t": 1718281	"P": 1487.5	"F": 1001}
{"v": 1	"t": 1718301	"P": 1487.0	"F": 883}
{"v": 1	"t": 1718321	"P": 1484.75	"F": 867}
{"v": 1	"t": 1718341	"P": 1482.0	"F": 855}
{"v": 1	"t": 1718362	"P": 1493.5	"F": 1031}
{"v": 1	"t": 1718382	"P": 1508.25	"F": 1441}
{"v": 1	"t": 1718402	"P": 1512.75	"F": 2025}
{"v": 1	"t": 1718423	"P": 1517.25	"F": 2932}
{"v": 1	"t": 1718443	"P": 1530.25	"F": 3766}
{"v": 1	"t": 1718463	"P": 1546.0	"F": 4180}
{"v": 1	"t": 1718484	"P": 1543.5	"F": 4553}
{"v": 1	"t": 1718504	"P": 1543.5	"F": 4772}
{"v": 1	"t": 1718524	"P": 1539.75	"F": 4865}
{"v": 1	"t": 1718544	"P": 1552.75	"F": 5120}
{"v": 1	"t": 1718565	"P": 1551.5	"F": 5302}
{"v": 1	"t": 1718585	"P": 1554.25	"F": 5404}
{"v": 1	"t": 1718605	"P": 1549.75	"F": 5458}
{"v": 1	"t": 1718626	"P": 1567.0	"F": 5504}
{"v": 1	"t": 1718646	"P": 1562.5	"F": 5666}
{"v": 1	"t": 1718666	"P": 1552.5	"F": 5653}
{"v": 1	"t": 1718687	"P": 1546.25	"F": 5580}
{"v": 1	"t": 1718707	"P": 1552.5	"F": 5520}
{"v": 1	"t": 1718727	"P": 1559.0	"F": 5270}
{"v": 1	"t": 1718747	"P": 1554.25	"F": 5372}
{"v": 1	"t": 1718768	"P": 1550.25	"F": 5139}
{"v": 1	"t": 1718788	"P": 1568.5	"F": 5423}
{"v": 1	"t": 1718808	"P": 1564.75	"F": 5466}
{"v": 1	"t": 1718829	"P": 1563.25	"F": 5595}
{"v": 1	"t": 1718849	"P": 1551.5	"F": 5664}
{"v": 1	"t": 1718869	"P": 1566.0	"F": 5699}
{"v": 1	"t": 1718890	"P": 1563.0	"F": 5530}
{"v": 1	"t": 1718910	"P": 1556.5	"F": 5529}
{"v": 1	"t": 1718930	"P": 1552.0	"F": 5498}
{"v": 1	"t": 1718951	"P": 1553.25	"F": 5357}
{"v": 1	"t": 1718971	"P": 1559.0	"F": 5202}
{"v": 1	"t": 1718991	"P": 1556.5	"F": 5347}
{"v": 1	"t": 1719011	"P": 1547.25	"F": 5316}
{"v": 1	"t": 1719032	"P": 1548.0	"F": 5074}
{"v": 1	"t": 1719052	"P": 1557.25	"F": 4898}
{"v": 1	"t": 1719072	"P": 1559.75	"F": 5323	"C": 45.1	"D": 3262	"sn": 54091930088003	"file": "/data/device_log/data0000.out"	"CO2": 3271.550048828125	"Tp": 25.8358154296875	"H": 18.915271759033203}
{"v": 1	"t": 1719094	"P": 1567.5	"F": 5934}
{"v": 1	"t": 1719114	"P": 1569.0	"F": 6134}
{"v": 1	"t": 1719136	"P": 1563.75	"F": 6192}
{"v": 1	"t": 1719156	"P": 1563.5	"F": 5978}
{"v": 1	"t": 1719176	"P": 1561.75	"F": 5706}
{"v": 1	"t": 1719196	"P": 1552.75	"F": 5415}
{"v": 1	"t": 1719217	"P": 1560.5	"F": 5481}
{"v": 1	"t": 1719237	"P": 1554.5	"F": 5317}
{"v": 1	"t": 1719258	"P": 1557.75	"F": 5350}
{"v": 1	"t": 1719278	"P": 1556.75	"F": 5472}
{"v": 1	"t": 1719298	"P": 1570.75	"F": 5838}
{"v": 1	"t": 1719318	"P": 1577.25	"F": 6147}
{"v": 1	"t": 1719339	"P": 1564.5	"F": 6051}
{"v": 1	"t": 1719359	"P": 1561.5	"F": 6110}
{"v": 1	"t": 1719379	"P": 1567.5	"F": 6135}
{"v": 1	"t": 1719400	"P": 1578.25	"F": 6000}
{"v": 1	"t": 1719420	"P": 1567.0	"F": 6120}
{"v": 1	"t": 1719440	"P": 1568.0	"F": 6367}
{"v": 1	"t": 1719461	"P": 1569.5	"F": 6455}
{"v": 1	"t": 1719481	"P": 1583.25	"F": 6360}
{"v": 1	"t": 1719501	"P": 1567.75	"F": 6256}
{"v": 1	"t": 1719521	"P": 1570.25	"F": 6346}
{"v": 1	"t": 1719542	"P": 1565.0	"F": 6247}
{"v": 1	"t": 1719562	"P": 1571.25	"F": 6187}
{"v": 1	"t": 1719582	"P": 1573.5	"F": 6161}
{"v": 1	"t": 1719603	"P": 1572.5	"F": 6070}
{"v": 1	"t": 1719623	"P": 1566.0	"F": 6226}
{"v": 1	"t": 1719643	"P": 1578.5	"F": 6351}
{"v": 1	"t": 1719663	"P": 1575.75	"F": 6343}
{"v": 1	"t": 1719684	"P": 1574.25	"F": 6443}
{"v": 1	"t": 1719704	"P": 1570.75	"F": 6397}
{"v": 1	"t": 1719724	"P": 1574.5	"F": 6420}
{"v": 1	"t": 1719745	"P": 1578.75	"F": 6409}
{"v": 1	"t": 1719765	"P": 1576.75	"F": 6142}
{"v": 1	"t": 1719785	"P": 1570.0	"F": 6385}
{"v": 1	"t": 1719806	"P": 1566.25	"F": 6262}
{"v": 1	"t": 1719827	"P": 1551.25	"F": 5850}
{"v": 1	"t": 1719847	"P": 1561.75	"F": 5680}
{"v": 1	"t": 1719867	"P": 1557.75	"F": 5566}
{"v": 1	"t": 1719888	"P": 1550.75	"F": 5390}
{"v": 1	"t": 1719908	"P": 1543.5	"F": 5343}
{"v": 1	"t": 1719928	"P": 1565.75	"F": 5212}
{"v": 1	"t": 1719949	"P": 1552.0	"F": 5083}
{"v": 1	"t": 1719969	"P": 1538.5	"F": 4950}
{"v": 1	"t": 1719989	"P": 1531.25	"F": 4783}
{"v": 1	"t": 1720009	"P": 1541.0	"F": 4516}
{"v": 1	"t": 1720030	"P": 1533.5	"F": 4324}
{"v": 1	"t": 1720050	"P": 1518.25	"F": 4033}
{"v": 1	"t": 1720070	"P": 1520.25	"F": 3656}
{"v": 1	"t": 1720091	"P": 1521.5	"F": 3562	"C": 45.08	"D": 3262	"sn": 54091930088003	"file": "/data/device_log/data0000.out"}
{"v": 1	"t": 1720111	"P": 1517.5	"F": 3070}
{"v": 1	"t": 1720131	"P": 1508.0	"F": 3052}
{"v": 1	"t": 1720154	"P": 1512.25	"F": 2809}
{"v": 1	"t": 1720174	"P": 1503.25	"F": 2677}
{"v": 1	"t": 1720194	"P": 1506.0	"F": 2445}
{"v": 1	"t": 1720215	"P": 1510.75	"F": 2414}
{"v": 1	"t": 1720235	"P": 1507.25	"F": 2376}
{"v": 1	"t": 1720255	"P": 1502.5	"F": 2355}
{"v": 1	"t": 1720276	"P": 1509.0	"F": 2380}
{"v": 1	"t": 1720296	"P": 1511.0	"F": 2398}
{"v": 1	"t": 1720316	"P": 1502.75	"F": 2394}
{"v": 1	"t": 1720337	"P": 1510.0	"F": 2371}
{"v": 1	"t": 1720357	"P": 1517.0	"F": 2605}
{"v": 1	"t": 1720377	"P": 1518.0	"F": 2721}
{"v": 1	"t": 1720398	"P": 1510.0	"F": 3058}
{"v": 1	"t": 1720418	"P": 1515.25	"F": 3184}
{"v": 1	"t": 1720438	"P": 1531.25	"F": 3637}
{"v": 1	"t": 1720458	"P": 1533.0	"F": 3949}
{"v": 1	"t": 1720479	"P": 1529.0	"F": 4145}
{"v": 1	"t": 1720499	"P": 1530.0	"F": 4338}
{"v": 1	"t": 1720519	"P": 1549.5	"F": 4795}
{"v": 1	"t": 1720540	"P": 1549.25	"F": 5026}
{"v": 1	"t": 1720560	"P": 1552.25	"F": 5178}
{"v": 1	"t": 1720580	"P": 1551.0	"F": 5292}
{"v": 1	"t": 1720601	"P": 1567.5	"F": 5519}
{"v": 1	"t": 1720621	"P": 1565.5	"F": 5574}
{"v": 1	"t": 1720641	"P": 1562.5	"F": 5542}
{"v": 1	"t": 1720661	"P": 1556.5	"F": 5690}
{"v": 1	"t": 1720682	"P": 1563.25	"F": 5572}
{"v": 1	"t": 1720702	"P": 1575.75	"F": 5849}
{"v": 1	"t": 1720722	"P": 1565.5	"F": 6033}
{"v": 1	"t": 1720743	"P": 1566.5	"F": 5912}
{"v": 1	"t": 1720763	"P": 1576.25	"F": 5916}
{"v": 1	"t": 1720783	"P": 1574.5	"F": 6068}
{"v": 1	"t": 1720804	"P": 1575.75	"F": 6216}
{"v": 1	"t": 1720824	"P": 1569.0	"F": 6279}
{"v": 1	"t": 1720844	"P": 1570.25	"F": 6342}
{"v": 1	"t": 1720864	"P": 1591.25	"F": 6596}
{"v": 1	"t": 1720885	"P": 1584.0	"F": 6600}
{"v": 1	"t": 1720905	"P": 1579.75	"F": 6557}
{"v": 1	"t": 1720925	"P": 1574.25	"F": 6749}
{"v": 1	"t": 1720946	"P": 1589.75	"F": 6618}
{"v": 1	"t": 1720966	"P": 1598.25	"F": 6796}
{"v": 1	"t": 1720986	"P": 1587.5	"F": 6698}
{"v": 1	"t": 1721007	"P": 1572.75	"F": 6555}
{"v": 1	"t": 1721027	"P": 1589.5	"F": 6726}
{"v": 1	"t": 1721047	"P": 1581.25	"F": 6779}
{"v": 1	"t": 1721067	"P": 1575.75	"F": 6680}
{"v": 1	"t": 1721088	"P": 1565.5	"F": 6813}
{"v": 1	"t": 1721108	"P": 1590.25	"F": 6724	"C": 45.06	"D": 3262	"sn": 54091930088003	"file": "/data/device_log/data0000.out"	"CO2": 4202.82568359375	"Tp": 25.8358154296875	"H": 20.000211715698242}
{"v": 1	"t": 1721129	"P": 1587.75	"F": 6663}
{"v": 1	"t": 1721150	"P": 1591.5	"F": 6761}
{"v": 1	"t": 1721172	"P": 1584.25	"F": 6808}
{"v": 1	"t": 1721193	"P": 1586.5	"F": 6790}
{"v": 1	"t": 1721213	"P": 1595.25	"F": 6941}
{"v": 1	"t": 1721233	"P": 1590.25	"F": 6952}
{"v": 1	"t": 1721254	"P": 1594.75	"F": 7121}
{"v": 1	"t": 1721274	"P": 1573.25	"F": 7043}
{"v": 1	"t": 1721294	"P": 1581.25	"F": 7104}
{"v": 1	"t": 1721315	"P": 1600.75	"F": 7084}
{"v": 1	"t": 1721335	"P": 1596.5	"F": 7088}
{"v": 1	"t": 1721355	"P": 1588.0	"F": 7086}
{"v": 1	"t": 1721375	"P": 1595.5	"F": 6936}
{"v": 1	"t": 1721396	"P": 1586.75	"F": 7062}
{"v": 1	"t": 1721416	"P": 1592.5	"F": 7210}
{"v": 1	"t": 1721436	"P": 1592.25	"F": 7215}
{"v": 1	"t": 1721457	"P": 1588.0	"F": 7029}
{"v": 1	"t": 1721477	"P": 1606.5	"F": 7096}
{"v": 1	"t": 1721497	"P": 1593.5	"F": 7131}
{"v": 1	"t": 1721517	"P": 1597.25	"F": 7170}
{"v": 1	"t": 1721538	"P": 1580.5	"F": 7071}
{"v": 1	"t": 1721558	"P": 1597.0	"F": 7375}
{"v": 1	"t": 1721578	"P": 1602.0	"F": 7205}
{"v": 1	"t": 1721599	"P": 1585.0	"F": 7447}
{"v": 1	"t": 1721619	"P": 1597.25	"F": 7486}
{"v": 1	"t": 1721639	"P": 1600.0	"F": 7412}
{"v": 1	"t": 1721660	"P": 1600.25	"F": 7223}
{"v": 1	"t": 1721680	"P": 1599.0	"F": 7267}
{"v": 1	"t": 1721700	"P": 1586.75	"F": 7292}
{"v": 1	"t": 1721721	"P": 1594.25	"F": 7394}
{"v": 1	"t": 1721741	"P": 1606.25	"F": 7487}
{"v": 1	"t": 1721761	"P": 1590.5	"F": 7115}
{"v": 1	"t": 1721781	"P": 1580.75	"F": 7165}
{"v": 1	"t": 1721802	"P": 1586.75	"F": 7031}
{"v": 1	"t": 1721822	"P": 1600.0	"F": 6716}
{"v": 1	"t": 1721842	"P": 1586.5	"F": 7088}
{"v": 1	"t": 1721863	"P": 1583.0	"F": 6880}
{"v": 1	"t": 1721883	"P": 1580.75	"F": 6731}
{"v": 1	"t": 1721903	"P": 1583.5	"F": 6546}
{"v": 1	"t": 1721924	"P": 1569.25	"F": 6437}
{"v": 1	"t": 1721944	"P": 1563.5	"F": 6033}
{"v": 1	"t": 1721964	"P": 1551.25	"F": 5998}
{"v": 1	"t": 1721984	"P": 1574.5	"F": 5693}
{"v": 1	"t": 1722005	"P": 1560.25	"F": 5705}
{"v": 1	"t": 1722025	"P": 1552.5	"F": 5429}
{"v": 1	"t": 1722045	"P": 1554.25	"F": 5246}
{"v": 1	"t": 1722066	"P": 1556.0	"F": 5248}
{"v": 1	"t": 1722086	"P": 1548.5	"F": 5233}
{"v": 1	"t": 1722106	"P": 1542.25	"F": 4867}
{"v": 1	"t": 1722127	"P": 1531.75	"F": 4600	"C": 45.085	"D": 3262	"sn": 54091930088003	"file": "/data/device_log/data0000.out"}
{"v": 1	"t": 1722147	"P": 1541.75	"F": 4639}
{"v": 1	"t": 1722167	"P": 1538.5	"F": 4357}
{"v": 1	"t": 1722190	"P": 1534.75	"F": 4185}
{"v": 1	"t": 1722210	"P": 1522.75	"F": 4160}
{"v": 1	"t": 1722230	"P": 1519.25	"F": 3994}
{"v": 1	"t": 1722251	"P": 1532.25	"F": 3884}
{"v": 1	"t": 1722271	"P": 1529.0	"F": 3841}
{"v": 1	"t": 1722291	"P": 1517.25	"F": 3620}
{"v": 1	"t": 1722312	"P": 1518.5	"F": 3545}
{"v": 1	"t": 1722332	"P": 1527.5	"F": 3576}
{"v": 1	"t": 1722352	"P": 1524.0	"F": 3589}
{"v": 1	"t": 1722373	"P": 1523.0	"F": 3655}
{"v": 1	"t": 1722393	"P": 1520.0	"F": 3771}
{"v": 1	"t": 1722413	"P": 1528.25	"F": 3807}
{"v": 1	"t": 1722433	"P": 1537.5	"F": 3908}
{"v": 1	"t": 1722454	"P": 1537.25	"F": 4288}
{"v": 1	"t": 1722474	"P": 1539.75	"F": 4734}
{"v": 1	"t": 1722494	"P": 1550.5	"F": 4852}
{"v": 1	"t": 1722515	"P": 1556.75	"F": 5160}
{"v": 1	"t": 1722535	"P": 1550.75	"F": 5551}
{"v": 1	"t": 1722555	"P": 1560.25	"F": 5620}
{"v": 1	"t": 1722576	"P": 1567.25	"F": 5811}
{"v": 1	"t": 1722596	"P": 1583.5	"F": 5930}
{"v": 1	"t": 1722616	"P": 1571.5	"F": 6312}
{"v": 1	"t": 1722636	"P": 1570.25	"F": 6229}
{"v": 1	"t": 1722657	"P": 1573.0	"F": 6346}
{"v": 1	"t": 1722677	"P": 1581.75	"F": 6260}
{"v": 1	"t": 1722697	"P": 1582.5	"F": 6610}
{"v": 1	"t": 1722718	"P": 1579.0	"F": 6730}
{"v": 1	"t": 1722738	"P": 1576.75	"F": 6396}
{"v": 1	"t": 1722758	"P": 1591.0	"F": 6606}
{"v": 1	"t": 1722778	"P": 1586.25	"F": 6559}
{"v": 1	"t": 1722799	"P": 1578.75	"F": 6729}
{"v": 1	"t": 1722819	"P": 1584.0	"F": 6670}
{"v": 1	"t": 1722839	"P": 1589.0	"F": 6661}
{"v": 1	"t": 1722860	"P": 1590.25	"F": 7105}
{"v": 1	"t": 1722880	"P": 1590.25	"F": 6844}
{"v": 1	"t": 1722901	"P": 1596.25	"F": 7099}
{"v": 1	"t": 1722921	"P": 1592.75	"F": 7231}
{"v": 1	"t": 1722941	"P": 1591.5	"F": 7381}
{"v": 1	"t": 1722962	"P": 1590.25	"F": 7421}
{"v": 1	"t": 1722982	"P": 1603.75	"F": 7471}
{"v": 1	"t": 1723002	"P": 1603.75	"F": 7485}
{"v": 1	"t": 1723023	"P": 1597.75	"F": 7566}
{"v": 1	"t": 1723043	"P": 1585.0	"F": 7530}
{"v": 1	"t": 1723063	"P": 1608.75	"F": 7645}
{"v": 1	"t": 1723083	"P": 1605.25	"F": 7601}
{"v": 1	"t": 1723104	"P": 1601.75	"F": 7708}
{"v": 1	"t": 1723124	"P": 1600.0	"F": 7519}
{"v": 1	"t": 1723144	"P": 1601.0	"F": 7493	"C": 45.08	"D": 3262	"sn": 54091930088003	"file": "/data/device_log/data0000.out"	"CO2": 3893.309326171875	"Tp": 25.8358154296875	"H": 19.856721878051758}
{"v": 1	"t": 1723166	"P": 1594.5	"F": 7549}
{"v": 1	"t": 1723186	"P": 1612.25	"F": 7754}
{"v": 1	"t": 1723207	"P": 1610.0	"F": 7733}
{"v": 1	"t": 1723227	"P": 1616.0	"F": 7482}
{"v": 1	"t": 1723247	"P": 1611.0	"F": 7891}
{"v": 1	"t": 1723268	"P": 1601.75	"F": 8145}
{"v": 1	"t": 1723288	"P": 1609.5	"F": 8035}
{"v": 1	"t": 1723308	"P": 1608.0	"F": 7855}
{"v": 1	"t": 1723329	"P": 1610.0	"F": 7923}
{"v": 1	"t": 1723349	"P": 1604.5	"F": 7871}
{"v": 1	"t": 1723369	"P": 1602.0	"F": 7805}
{"v": 1	"t": 1723389	"P": 1613.5	"F": 7968}
{"v": 1	"t": 1723410	"P": 1610.75	"F": 7951}
{"v": 1	"t": 1723430	"P": 1597.5	"F": 7963}
{"v": 1	"t": 1723450	"P": 1602.75	"F": 7851}
{"v": 1	"t": 1723471	"P": 1613.25	"F": 7693}
{"v": 1	"t": 1723491	"P": 1603.5	"F": 7860}
{"v": 1	"t": 1723511	"P": 1601.75	"F": 7680}
{"v": 1	"t": 1723532	"P": 1600.75	"F": 7277}
{"v": 1	"t": 1723552	"P": 1613.25	"F": 7841}
{"v": 1	"t": 1723572	"P": 1606.0	"F": 7555}
{"v": 1	"t": 1723593	"P": 1597.25	"F": 7573}
{"v": 1	"t": 1723613	"P": 1590.25	"F": 7420}
{"v": 1	"t": 1723633	"P": 1601.0	"F": 7437}
{"v": 1	"t": 1723653	"P": 1603.25	"F": 7583}
{"v": 1	"t": 1723674	"P": 1593.75	"F": 7320}
{"v": 1	"t": 1723694	"P": 1594.0	"F": 7383}
{"v": 1	"t": 1723714	"P": 1603.75	"F": 7470}
{"v": 1	"t": 1723735	"P": 1604.25	"F": 7556}
{"v": 1	"t": 1723755	"P": 1598.5	"F": 7691}
{"v": 1	"t": 1723775	"P": 1594.0	"F": 7420}
{"v": 1	"t": 1723796	"P": 1607.75	"F": 7529}
{"v": 1	"t": 1723816	"P": 1600.0	"F": 7423}
{"v": 1	"t": 1723836	"P": 1606.0	"F": 7414}
{"v": 1	"t": 1723856	"P": 1595.0	"F": 7447}
{"v": 1	"t": 1723877	"P": 1590.0	"F": 7225}
{"v": 1	"t": 1723897	"P": 1601.75	"F": 7361}
{"v": 1	"t": 1723917	"P": 1594.5	"F": 7357}
{"v": 1	"t": 1723938	"P": 1590.75	"F": 7526}
{"v": 1	"t": 1723958	"P": 1589.5	"F": 7470}
{"v": 1	"t": 1723978	"P": 1602.5	"F": 7449}
{"v": 1	"t": 1723998	"P": 1604.5	"F": 7169}
{"v": 1	"t": 1724019	"P": 1593.5	"F": 7164}
{"v": 1	"t": 1724039	"P": 1580.75	"F": 7529}
{"v": 1	"t": 1724059	"P": 1595.5	"F": 7188}
{"v": 1	"t": 1724080	"P": 1584.75	"F": 7172}
{"v": 1	"t": 1724100	"P": 1577.75	"F": 7160}
{"v": 1	"t": 1724120	"P": 1584.75	"F": 7207}
{"v": 1	"t": 1724141	"P": 1597.75	"F": 7073}
{"v": 1	"t": 1724161	"P": 1588.25	"F": 7132	"C": 45.08	"D": 3262	"sn": 54091930088003	"file": "/data/device_log/data0000.out"}
{"v": 1	"t": 1724181	"P": 1583.75	"F": 7077}
{"v": 1	"t": 1724202	"P": 1588.0	"F": 7000}
{"v": 1	"t": 1724224	"P": 1585.0	"F": 6997}
{"v": 1	"t": 1724244	"P": 1579.0	"F": 6927}
{"v": 1	"t": 1724264	"P": 1595.25	"F": 6680}
{"v": 1	"t": 1724285	"P": 1584.5	"F": 6857}
{"v": 1	"t": 1724305	"P": 1576.5	"F": 6903}
{"v": 1	"t": 1724325	"P": 1581.75	"F": 7056}
{"v": 1	"t": 1724346	"P": 1592.5	"F": 6812}
{"v": 1	"t": 1724366	"P": 1593.25	"F": 6915}
{"v": 1	"t": 1724386	"P": 1580.5	"F": 7198}
{"v": 1	"t": 1724407	"P": 1576.25	"F": 6876}
{"v": 1	"t": 1724427	"P": 1592.25	"F": 7226}
{"v": 1	"t": 1724447	"P": 1590.5	"F": 6975}
{"v": 1	"t": 1724467	"P": 1582.0	"F": 6998}
{"v": 1	"t": 1724488	"P": 1576.25	"F": 7036}
{"v": 1	"t": 1724508	"P": 1593.5	"F": 7048}
{"v": 1	"t": 1724528	"P": 1589.75	"F": 7028}
{"v": 1	"t": 1724549	"P": 1596.75	"F": 7031}
{"v": 1	"t": 1724569	"P": 1586.25	"F": 6967}
{"v": 1	"t": 1724589	"P": 1579.25	"F": 7194}
{"v": 1	"t": 1724610	"P": 1594.75	"F": 6980}
{"v": 1	"t": 1724630	"P": 1597.5	"F": 6920}
{"v": 1	"t": 1724650	"P": 1586.75	"F": 6908}
{"v": 1	"t": 1724670	"P": 1583.5	"F": 6723}
{"v": 1	"t": 1724691	"P": 1587.0	"F": 6788}
{"v": 1	"t": 1724711	"P": 1577.5	"F": 6555}
{"v": 1	"t": 1724731	"P": 1568.5	"F": 6172}
{"v": 1	"t": 1724752	"P": 1562.25	"F": 6117}
{"v": 1	"t": 1724772	"P": 1571.25	"F": 5864}
{"v": 1	"t": 1724792	"P": 1562.75	"F": 5642}
{"v": 1	"t": 1724813	"P": 1544.0	"F": 5222}
{"v": 1	"t": 1724833	"P": 1542.25	"F": 5177}
{"v": 1	"t": 1724853	"P": 1547.75	"F": 4897}
{"v": 1	"t": 1724874	"P": 1542.75	"F": 4684}
{"v": 1	"t": 1724894	"P": 1531.75	"F": 4334}
{"v": 1	"t": 1724914	"P": 1524.5	"F": 4295}
{"v": 1	"t": 1724934	"P": 1536.5	"F": 3959}
{"v": 1	"t": 1724955	"P": 1526.0	"F": 3852}
{"v": 1	"t": 1724975	"P": 1519.0	"F": 3804}
{"v": 1	"t": 1724995	"P": 1521.75	"F": 3787}
{"v": 1	"t": 1725016	"P": 1528.0	"F": 3444}
{"v": 1	"t": 1725036	"P": 1522.25	"F": 3376}
{"v": 1	"t": 1725056	"P": 1515.75	"F": 3237}
{"v": 1	"t": 1725077	"P": 1511.75	"F": 3209}
{"v": 1	"t": 1725097	"P": 1518.5	"F": 3195}
{"v": 1	"t": 1725117	"P": 1520.25	"F": 3051}
{"v": 1	"t": 1725137	"P": 1507.5	"F": 2964}
{"v": 1	"t": 1725158	"P": 1502.75	"F": 3012}
{"v": 1	"t": 1725178	"P": 1509.5	"F": 2990	"C": 45.08	"D": 3262	"sn": 54091930088003	"file": "/data/device_log/data0000.out"	"CO2": 3166.257080078125	"Tp": 25.8358154296875	"H": 19.060964584350586}
{"v": 1	"t": 1725199	"P": 1505.75	"F": 2862}
{"v": 1	"t": 1725220	"P": 1518.5	"F": 2762}
{"v": 1	"t": 1725241	"P": 1508.25	"F": 2829}
{"v": 1	"t": 1725262	"P": 1508.0	"F": 2940}
{"v": 1	"t": 1725282	"P": 1520.0	"F": 2803}
{"v": 1	"t": 1725302	"P": 1521.75	"F": 2971}
{"v": 1	"t": 1725322	"P": 1520.5	"F": 3230}
{"v": 1	"t": 1725343	"P": 1518.0	"F": 3269}
{"v": 1	"t": 1725363	"P": 1532.0	"F": 3570}
{"v": 1	"t": 1725383	"P": 1538.5	"F": 3895}
{"v": 1	"t": 1725404	"P": 1538.0	"F": 4298}
{"v": 1	"t": 1725424	"P": 1536.25	"F": 4749}
{"v": 1	"t": 1725444	"P": 1550.25	"F": 4959}
{"v": 1	"t": 1725465	"P": 1559.25	"F": 4902}
{"v": 1	"t": 1725485	"P": 1560.75	"F": 5417}
{"v": 1	"t": 1725505	"P": 1555.5	"F": 5916}
{"v": 1	"t": 1725525	"P": 1570.0	"F": 6015}
{"v": 1	"t": 1725546	"P": 1575.5	"F": 6278}
{"v": 1	"t": 1725566	"P": 1572.5	"F": 6465}
{"v": 1	"t": 1725586	"P": 1580.75	"F": 6754}
{"v": 1	"t": 1725607	"P": 1589.0	"F": 7089}
{"v": 1	"t": 1725627	"P": 1605.75	"F": 7349}
{"v": 1	"t": 1725647	"P": 1599.5	"F": 7242}
{"v": 1	"t": 1725667	"P": 1594.5	"F": 7408}
{"v": 1	"t": 1725688	"P": 1605.0	"F": 7674}
{"v": 1	"t": 1725708	"P": 1616.25	"F": 7500}
{"v": 1	"t": 1725728	"P": 1609.5	"F": 7896}
{"v": 1	"t": 1725749	"P": 1615.25	"F": 8035}
{"v": 1	"t": 1725769	"P": 1607.5	"F": 8136}
{"v": 1	"t": 1725789	"P": 1618.75	"F": 8064}
{"v": 1	"t": 1725810	"P": 1629.0	"F": 8300}
{"v": 1	"t": 1725830	"P": 1618.0	"F": 8419}
{"v": 1	"t": 1725850	"P": 1619.0	"F": 8282}
{"v": 1	"t": 1725870	"P": 1619.75	"F": 8197}
{"v": 1	"t": 1725891	"P": 1633.0	"F": 8591}
{"v": 1	"t": 1725911	"P": 1616.75	"F": 8621}
{"v": 1	"t": 1725932	"P": 1623.0	"F": 8786}
{"v": 1	"t": 1725952	"P": 1624.5	"F": 8841}
{"v": 1	"t": 1725972	"P": 1616.5	"F": 8595}
{"v": 1	"t": 1725993	"P": 1617.25	"F": 8607}
{"v": 1	"t": 1726013	"P": 1625.25	"F": 8632}
{"v": 1	"t": 1726033	"P": 1619.5	"F": 8795}
{"v": 1	"t": 1726054	"P": 1626.5	"F": 8727}
{"v": 1	"t": 1726074	"P": 1620.25	"F": 8349}
{"v": 1	"t": 1726094	"P": 1622.75	"F": 8266}
{"v": 1	"t": 1726115	"P": 1621.5	"F": 8103}
{"v": 1	"t": 1726135	"P": 1630.25	"F": 8705}
{"v": 1	"t": 1726155	"P": 1620.25	"F": 8666}
{"v": 1	"t": 1726175	"P": 1617.5	"F": 8548}
{"v": 1	"t": 1726196	"P": 1623.25	"F": 8624	"C": 45.06	"D": 3262	"sn": 54091930088003	"file": "/data/device_log/data0000.out"}
{"v": 1	"t": 1726216	"P": 1618.75	"F": 8701}
{"v": 1	"t": 1726236	"P": 1620.5	"F": 8644}
{"v": 1	"t": 1726259	"P": 1615.5	"F": 8552}
{"v": 1	"t": 1726279	"P": 1613.75	"F": 8723}
{"v": 1	"t": 1726299	"P": 1627.0	"F": 8437}
{"v": 1	"t": 1726320	"P": 1622.25	"F": 8413}
{"v": 1	"t": 1726340	"P": 1622.75	"F": 8645}
{"v": 1	"t": 1726361	"P": 1620.25	"F": 8103}
{"v": 1	"t": 1726381	"P": 1636.25	"F": 8697}
{"v": 1	"t": 1726401	"P": 1620.0	"F": 8594}
{"v": 1	"t": 1726421	"P": 1612.75	"F": 8590}
{"v": 1	"t": 1726442	"P": 1618.0	"F": 8497}
{"v": 1	"t": 1726462	"P": 1615.25	"F": 8556}
{"v": 1	"t": 1726482	"P": 1614.0	"F": 8465}
{"v": 1	"t": 1726503	"P": 1604.5	"F": 8224}
{"v": 1	"t": 1726523	"P": 1619.0	"F": 8257}
{"v": 1	"t": 1726543	"P": 1627.5	"F": 8522}
{"v": 1	"t": 1726564	"P": 1611.25	"F": 8283}
{"v": 1	"t": 1726584	"P": 1609.25	"F": 8494}
{"v": 1	"t": 1726604	"P": 1607.5	"F": 8313}
{"v": 1	"t": 1726625	"P": 1623.0	"F": 8172}
{"v": 1	"t": 1726645	"P": 1610.5	"F": 8109}
{"v": 1	"t": 1726665	"P": 1590.75	"F": 8295}
{"v": 1	"t": 1726685	"P": 1615.0	"F": 8174}
{"v": 1	"t": 1726706	"P": 1627.25	"F": 8135}
{"v": 1	"t": 1726726	"P": 1613.75	"F": 7990}
{"v": 1	"t": 1726746	"P": 1609.25	"F": 7858}
{"v": 1	"t": 1726767	"P": 1602.75	"F": 7752}
{"v": 1	"t": 1726787	"P": 1617.25	"F": 7837}
{"v": 1	"t": 1726807	"P": 1611.5	"F": 7770}
{"v": 1	"t": 1726827	"P": 1601.25	"F": 7844}
{"v": 1	"t": 1726848	"P": 1598.25	"F": 7902}
{"v": 1	"t": 1726868	"P": 1604.25	"F": 8021}
{"v": 1	"t": 1726888	"P": 1612.75	"F": 7754}
{"v": 1	"t": 1726909	"P": 1605.0	"F": 7729}
{"v": 1	"t": 1726929	"P": 1598.5	"F": 7531}
{"v": 1	"t": 1726949	"P": 1602.25	"F": 7540}
{"v": 1	"t": 1726970	"P": 1608.25	"F": 7443}
{"v": 1	"t": 1726990	"P": 1606.25	"F": 7144}
{"v": 1	"t": 1727010	"P": 1586.5	"F": 7235}
{"v": 1	"t": 1727031	"P": 1597.5	"F": 7241}
{"v": 1	"t": 1727051	"P": 1608.0	"F": 7138}
{"v": 1	"t": 1727071	"P": 1594.75	"F": 7005}
{"v": 1	"t": 1727091	"P": 1583.5	"F": 6787}
{"v": 1	"t": 1727112	"P": 1586.5	"F": 6710}
{"v": 1	"t": 1727132	"P": 1578.75	"F": 6473}
{"v": 1	"t": 1727152	"P": 1572.25	"F": 6389}
{"v": 1	"t": 1727173	"P": 1565.5	"F": 6153}
{"v": 1	"t": 1727193	"P": 1571.25	"F": 6049}
{"v": 1	"t": 1727213	"P": 1562.75	"F": 5815	"C": 45.04	"D": 3262	"sn": 54091930088003	"file": "/data/device_log/data0000.out"	"CO2": 1511.845947265625	"Tp": 25.779739379882812	"H": 18.448596954345703}
{"v": 1	"t": 1727235	"P": 1564.5	"F": 5579}
{"v": 1	"t": 1727255	"P": 1544.5	"F": 5192}
{"v": 1	"t": 1727277	"P": 1541.0	"F": 5317}
{"v": 1	"t": 1727297	"P": 1551.75	"F": 4785}
{"v": 1	"t": 1727317	"P": 1536.25	"F": 4759}
{"v": 1	"t": 1727338	"P": 1530.25	"F": 4569}
{"v": 1	"t": 1727358	"P": 1525.25	"F": 4242}
{"v": 1	"t": 1727378	"P": 1537.5	"F": 4103}
{"v": 1	"t": 1727398	"P": 1532.0	"F": 3894}
{"v": 1	"t": 1727419	"P": 1519.5	"F": 3786}
{"v": 1	"t": 1727439	"P": 1521.25	"F": 3613}
{"v": 1	"t": 1727459	"P": 1524.5	"F": 3526}
{"v": 1	"t": 1727480	"P": 1523.75	"F": 3497}
{"v": 1	"t": 1727500	"P": 1515.5	"F": 3253}
{"v": 1	"t": 1727520	"P": 1508.25	"F": 3197}
{"v": 1	"t": 1727541	"P": 1512.5	"F": 3191}
{"v": 1	"t": 1727561	"P": 1521.0	"F": 3022}
{"v": 1	"t": 1727581	"P": 1509.0	"F": 2994}
{"v": 1	"t": 1727601	"P": 1504.0	"F": 2810}
{"v": 1	"t": 1727622	"P": 1509.5	"F": 2787}
{"v": 1	"t": 1727642	"P": 1515.75	"F": 2536}
{"v": 1	"t": 1727662	"P": 1510.0	"F": 2735}
{"v": 1	"t": 1727683	"P": 1505.75	"F": 2588}
{"v": 1	"t": 1727703	"P": 1502.25	"F": 2673}
{"v": 1	"t": 1727723	"P": 1512.5	"F": 2621}
{"v": 1	"t": 1727744	"P": 1516.25	"F": 2752}
{"v": 1	"t": 1727764	"P": 1510.25	"F": 2700}
{"v": 1	"t": 1727784	"P": 1514.75	"F": 2749}
{"v": 1	"t": 1727804	"P": 1528.75	"F": 3005}
{"v": 1	"t": 1727825	"P": 1526.0	"F": 3388}
{"v": 1	"t": 1727845	"P": 1524.5	"F": 3758}
{"v": 1	"t": 1727865	"P": 1533.75	"F": 4127}
{"v": 1	"t": 1727886	"P": 1555.25	"F": 4638}
{"v": 1	"t": 1727906	"P": 1550.25	"F": 5020}
{"v": 1	"t": 1727926	"P": 1554.0	"F": 5302}
{"v": 1	"t": 1727947	"P": 1557.75	"F": 5464}
{"v": 1	"t": 1727967	"P": 1573.25	"F": 5800}
{"v": 1	"t": 1727987	"P": 1578.75	"F": 6244}
{"v": 1	"t": 1728008	"P": 1580.25	"F": 6353}
{"v": 1	"t": 1728028	"P": 1586.5	"F": 6844}
{"v": 1	"t": 1728048	"P": 1599.25	"F": 6970}
{"v": 1	"t": 1728068	"P": 1594.75	"F": 7381}
{"v": 1	"t": 1728089	"P": 1602.0	"F": 7172}
{"v": 1	"t": 1728109	"P": 1589.75	"F": 7519}
{"v": 1	"t": 1728129	"P": 1599.75	"F": 7513}
{"v": 1	"t": 1728150	"P": 1601.5	"F": 7612}
{"v": 1	"t": 1728170	"P": 1598.75	"F": 7508}
{"v": 1	"t": 1728190	"P": 1598.0	"F": 7616}
{"v": 1	"t": 1728210	"P": 1599.0	"F": 7546}
{"v": 1	"t": 1728231	"P": 1596.5	"F": 7707	"C": 45.07	"D": 3262	"sn": 54091930088003	"file": "/data/device_log/data0000.out"}
{"v": 1	"t": 1728251	"P": 1605.5	"F": 7350}
{"v": 1	"t": 1728272	"P": 1598.25	"F": 7369}
{"v": 1	"t": 1728294	"P": 1597.25	"F": 7727}
{"v": 1	"t": 1728314	"P": 1602.25	"F": 7445}
{"v": 1	"t": 1728335	"P": 1605.5	"F": 7635}
{"v": 1	"t": 1728355	"P": 1605.75	"F": 7322}
{"v": 1	"t": 1728375	"P": 1588.25	"F": 7551}
{"v": 1	"t": 1728396	"P": 1604.0	"F": 7462}
{"v": 1	"t": 1728416	"P": 1601.25	"F": 7486}
{"v": 1	"t": 1728436	"P": 1601.75	"F": 7501}
{"v": 1	"t": 1728457	"P": 1605.75	"F": 7538}
{"v": 1	"t": 1728477	"P": 1615.75	"F": 7640}
{"v": 1	"t": 1728497	"P": 1608.75	"F": 7692}
{"v": 1	"t": 1728517	"P": 1601.25	"F": 7637}
{"v": 1	"t": 1728538	"P": 1604.25	"F": 7646}
{"v": 1	"t": 1728558	"P": 1600.25	"F": 7688}
{"v": 1	"t": 1728578	"P": 1616.25	"F": 7788}
{"v": 1	"t": 1728599	"P": 1607.75	"F": 7769}
{"v": 1	"t": 1728619	"P": 1609.25	"F": 7817}
{"v": 1	"t": 1728639	"P": 1615.5	"F": 7950}
{"v": 1	"t": 1728660	"P": 1606.0	"F": 7403}
{"v": 1	"t": 1728680	"P": 1602.25	"F": 7900}
{"v": 1	"t": 1728700	"P": 1595.25	"F": 7755}
{"v": 1	"t": 1728720	"P": 1599.25	"F": 7835}
{"v": 1	"t": 1728741	"P": 1623.0	"F": 7957}
{"v": 1	"t": 1728761	"P": 1611.0	"F": 7616}
{"v": 1	"t": 1728781	"P": 1604.25	"F": 7826}
{"v": 1	"t": 1728802	"P": 1604.25	"F": 7839}
{"v": 1	"t": 1728822	"P": 1615.25	"F": 7883}
{"v": 1	"t": 1728842	"P": 1618.0	"F": 7773}
{"v": 1	"t": 1728863	"P": 1595.75	"F": 7911}
{"v": 1	"t": 1728883	"P": 1594.25	"F": 7871}
{"v": 1	"t": 1728903	"P": 1616.25	"F": 7860}
{"v": 1	"t": 1728923	"P": 1618.25	"F": 7819}
{"v": 1	"t": 1728944	"P": 1600.75	"F": 7890}
{"v": 1	"t": 1728965	"P": 1609.5	"F": 7849}
{"v": 1	"t": 1728985	"P": 1605.25	"F": 7800}
{"v": 1	"t": 1729005	"P": 1603.5	"F": 7768}
{"v": 1	"t": 1729026	"P": 1617.0	"F": 7857}
{"v": 1	"t": 1729046	"P": 1609.5	"F": 7508}
{"v": 1	"t": 1729066	"P": 1604.25	"F": 7716}
{"v": 1	"t": 1729087	"P": 1608.5	"F": 8178}
{"v": 1	"t": 1729107	"P": 1609.5	"F": 7932}
{"v": 1	"t": 1729127	"P": 1613.25	"F": 8011}
{"v": 1	"t": 1729148	"P": 1603.25	"F": 7879}
{"v": 1	"t": 1729168	"P": 1605.5	"F": 7978}
{"v": 1	"t": 1729188	"P": 1611.25	"F": 8168}
{"v": 1	"t": 1729208	"P": 1615.75	"F": 7756}
{"v": 1	"t": 1729229	"P": 1602.75	"F": 7538}
{"v": 1	"t": 1729249	"P": 1601.25	"F": 7872	"C": 45.05	"D": 3262	"sn": 54091930088003	"file": "/data/device_log/data0000.out"	"CO2": 3196.986083984375	"Tp": 25.809112548828125	"H": 17.957103729248047}
{"v": 1	"t": 1729270	"P": 1601.25	"F": 7816}
{"v": 1	"t": 1729291	"P": 1612.75	"F": 7669}
{"v": 1	"t": 1729314	"P": 1606.75	"F": 7757}
{"v": 1	"t": 1729334	"P": 1602.5	"F": 7869}
{"v": 1	"t": 1729354	"P": 1617.25	"F": 7778}
{"v": 1	"t": 1729375	"P": 1618.5	"F": 7973}
{"v": 1	"t": 1729395	"P": 1608.25	"F": 8066}
{"v": 1	"t": 1729415	"P": 1604.25	"F": 7957}
{"v": 1	"t": 1729436	"P": 1615.75	"F": 8158}
{"v": 1	"t": 1729456	"P": 1607.0	"F": 8119}
{"v": 1	"t": 1729476	"P": 1603.75	"F": 8121}
{"v": 1	"t": 1729497	"P": 1604.75	"F": 7819}
{"v": 1	"t": 1729517	"P": 1618.25	"F": 7540}
{"v": 1	"t": 1729537	"P": 1608.75	"F": 7701}
{"v": 1	"t": 1729558	"P": 1594.75	"F": 7933}
{"v": 1	"t": 1729578	"P": 1598.5	"F": 7728}
{"v": 1	"t": 1729598	"P": 1612.25	"F": 7704}
{"v": 1	"t": 1729619	"P": 1605.5	"F": 7882}
{"v": 1	"t": 1729639	"P": 1603.75	"F": 7669}
{"v": 1	"t": 1729659	"P": 1595.25	"F": 7832}
{"v": 1	"t": 1729679	"P": 1614.25	"F": 7902}
{"v": 1	"t": 1729700	"P": 1610.0	"F": 7692}
{"v": 1	"t": 1729720	"P": 1601.25	"F": 7639}
{"v": 1	"t": 1729740	"P": 1599.5	"F": 7747}
{"v": 1	"t": 1729761	"P": 1608.0	"F": 7934}
{"v": 1	"t": 1729781	"P": 1612.25	"F": 7678}
{"v": 1	"t": 1729801	"P": 1600.75	"F": 7802}
{"v": 1	"t": 1729821	"P": 1590.0	"F": 7664}
{"v": 1	"t": 1729842	"P": 1599.75	"F": 7561}
{"v": 1	"t": 1729862	"P": 1618.75	"F": 7532}
{"v": 1	"t": 1729882	"P": 1597.25	"F": 7613}
{"v": 1	"t": 1729903	"P": 1602.75	"F": 7542}
{"v": 1	"t": 1729923	"P": 1597.75	"F": 7398}
{"v": 1	"t": 1729943	"P": 1596.75	"F": 7355}
{"v": 1	"t": 1729964	"P": 1596.5	"F": 7212}
{"v": 1	"t": 1729984	"P": 1589.75	"F": 7134}
{"v": 1	"t": 1730004	"P": 1594.25	"F": 7136}
{"v": 1	"t": 1730024	"P": 1601.0	"F": 7091}
{"v": 1	"t": 1730045	"P": 1587.5	"F": 7039}
{"v": 1	"t": 1730065	"P": 1579.25	"F": 6932}
{"v": 1	"t": 1730085	"P": 1581.25	"F": 6676}
{"v": 1	"t": 1730106	"P": 1580.5	"F": 6732}
{"v": 1	"t": 1730126	"P": 1570.5	"F": 6662}
{"v": 1	"t": 1730146	"P": 1571.75	"F": 6328}
{"v": 1	"t": 1730167	"P": 1556.5	"F": 6036}
{"v": 1	"t": 1730187	"P": 1568.5	"F": 6061}
{"v": 1	"t": 1730207	"P": 1568.5	"F": 5843}
{"v": 1	"t": 1730228	"P": 1561.75	"F": 5624}
{"v": 1	"t": 1730248	"P": 1545.25	"F": 5633}
{"v": 1	"t": 1730268	"P": 1561.25	"F": 5240	"C": 45.02	"D": 3262	"sn": 54091930088003	"file": "/data/device_log/data0000.out"}
{"v": 1	"t": 1730289	"P": 1545.5	"F": 5170}
{"v": 1	"t": 1730309	"P": 1537.75	"F": 5044}
{"v": 1	"t": 1730331	"P": 1538.25	"F": 4788}
{"v": 1	"t": 1730352	"P": 1531.75	"F": 4649}
{"v": 1	"t": 1730372	"P": 1541.0	"F": 4545}
{"v": 1	"t": 1730392	"P": 1540.25	"F": 4334}
{"v": 1	"t": 1730412	"P": 1531.5	"F": 4238}
{"v": 1	"t": 1730433	"P": 1522.5	"F": 4085}
{"v": 1	"t": 1730453	"P": 1525.25	"F": 3880}
{"v": 1	"t": 1730473	"P": 1532.25	"F": 3802}
{"v": 1	"t": 1730494	"P": 1519.0	"F": 3745}
{"v": 1	"t": 1730514	"P": 1516.75	"F": 3565}
{"v": 1	"t": 1730534	"P": 1519.75	"F": 3602}
{"v": 1	"t": 1730555	"P": 1528.0	"F": 3466}
{"v": 1	"t": 1730575	"P": 1514.5	"F": 3293}
{"v": 1	"t": 1730595	"P": 1508.5	"F": 3330}
{"v": 1	"t": 1730615	"P": 1513.75	"F": 3209}
{"v": 1	"t": 1730636	"P": 1521.5	"F": 3142}
{"v": 1	"t": 1730656	"P": 1512.0	"F": 3275}
{"v": 1	"t": 1730676	"P": 1511.0	"F": 3148}
{"v": 1	"t": 1730697	"P": 1510.75	"F": 2998}
{"v": 1	"t": 1730717	"P": 1524.0	"F": 3193}
{"v": 1	"t": 1730737	"P": 1518.0	"F": 3123}
{"v": 1	"t": 1730758	"P": 1516.25	"F": 3046}
{"v": 1	"t": 1730778	"P": 1514.5	"F": 3164}
{"v": 1	"t": 1730798	"P": 1533.0	"F": 3258}
{"v": 1	"t": 1730818	"P": 1528.75	"F": 3342}
{"v": 1	"t": 1730839	"P": 1528.0	"F": 3818}
{"v": 1	"t": 1730859	"P": 1524.5	"F": 4021}
{"v": 1	"t": 1730879	"P": 1545.75	"F": 4266}
{"v": 1	"t": 1730900	"P": 1544.0	"F": 4421}
{"v": 1	"t": 1730920	"P": 1546.75	"F": 4772}
{"v": 1	"t": 1730940	"P": 1542.5	"F": 5119}
{"v": 1	"t": 1730961	"P": 1567.25	"F": 5491}
{"v": 1	"t": 1730981	"P": 1570.75	"F": 5726}
{"v": 1	"t": 1731001	"P": 1576.75	"F": 6163}
{"v": 1	"t": 1731022	"P": 1579.0	"F": 6412}
{"v": 1	"t": 1731042	"P": 1587.25	"F": 6623}
{"v": 1	"t": 1731062	"P": 1599.0	"F": 6919}
{"v": 1	"t": 1731082	"P": 1592.0	"F": 7060}
{"v": 1	"t": 1731103	"P": 1590.25	"F": 7167}
{"v": 1	"t": 1731123	"P": 1594.0	"F": 7219}
{"v": 1	"t": 1731143	"P": 1614.25	"F": 7416}
{"v": 1	"t": 1731164	"P": 1607.5	"F": 7450}
{"v": 1	"t": 1731184	"P": 1598.75	"F": 7751}
{"v": 1	"t": 1731204	"P": 1610.0	"F": 7751}
{"v": 1	"t": 1731224	"P": 1610.75	"F": 7977}
{"v": 1	"t": 1731245	"P": 1621.25	"F": 7951}
{"v": 1	"t": 1731265	"P": 1616.5	"F": 8137}
{"v": 1	"t": 1731285	"P": 1604.5	"F": 8179	"C": 45.06	"D": 3262	"sn": 54091930088003	"file": "/data/device_log/data0000.out"	"CO2": 2629.8828125	"Tp": 25.8358154296875	"H": 17.622583389282227}
{"v": 1	"t": 1731307	"P": 1609.5	"F": 8283}
{"v": 1	"t": 1731327	"P": 1623.0	"F": 8255}
{"v": 1	"t": 1731349	"P": 1614.25	"F": 8496}
{"v": 1	"t": 1731369	"P": 1617.0	"F": 8337}
{"v": 1	"t": 1731389	"P": 1619.25	"F": 8410}
{"v": 1	"t": 1731410	"P": 1628.75	"F": 8361}
{"v": 1	"t": 1731430	"P": 1613.0	"F": 8577}
{"v": 1	"t": 1731450	"P": 1626.0	"F": 8661}
{"v": 1	"t": 1731471	"P": 1633.5	"F": 8488}
{"v": 1	"t": 1731491	"P": 1628.5	"F": 8182}
{"v": 1	"t": 1731511	"P": 1613.75	"F": 8552}
{"v": 1	"t": 1731532	"P": 1615.5	"F": 8509}
{"v": 1	"t": 1731552	"P": 1627.75	"F": 8450}
{"v": 1	"t": 1731572	"P": 1619.5	"F": 8323}
{"v": 1	"t": 1731593	"P": 1618.5	"F": 8489}
{"v": 1	"t": 1731613	"P": 1619.5	"F": 8329}
{"v": 1	"t": 1731633	"P": 1627.25	"F": 8320}
{"v": 1	"t": 1731654	"P": 1625.75	"F": 7927}
{"v": 1	"t": 1731674	"P": 1615.25	"F": 8416}
{"v": 1	"t": 1731694	"P": 1612.75	"F": 8423}
{"v": 1	"t": 1731714	"P": 1617.5	"F": 8368}
{"v": 1	"t": 1731735	"P": 1621.0	"F": 8530}
{"v": 1	"t": 1731755	"P": 1615.25	"F": 8196}
{"v": 1	"t": 1731775	"P": 1614.75	"F": 8181}
{"v": 1	"t": 1731796	"P": 1616.75	"F": 8314}
{"v": 1	"t": 1731816	"P": 1614.75	"F": 8278}
{"v": 1	"t": 1731836	"P": 1600.75	"F": 8262}
{"v": 1	"t": 1731857	"P": 1607.75	"F": 8045}
{"v": 1	"t": 1731877	"P": 1623.25	"F": 8146}
{"v": 1	"t": 1731897	"P": 1611.75	"F": 8081}
{"v": 1	"t": 1731917	"P": 1607.0	"F": 7860}
{"v": 1	"t": 1731938	"P": 1605.75	"F": 8364}
{"v": 1	"t": 1731958	"P": 1611.5	"F": 8211}
{"v": 1	"t": 1731978	"P": 1614.25	"F": 8220}
{"v": 1	"t": 1731999	"P": 1606.5	"F": 8207}
{"v": 1	"t": 1732019	"P": 1611.25	"F": 8321}
{"v": 1	"t": 1732040	"P": 1608.75	"F": 8107}
{"v": 1	"t": 1732060	"P": 1605.0	"F": 8287}
{"v": 1	"t": 1732080	"P": 1601.75	"F": 8303}
{"v": 1	"t": 1732101	"P": 1616.0	"F": 8122}
{"v": 1	"t": 1732121	"P": 1617.25	"F": 7825}
{"v": 1	"t": 1732141	"P": 1602.0	"F": 8013}
{"v": 1	"t": 1732162	"P": 1598.0	"F": 8076}
{"v": 1	"t": 1732182	"P": 1617.0	"F": 7990}
{"v": 1	"t": 1732202	"P": 1603.25	"F": 8182}
{"v": 1	"t": 1732223	"P": 1611.75	"F": 8054}
{"v": 1	"t": 1732243	"P": 1597.75	"F": 8043}
{"v": 1	"t": 1732263	"P": 1616.0	"F": 8292}
{"v": 1	"t": 1732283	"P": 1610.75	"F": 7976}
{"v": 1	"t": 1732304	"P": 1610.5	"F": 8021	"C": 45.035	"D": 3262	"sn": 54091930088003	"file": "/data/device_log/data0000.out"}
{"v": 1	"t": 1732324	"P": 1604.0	"F": 7920}
{"v": 1	"t": 1732345	"P": 1623.75	"F": 7872}
{"v": 1	"t": 1732368	"P": 1608.5	"F": 7973}
{"v": 1	"t": 1732388	"P": 1615.0	"F": 7970}
{"v": 1	"t": 1732409	"P": 1602.5	"F": 7767}
{"v": 1	"t": 1732429	"P": 1600.75	"F": 7792}
{"v": 1	"t": 1732449	"P": 1606.5	"F": 7506}
{"v": 1	"t": 1732470	"P": 1597.25	"F": 7528}
{"v": 1	"t": 1732490	"P": 1596.75	"F": 7301}
{"v": 1	"t": 1732510	"P": 1585.75	"F": 7492}
{"v": 1	"t": 1732531	"P": 1601.25	"F": 7430}
{"v": 1	"t": 1732551	"P": 1597.0	"F": 7231}
{"v": 1	"t": 1732571	"P": 1587.0	"F": 7168}
{"v": 1	"t": 1732592	"P": 1585.75	"F": 7142}
{"v": 1	"t": 1732612	"P": 1594.75	"F": 6887}
{"v": 1	"t": 1732633	"P": 1582.0	"F": 6848}
{"v": 1	"t": 1732653	"P": 1576.75	"F": 6569}
{"v": 1	"t": 1732673	"P": 1573.75	"F": 6417}
{"v": 1	"t": 1732694	"P": 1573.0	"F": 6329}
{"v": 1	"t": 1732714	"P": 1560.5	"F": 6005}
{"v": 1	"t": 1732734	"P": 1566.75	"F": 6133}
{"v": 1	"t": 1732755	"P": 1563.75	"F": 5942}
{"v": 1	"t": 1732775	"P": 1550.25	"F": 5668}
{"v": 1	"t": 1732795	"P": 1557.0	"F": 5518}
{"v": 1	"t": 1732816	"P": 1563.25	"F": 5363}
{"v": 1	"t": 1732836	"P": 1552.0	"F": 5426}
{"v": 1	"t": 1732857	"P": 1541.0	"F": 5092}
{"v": 1	"t": 1732877	"P": 1542.25	"F": 4942}
{"v": 1	"t": 1732897	"P": 1544.25	"F": 4854}
{"v": 1	"t": 1732918	"P": 1537.75	"F": 4533}
{"v": 1	"t": 1732938	"P": 1530.5	"F": 4620}
{"v": 1	"t": 1732958	"P": 1539.75	"F": 4476}
{"v": 1	"t": 1732979	"P": 1532.25	"F": 4368}
{"v": 1	"t": 1732999	"P": 1518.75	"F": 4169}
{"v": 1	"t": 1733019	"P": 1539.25	"F": 4081}
{"v": 1	"t": 1733041	"P": 1530.5	"F": 3849}
{"v": 1	"t": 1733061	"P": 1522.75	"F": 3845}
{"v": 1	"t": 1733082	"P": 1517.5	"F": 3820}
{"v": 1	"t": 1733102	"P": 1529.5	"F": 3624}
{"v": 1	"t": 1733122	"P": 1526.5	"F": 3672}
{"v": 1	"t": 1733143	"P": 1515.75	"F": 3625}
{"v": 1	"t": 1733163	"P": 1522.75	"F": 3569}
{"v": 1	"t": 1733183	"P": 1531.25	"F": 3666}
{"v": 1	"t": 1733204	"P": 1525.75	"F": 3520}
{"v": 1	"t": 1733224	"P": 1518.75	"F": 3702}
{"v": 1	"t": 1733244	"P": 1520.75	"F": 3624}
{"v": 1	"t": 1733264	"P": 1526.25	"F": 3587}
{"v": 1	"t": 1733285	"P": 1522.5	"F": 3611}
{"v": 1	"t": 1733305	"P": 1519.5	"F": 3553}
{"v": 1	"t": 1733325	"P": 1523.0	"F": 3689	"C": 45.08	"D": 3262	"sn": 54091930088003	"file": "/data/device_log/data0000.out"	"CO2": 2905.65771484375	"Tp": 25.809112548828125	"H": 17.132287979125977}
{"v": 1	"t": 1733347	"P": 1528.25	"F": 3570}
{"v": 1	"t": 1733367	"P": 1530.75	"F": 3714}
{"v": 1	"t": 1733388	"P": 1524.25	"F": 3938}
{"v": 1	"t": 1733408	"P": 1535.0	"F": 4065}
{"v": 1	"t": 1733428	"P": 1541.75	"F": 4245}
{"v": 1	"t": 1733449	"P": 1536.75	"F": 4402}
{"v": 1	"t": 1733469	"P": 1533.0	"F": 4652}
{"v": 1	"t": 1733489	"P": 1550.75	"F": 4561}
{"v": 1	"t": 1733510	"P": 1552.0	"F": 4798}
{"v": 1	"t": 1733530	"P": 1553.5	"F": 5074}
{"v": 1	"t": 1733550	"P": 1554.5	"F": 5149}
{"v": 1	"t": 1733571	"P": 1567.5	"F": 5431}
{"v": 1	"t": 1733591	"P": 1570.0	"F": 5761}
{"v": 1	"t": 1733611	"P": 1567.0	"F": 5842}
{"v": 1	"t": 1733632	"P": 1572.0	"F": 6376}
{"v": 1	"t": 1733652	"P": 1593.5	"F": 6332}
{"v": 1	"t": 1733672	"P": 1588.75	"F": 6878}
{"v": 1	"t": 1733693	"P": 1576.0	"F": 6621}
{"v": 1	"t": 1733713	"P": 1601.5	"F": 6665}
{"v": 1	"t": 1733734	"P": 1591.0	"F": 7353}
{"v": 1	"t": 1733754	"P": 1599.25	"F": 7565}
{"v": 1	"t": 1733774	"P": 1593.5	"F": 7698}
{"v": 1	"t": 1733795	"P": 1598.25	"F": 7434}
{"v": 1	"t": 1733815	"P": 1607.25	"F": 7898}
{"v": 1	"t": 1733835	"P": 1606.0	"F": 7707}
{"v": 1	"t": 1733856	"P": 1615.5	"F": 8031}
{"v": 1	"t": 1733876	"P": 1610.25	"F": 8186}
{"v": 1	"t": 1733897	"P": 1621.25	"F": 7980}
{"v": 1	"t": 1733917	"P": 1618.5	"F": 8470}
{"v": 1	"t": 1733937	"P": 1618.0	"F": 8449}
{"v": 1	"t": 1733958	"P": 1604.0	"F": 8239}
{"v": 1	"t": 1733978	"P": 1616.5	"F": 8393}
{"v": 1	"t": 1733998	"P": 1626.75	"F": 8083}
{"v": 1	"t": 1734018	"P": 1623.5	"F": 8495}
{"v": 1	"t": 1734039	"P": 1617.0	"F": 8538}
{"v": 1	"t": 1734059	"P": 1614.0	"F": 8352}
{"v": 1	"t": 1734079	"P": 1628.75	"F": 8873}
{"v": 1	"t": 1734100	"P": 1625.75	"F": 8608}
{"v": 1	"t": 1734120	"P": 1614.0	"F": 8846}
{"v": 1	"t": 1734140	"P": 1616.75	"F": 8731}
{"v": 1	"t": 1734161	"P": 1625.5	"F": 8997}
{"v": 1	"t": 1734181	"P": 1632.75	"F": 8626}
{"v": 1	"t": 1734201	"P": 1621.25	"F": 8791}
{"v": 1	"t": 1734222	"P": 1625.5	"F": 8759}
{"v": 1	"t": 1734242	"P": 1620.5	"F": 8591}
{"v": 1	"t": 1734262	"P": 1629.25	"F": 8754}
{"v": 1	"t": 1734283	"P": 1623.75	"F": 8465}
{"v": 1	"t": 1734303	"P": 1632.0	"F": 8934}
{"v": 1	"t": 1734323	"P": 1630.75	"F": 8804}
{"v": 1	"t": 1734343	"P": 1636.25	"F": 9185	"C": 45.04	"D": 3262	"sn": 54091930088003	"file": "/data/device_log/data0000.out"}
{"v": 1	"t": 1734364	"P": 1624.25	"F": 8855}
{"v": 1	"t": 1734384	"P": 1632.5	"F": 8961}
{"v": 1	"t": 1734407	"P": 1632.75	"F": 9085}
{"v": 1	"t": 1734428	"P": 1632.75	"F": 9073}
{"v": 1	"t": 1734448	"P": 1638.25	"F": 8933}
{"v": 1	"t": 1734469	"P": 1637.25	"F": 9139}
{"v": 1	"t": 1734489	"P": 1621.75	"F": 9130}
{"v": 1	"t": 1734509	"P": 1625.25	"F": 9132}
{"v": 1	"t": 1734530	"P": 1642.75	"F": 9441}
{"v": 1	"t": 1734550	"P": 1636.25	"F": 9391}
{"v": 1	"t": 1734570	"P": 1629.75	"F": 9563}
{"v": 1	"t": 1734590	"P": 1633.25	"F": 9190}
{"v": 1	"t": 1734611	"P": 1650.75	"F": 9366}
{"v": 1	"t": 1734631	"P": 1641.0	"F": 9001}
{"v": 1	"t": 1734651	"P": 1633.25	"F": 8997}
{"v": 1	"t": 1734672	"P": 1627.25	"F": 9344}
{"v": 1	"t": 1734692	"P": 1640.5	"F": 9033}
{"v": 1	"t": 1734712	"P": 1634.75	"F": 8957}
{"v": 1	"t": 1734733	"P": 1625.0	"F": 9120}
{"v": 1	"t": 1734753	"P": 1629.5	"F": 9376}
{"v": 1	"t": 1734773	"P": 1640.25	"F": 9150}
{"v": 1	"t": 1734794	"P": 1628.75	"F": 9357}
{"v": 1	"t": 1734814	"P": 1630.5	"F": 9006}
{"v": 1	"t": 1734834	"P": 1624.75	"F": 8662}
{"v": 1	"t": 1734854	"P": 1633.75	"F": 8969}
{"v": 1	"t": 1734875	"P": 1626.75	"F": 9055}
{"v": 1	"t": 1734895	"P": 1622.25	"F": 8772}
{"v": 1	"t": 1734916	"P": 1631.75	"F": 8934}
{"v": 1	"t": 1734936	"P": 1618.75	"F": 8873}
{"v": 1	"t": 1734956	"P": 1610.5	"F": 8668}
{"v": 1	"t": 1734977	"P": 1619.5	"F": 8348}
{"v": 1	"t": 1734997	"P": 1621.5	"F": 8180}
{"v": 1	"t": 1735017	"P": 1610.5	"F": 8143}
{"v": 1	"t": 1735038	"P": 1600.25	"F": 7732}
{"v": 1	"t": 1735058	"P": 1600.5	"F": 7426}
{"v": 1	"t": 1735078	"P": 1595.5	"F": 7220}
{"v": 1	"t": 1735099	"P": 1588.0	"F": 6866}
{"v": 1	"t": 1735119	"P": 1580.0	"F": 7128}
{"v": 1	"t": 1735139	"P": 1575.25	"F": 6687}
{"v": 1	"t": 1735159	"P": 1575.5	"F": 6641}
{"v": 1	"t": 1735180	"P": 1573.25	"F": 6213}
{"v": 1	"t": 1735200	"P": 1554.5	"F": 6149}
{"v": 1	"t": 1735220	"P": 1556.25	"F": 5740}
{"v": 1	"t": 1735241	"P": 1558.5	"F": 5369}
{"v": 1	"t": 1735261	"P": 1559.0	"F": 5351}
{"v": 1	"t": 1735281	"P": 1549.0	"F": 5269}
{"v": 1	"t": 1735302	"P": 1540.75	"F": 5116}
{"v": 1	"t": 1735322	"P": 1543.75	"F": 4715}
{"v": 1	"t": 1735342	"P": 1540.0	"F": 4736}
{"v": 1	"t": 1735363	"P": 1536.75	"F": 4528	"C": 45.045	"D": 3262	"sn": 54091930088003	"file": "/data/device_log/data0000.out"	"CO2": 2357.548095703125	"Tp": 25.809112548828125	"H": 17.030860900878906}
{"v": 1	"t": 1735384	"P": 1528.5	"F": 4337}
{"v": 1	"t": 1735404	"P": 1525.5	"F": 4281}
{"v": 1	"t": 1735425	"P": 1537.25	"F": 4184}
{"v": 1	"t": 1735445	"P": 1529.0	"F": 4006}
{"v": 1	"t": 1735466	"P": 1526.75	"F": 3957}
{"v": 1	"t": 1735486	"P": 1526.25	"F": 3744}
{"v": 1	"t": 1735507	"P": 1517.75	"F": 3785}
{"v": 1	"t": 1735527	"P": 1525.5	"F": 3641}
{"v": 1	"t": 1735547	"P": 1522.5	"F": 3724}
{"v": 1	"t": 1735568	"P": 1516.5	"F": 3620}
{"v": 1	"t": 1735588	"P": 1526.25	"F": 3556}
{"v": 1	"t": 1735609	"P": 1525.0	"F": 3553}
{"v": 1	"t": 1735629	"P": 1517.0	"F": 3524}
{"v": 1	"t": 1735649	"P": 1516.75	"F": 3484}
{"v": 1	"t": 1735670	"P": 1523.25	"F": 3372}
{"v": 1	"t": 1735690	"P": 1515.75	"F": 3434}
{"v": 1	"t": 1735710	"P": 1514.5	"F": 3493}
{"v": 1	"t": 1735731	"P": 1527.25	"F": 3509}
{"v": 1	"t": 1735751	"P": 1522.75	"F": 3502}
{"v": 1	"t": 1735772	"P": 1516.75	"F": 3476}
{"v": 1	"t": 1735792	"P": 1523.25	"F": 3483}
{"v": 1	"t": 1735812	"P": 1526.75	"F": 3549}
{"v": 1	"t": 1735833	"P": 1523.0	"F": 3539}
{"v": 1	"t": 1735853	"P": 1516.75	"F": 3520}
{"v": 1	"t": 1735873	"P": 1531.25	"F": 3591}
{"v": 1	"t": 1735894	"P": 1525.5	"F": 3724}
{"v": 1	"t": 1735914	"P": 1521.75	"F": 3825}
{"v": 1	"t": 1735934	"P": 1534.25	"F": 4022}
{"v": 1	"t": 1735955	"P": 1538.75	"F": 4157}
{"v": 1	"t": 1735975	"P": 1537.5	"F": 4483}
{"v": 1	"t": 1735996	"P": 1545.75	"F": 4515}
{"v": 1	"t": 1736016	"P": 1544.5	"F": 4894}
{"v": 1	"t": 1736036	"P": 1548.5	"F": 5090}
{"v": 1	"t": 1736057	"P": 1558.25	"F": 5463}
{"v": 1	"t": 1736077	"P": 1568.25	"F": 5742}
{"v": 1	"t": 1736098	"P": 1564.5	"F": 6144}
{"v": 1	"t": 1736118	"P": 1568.75	"F": 6328}
{"v": 1	"t": 1736138	"P": 1595.25	"F": 6411}
{"v": 1	"t": 1736159	"P": 1579.0	"F": 6582}
{"v": 1	"t": 1736179	"P": 1577.5	"F": 6893}
{"v": 1	"t": 1736199	"P": 1587.75	"F": 7237}
{"v": 1	"t": 1736220	"P": 1604.0	"F": 7303}
{"v": 1	"t": 1736240	"P": 1597.5	"F": 7521}
{"v": 1	"t": 1736260	"P": 1593.25	"F": 7656}
{"v": 1	"t": 1736281	"P": 1600.75	"F": 7759}
{"v": 1	"t": 1736301	"P": 1608.5	"F": 7723}
{"v": 1	"t": 1736321	"P": 1616.0	"F": 7894}
{"v": 1	"t": 1736341	"P": 1604.5	"F": 7574}
{"v": 1	"t": 1736362	"P": 1603.75	"F": 7917}
{"v": 1	"t": 1736382	"P": 1620.75	"F": 7820	"C": 45.005	"D": 3262	"sn": 54091930088003	"file": "/data/device_log/data0000.out"}
{"v": 1	"t": 1736403	"P": 1612.75	"F": 7893}
{"v": 1	"t": 1736423	"P": 1604.5	"F": 8152}
{"v": 1	"t": 1736443	"P": 1609.5	"F": 7875}
{"v": 1	"t": 1736464	"P": 1603.5	"F": 8125}
{"v": 1	"t": 1736484	"P": 1610.75	"F": 7874}
{"v": 1	"t": 1736504	"P": 1617.0	"F": 8477}
{"v": 1	"t": 1736524	"P": 1633.5	"F": 8008}
{"v": 1	"t": 1736545	"P": 1614.0	"F": 8069}
{"v": 1	"t": 1736565	"P": 1617.25	"F": 8402}
{"v": 1	"t": 1736586	"P": 1615.25	"F": 8181}
{"v": 1	"t": 1736606	"P": 1623.25	"F": 8143}
{"v": 1	"t": 1736626	"P": 1617.5	"F": 8189}
{"v": 1	"t": 1736647	"P": 1618.75	"F": 8760}
{"v": 1	"t": 1736667	"P": 1632.75	"F": 8530}
{"v": 1	"t": 1736687	"P": 1627.25	"F": 8594}
{"v": 1	"t": 1736708	"P": 1612.5	"F": 8647}
{"v": 1	"t": 1736728	"P": 1627.0	"F": 8805}
{"v": 1	"t": 1736748	"P": 1635.0	"F": 8627}
{"v": 1	"t": 1736769	"P": 1626.5	"F": 8659}
{"v": 1	"t": 1736789	"P": 1619.75	"F": 8699}
{"v": 1	"t": 1736809	"P": 1631.75	"F": 8547}
{"v": 1	"t": 1736830	"P": 1628.75	"F": 8561}
{"v": 1	"t": 1736850	"P": 1626.5	"F": 8729}
{"v": 1	"t": 1736870	"P": 1625.75	"F": 8553}
{"v": 1	"t": 1736891	"P": 1624.25	"F": 8461}
{"v": 1	"t": 1736911	"P": 1627.5	"F": 8925}
{"v": 1	"t": 1736931	"P": 1625.0	"F": 9008}
{"v": 1	"t": 1736952	"P": 1624.0	"F": 9140}
{"v": 1	"t": 1736972	"P": 1638.75	"F": 9316}
{"v": 1	"t": 1736992	"P": 1633.0	"F": 9255}
{"v": 1	"t": 1737012	"P": 1624.5	"F": 8826}
{"v": 1	"t": 1737033	"P": 1629.0	"F": 9263}
{"v": 1	"t": 1737053	"P": 1637.25	"F": 8797}
{"v": 1	"t": 1737073	"P": 1633.25	"F": 8533}
{"v": 1	"t": 1737094	"P": 1635.5	"F": 9096}
{"v": 1	"t": 1737114	"P": 1627.0	"F": 9390}
{"v": 1	"t": 1737134	"P": 1634.75	"F": 9224}
{"v": 1	"t": 1737155	"P": 1638.0	"F": 8878}
{"v": 1	"t": 1737175	"P": 1632.5	"F": 9467}
{"v": 1	"t": 1737196	"P": 1647.5	"F": 9413}
{"v": 1	"t": 1737216	"P": 1640.5	"F": 9254}
{"v": 1	"t": 1737236	"P": 1618.0	"F": 9352}
{"v": 1	"t": 1737257	"P": 1629.25	"F": 9381}
{"v": 1	"t": 1737277	"P": 1644.5	"F": 9643}
{"v": 1	"t": 1737297	"P": 1634.75	"F": 9046}
{"v": 1	"t": 1737318	"P": 1632.75	"F": 9218}
{"v": 1	"t": 1737338	"P": 1625.0	"F": 8963}
{"v": 1	"t": 1737358	"P": 1644.75	"F": 8806}
{"v": 1	"t": 1737379	"P": 1627.0	"F": 8933}
{"v": 1	"t": 1737399	"P": 1618.0	"F": 8908	"C": 45.02	"D": 3262	"sn": 54091930088003	"file": "/data/device_log/data0000.out"	"CO2": 3590.99462890625	"Tp": 25.7930908203125	"H": 16.765729904174805}
{"v": 1	"t": 1737419	"P": 1631.25	"F": 8967}
{"v": 1	"t": 1737440	"P": 1624.75	"F": 8614}
{"v": 1	"t": 1737460	"P": 1622.25	"F": 8996}
{"v": 1	"t": 1737480	"P": 1625.75	"F": 8818}
{"v": 1	"t": 1737501	"P": 1636.0	"F": 8431}
{"v": 1	"t": 1737521	"P": 1622.75	"F": 8694}
{"v": 1	"t": 1737541	"P": 1616.5	"F": 8296}
{"v": 1	"t": 1737562	"P": 1611.0	"F": 8201}
{"v": 1	"t": 1737582	"P": 1613.75	"F": 8075}
{"v": 1	"t": 1737602	"P": 1601.25	"F": 7665}
{"v": 1	"t": 1737623	"P": 1596.0	"F": 7550}
{"v": 1	"t": 1737643	"P": 1588.0	"F": 7096}
{"v": 1	"t": 1737663	"P": 1592.5	"F": 7037}
{"v": 1	"t": 1737684	"P": 1578.25	"F": 6774}
{"v": 1	"t": 1737704	"P": 1568.0	"F": 6304}
{"v": 1	"t": 1737724	"P": 1571.0	"F": 6211}
{"v": 1	"t": 1737745	"P": 1566.25	"F": 6096}
{"v": 1	"t": 1737765	"P": 1549.5	"F": 5822}
{"v": 1	"t": 1737786	"P": 1554.0	"F": 5563}
{"v": 1	"t": 1737806	"P": 1559.0	"F": 5264}
{"v": 1	"t": 1737826	"P": 1537.5	"F": 5198}
{"v": 1	"t": 1737846	"P": 1533.0	"F": 4883}
{"v": 1	"t": 1737867	"P": 1536.5	"F": 4677}
{"v": 1	"t": 1737887	"P": 1541.75	"F": 4395}
{"v": 1	"t": 1737907	"P": 1533.75	"F": 4334}
{"v": 1	"t": 1737928	"P": 1521.75	"F": 4236}
{"v": 1	"t": 1737948	"P": 1522.0	"F": 4000}
{"v": 1	"t": 1737968	"P": 1527.25	"F": 3931}
{"v": 1	"t": 1737989	"P": 1518.25	"F": 3655}
{"v": 1	"t": 1738009	"P": 1516.75	"F": 3599}
{"v": 1	"t": 1738029	"P": 1512.25	"F": 3322}
{"v": 1	"t": 1738050	"P": 1521.5	"F": 3306}
{"v": 1	"t": 1738070	"P": 1515.0	"F": 3174}
{"v": 1	"t": 1738090	"P": 1507.75	"F": 3196}
{"v": 1	"t": 1738110	"P": 1514.5	"F": 3100}
{"v": 1	"t": 1738131	"P": 1514.0	"F": 3109}
{"v": 1	"t": 1738151	"P": 1509.0	"F": 3171}
{"v": 1	"t": 1738171	"P": 1504.75	"F": 2981}
{"v": 1	"t": 1738192	"P": 1511.25	"F": 3036}
{"v": 1	"t": 1738212	"P": 1519.75	"F": 2925}
{"v": 1	"t": 1738232	"P": 1512.5	"F": 2884}
{"v": 1	"t": 1738253	"P": 1508.75	"F": 2950}
{"v": 1	"t": 1738273	"P": 1517.0	"F": 3015}
{"v": 1	"t": 1738294	"P": 1521.25	"F": 3041}
{"v": 1	"t": 1738314	"P": 1515.0	"F": 2997}
{"v": 1	"t": 1738334	"P": 1517.25	"F": 3059}
{"v": 1	"t": 1738355	"P": 1526.5	"F": 3096}
{"v": 1	"t": 1738375	"P": 1519.25	"F": 3084}
{"v": 1	"t": 1738395	"P": 1511.0	"F": 3203}
{"v": 1	"t": 1738415	"P": 1518.0	"F": 3408	"C": 45.02	"D": 3262	"sn": 54091930088003	"file": "/data/device_log/data0000.out"	"CO2": 2191.75830078125	"Tp": 25.822463989257812	"H": 16.883346557617188}
{"v": 1	"t": 1738437	"P": 1520.5	"F": 3280}
{"v": 1	"t": 1738457	"P": 1528.0	"F": 3499}
{"v": 1	"t": 1738477	"P": 1533.0	"F": 3788}
{"v": 1	"t": 1738498	"P": 1528.0	"F": 3982}
{"v": 1	"t": 1738518	"P": 1530.25	"F": 4263}
{"v": 1	"t": 1738538	"P": 1546.0	"F": 4563}
{"v": 1	"t": 1738558	"P": 1551.25	"F": 4663}
{"v": 1	"t": 1738579	"P": 1549.5	"F": 5074}
{"v": 1	"t": 1738599	"P": 1551.5	"F": 5230}
{"v": 1	"t": 1738619	"P": 1567.0	"F": 5442}
{"v": 1	"t": 1738640	"P": 1570.25	"F": 5669}
{"v": 1	"t": 1738660	"P": 1570.0	"F": 6060}
{"v": 1	"t": 1738680	"P": 1573.0	"F": 6261}
{"v": 1	"t": 1738701	"P": 1591.75	"F": 6656}
{"v": 1	"t": 1738721	"P": 1584.25	"F": 6706}
{"v": 1	"t": 1738741	"P": 1585.0	"F": 6799}
{"v": 1	"t": 1738762	"P": 1583.5	"F": 6882}
{"v": 1	"t": 1738782	"P": 1600.0	"F": 7176}
{"v": 1	"t": 1738802	"P": 1593.5	"F": 7437}
{"v": 1	"t": 1738823	"P": 1593.75	"F": 7222}
{"v": 1	"t": 1738843	"P": 1614.5	"F": 7734}
{"v": 1	"t": 1738864	"P": 1610.5	"F": 7529}
{"v": 1	"t": 1738884	"P": 1612.0	"F": 7948}
{"v": 1	"t": 1738905	"P": 1615.75	"F": 7829}
{"v": 1	"t": 1738925	"P": 1610.5	"F": 8062}
{"v": 1	"t": 1738946	"P": 1627.75	"F": 8458}
{"v": 1	"t": 1738966	"P": 1627.75	"F": 8427}
{"v": 1	"t": 1738986	"P": 1612.75	"F": 8677}
{"v": 1	"t": 1739007	"P": 1622.75	"F": 8390}
{"v": 1	"t": 1739027	"P": 1614.0	"F": 8095}
{"v": 1	"t": 1739048	"P": 1605.75	"F": 8400}
{"v": 1	"t": 1739068	"P": 1622.25	"F": 8571}
{"v": 1	"t": 1739088	"P": 1620.75	"F": 8687}
{"v": 1	"t": 1739109	"P": 1626.25	"F": 8466}
{"v": 1	"t": 1739129	"P": 1619.5	"F": 8589}
{"v": 1	"t": 1739149	"P": 1625.0	"F": 8803}
{"v": 1	"t": 1739169	"P": 1631.0	"F": 8681}
{"v": 1	"t": 1739190	"P": 1626.75	"F": 8845}
{"v": 1	"t": 1739210	"P": 1624.0	"F": 8488}
{"v": 1	"t": 1739230	"P": 1619.25	"F": 8507}
{"v": 1	"t": 1739251	"P": 1634.0	"F": 8112}
{"v": 1	"t": 1739271	"P": 1630.0	"F": 8905}
{"v": 1	"t": 1739291	"P": 1634.5	"F": 8647}
{"v": 1	"t": 1739312	"P": 1620.25	"F": 8797}
{"v": 1	"t": 1739332	"P": 1628.75	"F": 9011}
{"v": 1	"t": 1739352	"P": 1626.25	"F": 8831}
{"v": 1	"t": 1739373	"P": 1629.25	"F": 9039}
{"v": 1	"t": 1739393	"P": 1631.25	"F": 8851}
{"v": 1	"t": 1739413	"P": 1635.0	"F": 8734}
{"v": 1	"t": 1739434	"P": 1631.25	"F": 8617	"C": 45.0	"D": 3262	"sn": 54091930088003	"file": "/data/device_log/data0000.out"}
{"v": 1	"t": 1739454	"P": 1630.5	"F": 8819}
{"v": 1	"t": 1739474	"P": 1630.5	"F": 8610}
{"v": 1	"t": 1739495	"P": 1634.25	"F": 9009}
{"v": 1	"t": 1739515	"P": 1628.5	"F": 8734}
{"v": 1	"t": 1739535	"P": 1621.75	"F": 8969}
{"v": 1	"t": 1739556	"P": 1642.25	"F": 8950}
{"v": 1	"t": 1739576	"P": 1623.75	"F": 8704}
{"v": 1	"t": 1739597	"P": 1631.25	"F": 8973}
{"v": 1	"t": 1739617	"P": 1630.5	"F": 8687}
{"v": 1	"t": 1739637	"P": 1630.0	"F": 8934}
{"v": 1	"t": 1739657	"P": 1624.75	"F": 9001}
{"v": 1	"t": 1739678	"P": 1633.0	"F": 8944}
{"v": 1	"t": 1739698	"P": 1637.75	"F": 9004}
{"v": 1	"t": 1739718	"P": 1637.75	"F": 8886}
{"v": 1	"t": 1739739	"P": 1622.5	"F": 8986}
{"v": 1	"t": 1739759	"P": 1623.5	"F": 8898}
{"v": 1	"t": 1739779	"P": 1635.5	"F": 8889}
{"v": 1	"t": 1739800	"P": 1636.0	"F": 9113}
{"v": 1	"t": 1739820	"P": 1629.5	"F": 8988}
{"v": 1	"t": 1739840	"P": 1622.5	"F": 8873}
{"v": 1	"t": 1739861	"P": 1631.25	"F": 8781}
{"v": 1	"t": 1739881	"P": 1625.5	"F": 8723}
{"v": 1	"t": 1739901	"P": 1614.75	"F": 8648}
{"v": 1	"t": 1739921	"P": 1612.0	"F": 8399}
{"v": 1	"t": 1739942	"P": 1625.5	"F": 8320}
{"v": 1	"t": 1739962	"P": 1624.75	"F": 7930}
{"v": 1	"t": 1739982	"P": 1596.75	"F": 8100}
{"v": 1	"t": 1740003	"P": 1592.25	"F": 7702}
{"v": 1	"t": 1740023	"P": 1596.0	"F": 7520}
{"v": 1	"t": 1740043	"P": 1592.5	"F": 7306}
{"v": 1	"t": 1740064	"P": 1578.0	"F": 7086}
{"v": 1	"t": 1740084	"P": 1571.25	"F": 6771}
{"v": 1	"t": 1740105	"P": 1573.25	"F": 6748}
{"v": 1	"t": 1740125	"P": 1561.25	"F": 6338}
{"v": 1	"t": 1740145	"P": 1559.0	"F": 6179}
{"v": 1	"t": 1740165	"P": 1554.5	"F": 5729}
{"v": 1	"t": 1740186	"P": 1554.0	"F": 5361}
{"v": 1	"t": 1740206	"P": 1541.5	"F": 5076}
{"v": 1	"t": 1740226	"P": 1538.0	"F": 4807}
{"v": 1	"t": 1740247	"P": 1534.5	"F": 4643}
{"v": 1	"t": 1740267	"P": 1540.0	"F": 4409}
{"v": 1	"t": 1740287	"P": 1536.25	"F": 4321}
{"v": 1	"t": 1740308	"P": 1522.5	"F": 4014}
{"v": 1	"t": 1740328	"P": 1521.5	"F": 4005}
{"v": 1	"t": 1740348	"P": 1531.25	"F": 3904}
{"v": 1	"t": 1740369	"P": 1524.5	"F": 3570}
{"v": 1	"t": 1740389	"P": 1514.75	"F": 3550}
{"v": 1	"t": 1740409	"P": 1512.5	"F": 3489}
{"v": 1	"t": 1740429	"P": 1524.5	"F": 3423}
{"v": 1	"t": 1740450	"P": 1519.75	"F": 3336	"C": 45.04	"D": 3306	"sn": 54091930088003	"file": "/data/device_log/data0000.out"	"CO2": 2574.358154296875	"Tp": 25.7930908203125	"H": 17.031219482421875}
{"v": 1	"t": 1740471	"P": 1522.75	"F": 3193}
{"v": 1	"t": 1740491	"P": 1513.25	"F": 3126}
{"v": 1	"t": 1740512	"P": 1510.25	"F": 3188}
{"v": 1	"t": 1740532	"P": 1526.5	"F": 3162}
{"v": 1	"t": 1740552	"P": 1517.25	"F": 3164}
{"v": 1	"t": 1740573	"P": 1511.5	"F": 3248}
{"v": 1	"t": 1740593	"P": 1510.5	"F": 3022}
{"v": 1	"t": 1740613	"P": 1521.75	"F": 3208}
{"v": 1	"t": 1740634	"P": 1518.0	"F": 3065}
{"v": 1	"t": 1740654	"P": 1512.75	"F": 3136}
{"v": 1	"t": 1740674	"P": 1525.75	"F": 3132}
{"v": 1	"t": 1740695	"P": 1524.5	"F": 3124}
{"v": 1	"t": 1740715	"P": 1519.0	"F": 3075}
{"v": 1	"t": 1740735	"P": 1516.5	"F": 3181}
{"v": 1	"t": 1740756	"P": 1527.75	"F": 3227}
{"v": 1	"t": 1740776	"P": 1527.5	"F": 3437}
{"v": 1	"t": 1740796	"P": 1524.5	"F": 3517}
{"v": 1	"t": 1740817	"P": 1525.75	"F": 3713}
{"v": 1	"t": 1740837	"P": 1540.25	"F": 4016}
{"v": 1	"t": 1740857	"P": 1548.5	"F": 4283}
{"v": 1	"t": 1740877	"P": 1543.25	"F": 4482}
{"v": 1	"t": 1740898	"P": 1548.25	"F": 4708}
{"v": 1	"t": 1740918	"P": 1560.0	"F": 5084}
{"v": 1	"t": 1740938	"P": 1563.25	"F": 5457}
{"v": 1	"t": 1740959	"P": 1562.75	"F": 5753}
{"v": 1	"t": 1740979	"P": 1567.25	"F": 5981}
{"v": 1	"t": 1740999	"P": 1574.0	"F": 5987}
{"v": 1	"t": 1741020	"P": 1594.5	"F": 6050}
{"v": 1	"t": 1741040	"P": 1588.5	"F": 6543}
{"v": 1	"t": 1741060	"P": 1587.0	"F": 6708}
{"v": 1	"t": 1741081	"P": 1593.75	"F": 7011}
{"v": 1	"t": 1741101	"P": 1597.5	"F": 7259}
{"v": 1	"t": 1741121	"P": 1596.5	"F": 7261}
{"v": 1	"t": 1741142	"P": 1596.75	"F": 7568}
{"v": 1	"t": 1741162	"P": 1620.75	"F": 7545}
{"v": 1	"t": 1741182	"P": 1609.25	"F": 7720}
{"v": 1	"t": 1741203	"P": 1614.0	"F": 7572}
{"v": 1	"t": 1741223	"P": 1621.0	"F": 7953}
{"v": 1	"t": 1741243	"P": 1624.25	"F": 8227}
{"v": 1	"t": 1741264	"P": 1623.5	"F": 8217}
{"v": 1	"t": 1741284	"P": 1613.5	"F": 8276}
{"v": 1	"t": 1741304	"P": 1619.0	"F": 8719}
{"v": 1	"t": 1741325	"P": 1633.5	"F": 8410}
{"v": 1	"t": 1741345	"P": 1622.5	"F": 8713}
{"v": 1	"t": 1741365	"P": 1616.0	"F": 8607}
{"v": 1	"t": 1741386	"P": 1628.5	"F": 8796}
{"v": 1	"t": 1741406	"P": 1634.0	"F": 8887}
{"v": 1	"t": 1741426	"P": 1623.25	"F": 8807}
{"v": 1	"t": 1741446	"P": 1623.25	"F": 9049}
{"v": 1	"t": 1741467	"P": 1628.0	"F": 8727	"C": 45.035	"D": 3306	"sn": 54091930088003	"file": "/data/device_log/data0000.out"}
{"v": 1	"t": 1741487	"P": 1634.0	"F": 8856}
{"v": 1	"t": 1741508	"P": 1629.75	"F": 8639}
{"v": 1	"t": 1741528	"P": 1625.75	"F": 9120}
{"v": 1	"t": 1741548	"P": 1646.5	"F": 9185}
{"v": 1	"t": 1741569	"P": 1641.0	"F": 9094}
{"v": 1	"t": 1741589	"P": 1625.0	"F": 8616}
{"v": 1	"t": 1741609	"P": 1640.75	"F": 8676}
{"v": 1	"t": 1741630	"P": 1648.25	"F": 9463}
{"v": 1	"t": 1741650	"P": 1636.0	"F": 8871}
{"v": 1	"t": 1741670	"P": 1629.25	"F": 9102}
{"v": 1	"t": 1741691	"P": 1644.0	"F": 9159}
{"v": 1	"t": 1741711	"P": 1637.75	"F": 9448}
{"v": 1	"t": 1741731	"P": 1631.0	"F": 9260}
{"v": 1	"t": 1741752	"P": 1644.75	"F": 9323}
{"v": 1	"t": 1741772	"P": 1641.75	"F": 9313}
{"v": 1	"t": 1741792	"P": 1628.25	"F": 9163}
{"v": 1	"t": 1741813	"P": 1634.25	"F": 9303}
{"v": 1	"t": 1741833	"P": 1641.25	"F": 9271}
{"v": 1	"t": 1741853	"P": 1652.75	"F": 9514}
{"v": 1	"t": 1741874	"P": 1638.75	"F": 9361}
{"v": 1	"t": 1741894	"P": 1636.75	"F": 9387}
{"v": 1	"t": 1741914	"P": 1636.75	"F": 9386}
{"v": 1	"t": 1741934	"P": 1648.0	"F": 9453}
{"v": 1	"t": 1741955	"P": 1649.0	"F": 9581}
{"v": 1	"t": 1741975	"P": 1634.5	"F": 9997}
{"v": 1	"t": 1741995	"P": 1629.0	"F": 9387}
{"v": 1	"t": 1742016	"P": 1640.5	"F": 9549}
{"v": 1	"t": 1742036	"P": 1651.0	"F": 9312}
{"v": 1	"t": 1742056	"P": 1637.25	"F": 9251}
{"v": 1	"t": 1742077	"P": 1636.5	"F": 9553}
{"v": 1	"t": 1742097	"P": 1646.0	"F": 9395}
{"v": 1	"t": 1742117	"P": 1645.25	"F": 8994}
{"v": 1	"t": 1742138	"P": 1627.25	"F": 9622}
{"v": 1	"t": 1742158	"P": 1630.5	"F": 9554}
{"v": 1	"t": 1742178	"P": 1652.25	"F": 9415}
{"v": 1	"t": 1742199	"P": 1632.75	"F": 9508}
{"v": 1	"t": 1742219	"P": 1634.25	"F": 9184}
{"v": 1	"t": 1742239	"P": 1625.5	"F": 9046}
{"v": 1	"t": 1742260	"P": 1632.25	"F": 9280}
{"v": 1	"t": 1742280	"P": 1624.75	"F": 8576}
{"v": 1	"t": 1742301	"P": 1630.75	"F": 8540}
{"v": 1	"t": 1742321	"P": 1628.5	"F": 8595}
{"v": 1	"t": 1742342	"P": 1608.5	"F": 8295}
{"v": 1	"t": 1742362	"P": 1616.25	"F": 8359}
{"v": 1	"t": 1742383	"P": 1601.75	"F": 7877}
{"v": 1	"t": 1742403	"P": 1607.0	"F": 7652}
{"v": 1	"t": 1742424	"P": 1602.25	"F": 7240}
{"v": 1	"t": 1742444	"P": 1578.75	"F": 6815}
{"v": 1	"t": 1742464	"P": 1577.0	"F": 6771}
{"v": 1	"t": 1742485	"P": 1580.0	"F": 6553	"C": 45.06	"D": 3306	"sn": 54091930088003	"file": "/data/device_log/data0000.out"	"CO2": 3067.512939453125	"Tp": 25.809112548828125	"H": 17.29544448852539}
{"v": 1	"t": 1742506	"P": 1571.25	"F": 6307}
{"v": 1	"t": 1742526	"P": 1559.5	"F": 5728}
{"v": 1	"t": 1742547	"P": 1547.75	"F": 5531}
{"v": 1	"t": 1742567	"P": 1555.5	"F": 5093}
{"v": 1	"t": 1742587	"P": 1556.75	"F": 5157}
{"v": 1	"t": 1742607	"P": 1536.0	"F": 4791}
{"v": 1	"t": 1742628	"P": 1531.5	"F": 4448}
{"v": 1	"t": 1742648	"P": 1537.25	"F": 4214}
{"v": 1	"t": 1742668	"P": 1540.5	"F": 4113}
{"v": 1	"t": 1742689	"P": 1525.0	"F": 3918}
{"v": 1	"t": 1742709	"P": 1519.25	"F": 3817}
{"v": 1	"t": 1742729	"P": 1527.75	"F": 3410}
{"v": 1	"t": 1742750	"P": 1529.0	"F": 3361}
{"v": 1	"t": 1742770	"P": 1515.75	"F": 3272}
{"v": 1	"t": 1742790	"P": 1510.25	"F": 3153}
{"v": 1	"t": 1742811	"P": 1517.75	"F": 3140}
{"v": 1	"t": 1742831	"P": 1516.5	"F": 3017}
{"v": 1	"t": 1742851	"P": 1510.5	"F": 2927}
{"v": 1	"t": 1742872	"P": 1506.25	"F": 2887}
{"v": 1	"t": 1742892	"P": 1511.25	"F": 2818}
{"v": 1	"t": 1742912	"P": 1516.25	"F": 2827}
{"v": 1	"t": 1742932	"P": 1513.25	"F": 2773}
{"v": 1	"t": 1742953	"P": 1508.75	"F": 2809}
{"v": 1	"t": 1742973	"P": 1518.5	"F": 2776}
{"v": 1	"t": 1742994	"P": 1515.0	"F": 2736}
{"v": 1	"t": 1743014	"P": 1511.5	"F": 2749}
{"v": 1	"t": 1743034	"P": 1521.5	"F": 2921}
{"v": 1	"t": 1743055	"P": 1522.0	"F": 2930}
{"v": 1	"t": 1743075	"P": 1518.5	"F": 2806}
{"v": 1	"t": 1743095	"P": 1516.75	"F": 2895}
{"v": 1	"t": 1743116	"P": 1525.25	"F": 2845}
{"v": 1	"t": 1743136	"P": 1531.0	"F": 3067}
{"v": 1	"t": 1743156	"P": 1521.75	"F": 3242}
{"v": 1	"t": 1743177	"P": 1520.75	"F": 3511}
{"v": 1	"t": 1743197	"P": 1534.25	"F": 3587}
{"v": 1	"t": 1743217	"P": 1541.0	"F": 3837}
{"v": 1	"t": 1743237	"P": 1535.0	"F": 4029}
{"v": 1	"t": 1743258	"P": 1528.75	"F": 4359}
{"v": 1	"t": 1743278	"P": 1549.0	"F": 4478}
{"v": 1	"t": 1743298	"P": 1564.75	"F": 5018}
{"v": 1	"t": 1743319	"P": 1554.75	"F": 5394}
{"v": 1	"t": 1743339	"P": 1560.5	"F": 5469}
{"v": 1	"t": 1743359	"P": 1564.5	"F": 5869}
{"v": 1	"t": 1743380	"P": 1582.75	"F": 6012}
{"v": 1	"t": 1743400	"P": 1579.0	"F": 6390}
{"v": 1	"t": 1743420	"P": 1575.75	"F": 6576}
{"v": 1	"t": 1743441	"P": 1593.5	"F": 6857}
{"v": 1	"t": 1743461	"P": 1604.0	"F": 6992}
{"v": 1	"t": 1743481	"P": 1602.25	"F": 7614}
{"v": 1	"t": 1743502	"P": 1596.5	"F": 7456	"C": 45.085	"D": 3306	"sn": 54091930088003	"file": "/data/device_log/data0000.out"}
{"v": 1	"t": 1743522	"P": 1611.25	"F": 7662}
{"v": 1	"t": 1743542	"P": 1604.0	"F": 7593}
{"v": 1	"t": 1743563	"P": 1612.0	"F": 7798}
{"v": 1	"t": 1743583	"P": 1629.75	"F": 8029}
{"v": 1	"t": 1743604	"P": 1620.25	"F": 8624}
{"v": 1	"t": 1743624	"P": 1622.0	"F": 8538}
{"v": 1	"t": 1743644	"P": 1614.75	"F": 8539}
{"v": 1	"t": 1743664	"P": 1634.75	"F": 8882}
{"v": 1	"t": 1743685	"P": 1627.25	"F": 8925}
{"v": 1	"t": 1743705	"P": 1620.0	"F": 8493}
{"v": 1	"t": 1743725	"P": 1626.75	"F": 8670}
{"v": 1	"t": 1743746	"P": 1640.0	"F": 8691}
{"v": 1	"t": 1743766	"P": 1643.75	"F": 8774}
{"v": 1	"t": 1743786	"P": 1636.5	"F": 9345}
{"v": 1	"t": 1743807	"P": 1637.0	"F": 9385}
{"v": 1	"t": 1743827	"P": 1649.75	"F": 9220}
{"v": 1	"t": 1743847	"P": 1641.75	"F": 9684}
{"v": 1	"t": 1743868	"P": 1638.75	"F": 9666}
{"v": 1	"t": 1743888	"P": 1633.75	"F": 9252}
{"v": 1	"t": 1743908	"P": 1657.25	"F": 9890}
{"v": 1	"t": 1743928	"P": 1643.0	"F": 9902}
{"v": 1	"t": 1743949	"P": 1647.25	"F": 9645}
{"v": 1	"t": 1743969	"P": 1635.5	"F": 9389}
{"v": 1	"t": 1743989	"P": 1651.5	"F": 9852}
{"v": 1	"t": 1744010	"P": 1656.75	"F": 9832}
{"v": 1	"t": 1744033	"P": 1643.75	"F": 9848}
{"v": 1	"t": 1744054	"P": 1664.75	"F": 9984}
{"v": 1	"t": 1744074	"P": 1654.0	"F": 9706}
{"v": 1	"t": 1744094	"P": 1658.25	"F": 10025}
{"v": 1	"t": 1744115	"P": 1660.0	"F": 10197}
{"v": 1	"t": 1744135	"P": 1642.0	"F": 9717}
{"v": 1	"t": 1744155	"P": 1634.75	"F": 9961}
{"v": 1	"t": 1744176	"P": 1653.5	"F": 10106}
{"v": 1	"t": 1744196	"P": 1649.0	"F": 9924}
{"v": 1	"t": 1744216	"P": 1635.75	"F": 9476}
{"v": 1	"t": 1744237	"P": 1647.25	"F": 9682}
{"v": 1	"t": 1744257	"P": 1655.75	"F": 9620}
{"v": 1	"t": 1744278	"P": 1633.25	"F": 9293}
{"v": 1	"t": 1744298	"P": 1640.75	"F": 9582}
{"v": 1	"t": 1744318	"P": 1651.75	"F": 9578}
{"v": 1	"t": 1744339	"P": 1641.0	"F": 9550}
{"v": 1	"t": 1744359	"P": 1640.75	"F": 9480}
{"v": 1	"t": 1744379	"P": 1656.0	"F": 9700}
{"v": 1	"t": 1744400	"P": 1646.5	"F": 9295}
{"v": 1	"t": 1744420	"P": 1621.75	"F": 9508}
{"v": 1	"t": 1744441	"P": 1645.0	"F": 9397}
{"v": 1	"t": 1744461	"P": 1634.5	"F": 8841}
{"v": 1	"t": 1744481	"P": 1638.25	"F": 8994}
{"v": 1	"t": 1744502	"P": 1637.0	"F": 9366}
{"v": 1	"t": 1744522	"P": 1647.25	"F": 9526	"C": 45.1	"D": 3306	"sn": 54091930088003	"file": "/data/device_log/data0000.out"	"CO2": 2372.493408203125	"Tp": 25.809112548828125	"H": 17.427942276000977}
{"v": 1	"t": 1744544	"P": 1646.25	"F": 9296}
{"v": 1	"t": 1744564	"P": 1644.75	"F": 9239}
{"v": 1	"t": 1744585	"P": 1645.25	"F": 8725}
{"v": 1	"t": 1744605	"P": 1635.25	"F": 9312}
{"v": 1	"t": 1744625	"P": 1634.0	"F": 9157}
{"v": 1	"t": 1744646	"P": 1628.75	"F": 9033}
{"v": 1	"t": 1744666	"P": 1632.25	"F": 9203}
{"v": 1	"t": 1744686	"P": 1620.5	"F": 8730}
{"v": 1	"t": 1744707	"P": 1630.75	"F": 8931}
{"v": 1	"t": 1744727	"P": 1631.0	"F": 8580}
{"v": 1	"t": 1744748	"P": 1617.25	"F": 8634}
{"v": 1	"t": 1744768	"P": 1631.0	"F": 8815}
{"v": 1	"t": 1744788	"P": 1620.5	"F": 8458}
{"v": 1	"t": 1744809	"P": 1619.25	"F": 8373}
{"v": 1	"t": 1744829	"P": 1603.75	"F": 8291}
{"v": 1	"t": 1744849	"P": 1609.75	"F": 7893}
{"v": 1	"t": 1744870	"P": 1609.25	"F": 7565}
{"v": 1	"t": 1744890	"P": 1586.5	"F": 7170}
{"v": 1	"t": 1744910	"P": 1586.75	"F": 7074}
{"v": 1	"t": 1744931	"P": 1584.25	"F": 6775}
{"v": 1	"t": 1744951	"P": 1576.5	"F": 6465}
{"v": 1	"t": 1744971	"P": 1564.75	"F": 6350}
{"v": 1	"t": 1744992	"P": 1572.0	"F": 6095}
{"v": 1	"t": 1745012	"P": 1566.25	"F": 5687}
{"v": 1	"t": 1745033	"P": 1546.5	"F": 5425}
{"v": 1	"t": 1745053	"P": 1542.0	"F": 5215}
{"v": 1	"t": 1745073	"P": 1550.0	"F": 4856}
{"v": 1	"t": 1745094	"P": 1544.25	"F": 4753}
{"v": 1	"t": 1745114	"P": 1535.5	"F": 4444}
{"v": 1	"t": 1745134	"P": 1542.25	"F": 4271}
{"v": 1	"t": 1745155	"P": 1529.0	"F": 4026}
{"v": 1	"t": 1745175	"P": 1523.0	"F": 3823}
{"v": 1	"t": 1745196	"P": 1524.25	"F": 3663}
{"v": 1	"t": 1745216	"P": 1529.0	"F": 3488}
{"v": 1	"t": 1745236	"P": 1513.5	"F": 3158}
{"v": 1	"t": 1745257	"P": 1509.0	"F": 3229}
{"v": 1	"t": 1745277	"P": 1525.0	"F": 3145}
{"v": 1	"t": 1745297	"P": 1514.0	"F": 3031}
{"v": 1	"t": 1745318	"P": 1505.25	"F": 2915}
{"v": 1	"t": 1745338	"P": 1512.75	"F": 2583}
{"v": 1	"t": 1745358	"P": 1517.0	"F": 2671}
{"v": 1	"t": 1745379	"P": 1507.0	"F": 2696}
{"v": 1	"t": 1745399	"P": 1499.0	"F": 2592}
{"v": 1	"t": 1745420	"P": 1518.25	"F": 2561}
{"v": 1	"t": 1745440	"P": 1510.75	"F": 2471}
{"v": 1	"t": 1745460	"P": 1503.5	"F": 2294}
{"v": 1	"t": 1745481	"P": 1510.75	"F": 2227}
{"v": 1	"t": 1745501	"P": 1516.25	"F": 2323}
{"v": 1	"t": 1745521	"P": 1510.5	"F": 2322}
{"v": 1	"t": 1745542	"P": 1511.0	"F": 2475	"C": 45.105	"D": 3306	"sn": 54091930088003	"file": "/data/device_log/data0000.out"}
{"v": 1	"t": 1745562	"P": 1518.0	"F": 2526}
{"v": 1	"t": 1745583	"P": 1516.25	"F": 2610}
{"v": 1	"t": 1745605	"P": 1513.75	"F": 2833}
{"v": 1	"t": 1745626	"P": 1520.25	"F": 2993}
{"v": 1	"t": 1745646	"P": 1525.75	"F": 3040}
{"v": 1	"t": 1745666	"P": 1522.0	"F": 3280}
{"v": 1	"t": 1745687	"P": 1530.5	"F": 3599}
{"v": 1	"t": 1745707	"P": 1529.5	"F": 3915}
{"v": 1	"t": 1745728	"P": 1539.0	"F": 4040}
{"v": 1	"t": 1745748	"P": 1545.5	"F": 4494}
{"v": 1	"t": 1745769	"P": 1547.0	"F": 4752}
{"v": 1	"t": 1745789	"P": 1545.5	"F": 5060}
{"v": 1	"t": 1745810	"P": 1557.0	"F": 5391}
{"v": 1	"t": 1745830	"P": 1561.0	"F": 5550}
{"v": 1	"t": 1745850	"P": 1560.0	"F": 5741}
{"v": 1	"t": 1745871	"P": 1573.5	"F": 5962}
{"v": 1	"t": 1745891	"P": 1576.75	"F": 6177}
{"v": 1	"t": 1745911	"P": 1571.0	"F": 6389}
{"v": 1	"t": 1745932	"P": 1582.25	"F": 6771}
{"v": 1	"t": 1745952	"P": 1591.25	"F": 6541}
{"v": 1	"t": 1745972	"P": 1597.25	"F": 6960}
{"v": 1	"t": 1745993	"P": 1589.75	"F": 6812}
{"v": 1	"t": 1746013	"P": 1610.25	"F": 7156}
{"v": 1	"t": 1746034	"P": 1598.25	"F": 7240}
{"v": 1	"t": 1746054	"P": 1600.5	"F": 7473}
{"v": 1	"t": 1746074	"P": 1602.5	"F": 7606}
{"v": 1	"t": 1746095	"P": 1615.0	"F": 7330}
{"v": 1	"t": 1746115	"P": 1605.0	"F": 7970}
{"v": 1	"t": 1746135	"P": 1613.25	"F": 7794}
{"v": 1	"t": 1746156	"P": 1618.5	"F": 8151}
{"v": 1	"t": 1746176	"P": 1617.5	"F": 7851}
{"v": 1	"t": 1746196	"P": 1610.75	"F": 8272}
{"v": 1	"t": 1746217	"P": 1619.5	"F": 8265}
{"v": 1	"t": 1746237	"P": 1626.0	"F": 8411}
{"v": 1	"t": 1746258	"P": 1626.5	"F": 8366}
{"v": 1	"t": 1746278	"P": 1622.5	"F": 8387}
{"v": 1	"t": 1746298	"P": 1628.75	"F": 8753}
{"v": 1	"t": 1746319	"P": 1619.0	"F": 8350}
{"v": 1	"t": 1746339	"P": 1620.5	"F": 8516}
{"v": 1	"t": 1746359	"P": 1638.5	"F": 8651}
{"v": 1	"t": 1746380	"P": 1640.0	"F": 8705}
{"v": 1	"t": 1746400	"P": 1620.0	"F": 8695}
{"v": 1	"t": 1746421	"P": 1633.5	"F": 8933}
{"v": 1	"t": 1746441	"P": 1633.25	"F": 8757}
{"v": 1	"t": 1746461	"P": 1624.75	"F": 8865}
{"v": 1	"t": 1746482	"P": 1631.5	"F": 8925}
{"v": 1	"t": 1746502	"P": 1645.5	"F": 8798}
{"v": 1	"t": 1746522	"P": 1641.5	"F": 9279}
{"v": 1	"t": 1746543	"P": 1626.0	"F": 9184}
{"v": 1	"t": 1746563	"P": 1639.5	"F": 9034	"C": 45.12	"D": 3306	"sn": 54091930088003	"file": "/data/device_log/data0000.out"	"CO2": 3884.218017578125	"Tp": 25.809112548828125	"H": 17.723955154418945}
{"v": 1	"t": 1746585	"P": 1638.25	"F": 9148}
{"v": 1	"t": 1746605	"P": 1644.25	"F": 9083}
{"v": 1	"t": 1746627	"P": 1645.0	"F": 8919}
{"v": 1	"t": 1746647	"P": 1632.25	"F": 9077}
{"v": 1	"t": 1746668	"P": 1630.0	"F": 9274}
{"v": 1	"t": 1746688	"P": 1632.5	"F": 9017}
{"v": 1	"t": 1746708	"P": 1634.25	"F": 9028}
{"v": 1	"t": 1746729	"P": 1641.75	"F": 9454}
{"v": 1	"t": 1746749	"P": 1629.5	"F": 9200}
{"v": 1	"t": 1746770	"P": 1642.5	"F": 9426}
{"v": 1	"t": 1746790	"P": 1630.75	"F": 9328}
{"v": 1	"t": 1746810	"P": 1637.75	"F": 9224}
{"v": 1	"t": 1746831	"P": 1646.25	"F": 9225}
{"v": 1	"t": 1746851	"P": 1644.75	"F": 9078}
{"v": 1	"t": 1746871	"P": 1625.75	"F": 9349}
{"v": 1	"t": 1746892	"P": 1642.75	"F": 9429}
{"v": 1	"t": 1746912	"P": 1638.25	"F": 9203}
{"v": 1	"t": 1746933	"P": 1634.5	"F": 9349}
{"v": 1	"t": 1746953	"P": 1641.5	"F": 9604}
{"v": 1	"t": 1746973	"P": 1641.0	"F": 9327}
{"v": 1	"t": 1746994	"P": 1630.0	"F": 9353}
{"v": 1	"t": 1747014	"P": 1638.25	"F": 9297}
{"v": 1	"t": 1747034	"P": 1639.25	"F": 9348}
{"v": 1	"t": 1747055	"P": 1636.75	"F": 9397}
{"v": 1	"t": 1747075	"P": 1643.5	"F": 9393}
{"v": 1	"t": 1747096	"P": 1635.75	"F": 9505}
{"v": 1	"t": 1747116	"P": 1631.75	"F": 9409}
{"v": 1	"t": 1747136	"P": 1633.5	"F": 9069}
{"v": 1	"t": 1747157	"P": 1626.25	"F": 8719}
{"v": 1	"t": 1747177	"P": 1627.75	"F": 8967}
{"v": 1	"t": 1747197	"P": 1632.25	"F": 8987}
{"v": 1	"t": 1747218	"P": 1620.5	"F": 8869}
{"v": 1	"t": 1747238	"P": 1619.0	"F": 8685}
{"v": 1	"t": 1747258	"P": 1622.5	"F": 8924}
{"v": 1	"t": 1747279	"P": 1611.25	"F": 8017}
{"v": 1	"t": 1747299	"P": 1605.5	"F": 8133}
{"v": 1	"t": 1747320	"P": 1611.0	"F": 7894}
{"v": 1	"t": 1747340	"P": 1596.5	"F": 7391}
{"v": 1	"t": 1747360	"P": 1580.25	"F": 7358}
{"v": 1	"t": 1747381	"P": 1591.25	"F": 7032}
{"v": 1	"t": 1747401	"P": 1579.75	"F": 6851}
{"v": 1	"t": 1747421	"P": 1565.5	"F": 6367}
{"v": 1	"t": 1747442	"P": 1564.75	"F": 6065}
{"v": 1	"t": 1747462	"P": 1567.0	"F": 5838}
{"v": 1	"t": 1747483	"P": 1555.5	"F": 5505}
{"v": 1	"t": 1747503	"P": 1544.5	"F": 5350}
{"v": 1	"t": 1747523	"P": 1555.0	"F": 4980}
{"v": 1	"t": 1747544	"P": 1544.25	"F": 4903}
{"v": 1	"t": 1747564	"P": 1528.25	"F": 4677}
{"v": 1	"t": 1747584	"P": 1538.0	"F": 4498	"C": 45.12	"D": 3306	"sn": 54091930088003	"file": "/data/device_log/data0000.out"}
{"v": 1	"t": 1747605	"P": 1532.25	"F": 4160}
{"v": 1	"t": 1747625	"P": 1520.25	"F": 4122}
{"v": 1	"t": 1747647	"P": 1530.25	"F": 3827}
{"v": 1	"t": 1747668	"P": 1521.5	"F": 3504}
{"v": 1	"t": 1747688	"P": 1510.0	"F": 3426}
{"v": 1	"t": 1747708	"P": 1526.5	"F": 3315}
{"v": 1	"t": 1747729	"P": 1521.25	"F": 3275}
{"v": 1	"t": 1747749	"P": 1514.25	"F": 3241}
{"v": 1	"t": 1747769	"P": 1518.25	"F": 3177}
{"v": 1	"t": 1747790	"P": 1515.75	"F": 3161}
{"v": 1	"t": 1747810	"P": 1506.75	"F": 3160}
{"v": 1	"t": 1747831	"P": 1514.75	"F": 3140}
{"v": 1	"t": 1747851	"P": 1516.0	"F": 3023}
{"v": 1	"t": 1747871	"P": 1509.75	"F": 3024}
{"v": 1	"t": 1747892	"P": 1507.75	"F": 3054}
{"v": 1	"t": 1747912	"P": 1521.5	"F": 2905}
{"v": 1	"t": 1747932	"P": 1516.0	"F": 3012}
{"v": 1	"t": 1747953	"P": 1509.0	"F": 2985}
{"v": 1	"t": 1747973	"P": 1520.5	"F": 2992}
{"v": 1	"t": 1747994	"P": 1520.0	"F": 2970}
{"v": 1	"t": 1748014	"P": 1515.25	"F": 3050}
{"v": 1	"t": 1748034	"P": 1519.75	"F": 3020}
{"v": 1	"t": 1748055	"P": 1526.75	"F": 3076}
{"v": 1	"t": 1748075	"P": 1523.25	"F": 3245}
{"v": 1	"t": 1748095	"P": 1522.25	"F": 3483}
{"v": 1	"t": 1748116	"P": 1542.5	"F": 3771}
{"v": 1	"t": 1748136	"P": 1535.25	"F": 3973}
{"v": 1	"t": 1748156	"P": 1534.25	"F": 4189}
{"v": 1	"t": 1748177	"P": 1548.0	"F": 4496}
{"v": 1	"t": 1748197	"P": 1557.75	"F": 4708}
{"v": 1	"t": 1748218	"P": 1549.75	"F": 5130}
{"v": 1	"t": 1748238	"P": 1553.0	"F": 5346}
{"v": 1	"t": 1748258	"P": 1567.25	"F": 5461}
{"v": 1	"t": 1748279	"P": 1571.75	"F": 5622}
{"v": 1	"t": 1748299	"P": 1566.75	"F": 5884}
{"v": 1	"t": 1748319	"P": 1571.0	"F": 6048}
{"v": 1	"t": 1748340	"P": 1583.0	"F": 6228}
{"v": 1	"t": 1748360	"P": 1573.75	"F": 6324}
{"v": 1	"t": 1748380	"P": 1573.0	"F": 6624}
{"v": 1	"t": 1748401	"P": 1592.75	"F": 6633}
{"v": 1	"t": 1748421	"P": 1591.5	"F": 6669}
{"v": 1	"t": 1748442	"P": 1583.75	"F": 6862}
{"v": 1	"t": 1748462	"P": 1598.5	"F": 7137}
{"v": 1	"t": 1748482	"P": 1600.25	"F": 7189}
{"v": 1	"t": 1748503	"P": 1598.0	"F": 7179}
{"v": 1	"t": 1748523	"P": 1602.75	"F": 7707}
{"v": 1	"t": 1748543	"P": 1609.75	"F": 7425}
{"v": 1	"t": 1748564	"P": 1606.25	"F": 7784}
{"v": 1	"t": 1748584	"P": 1608.0	"F": 8047}
{"v": 1	"t": 1748605	"P": 1617.75	"F": 8006	"C": 45.17	"D": 3305	"sn": 54091930088003	"file": "/data/device_log/data0000.out"	"CO2": 3486.2021484375	"Tp": 25.8358154296875	"H": 18.096389770507812}
{"v": 1	"t": 1748626	"P": 1619.5	"F": 8414}
{"v": 1	"t": 1748646	"P": 1614.5	"F": 8300}
{"v": 1	"t": 1748669	"P": 1623.5	"F": 8466}
{"v": 1	"t": 1748689	"P": 1620.25	"F": 8634}
{"v": 1	"t": 1748710	"P": 1637.75	"F": 8590}
{"v": 1	"t": 1748730	"P": 1625.0	"F": 8792}
{"v": 1	"t": 1748750	"P": 1610.75	"F": 8757}
{"v": 1	"t": 1748771	"P": 1644.25	"F": 9028}
{"v": 1	"t": 1748791	"P": 1622.0	"F": 8848}
{"v": 1	"t": 1748811	"P": 1633.5	"F": 9203}
{"v": 1	"t": 1748832	"P": 1631.0	"F": 9272}
{"v": 1	"t": 1748852	"P": 1645.25	"F": 8949}
{"v": 1	"t": 1748873	"P": 1632.25	"F": 9508}
{"v": 1	"t": 1748893	"P": 1635.0	"F": 8946}
{"v": 1	"t": 1748913	"P": 1645.75	"F": 8989}
{"v": 1	"t": 1748934	"P": 1630.75	"F": 9089}
{"v": 1	"t": 1748954	"P": 1626.25	"F": 9061}
{"v": 1	"t": 1748974	"P": 1640.5	"F": 9437}
{"v": 1	"t": 1748995	"P": 1650.25	"F": 9003}
{"v": 1	"t": 1749015	"P": 1636.0	"F": 9098}
{"v": 1	"t": 1749035	"P": 1638.0	"F": 9238}
{"v": 1	"t": 1749056	"P": 1618.25	"F": 9516}
{"v": 1	"t": 1749077	"P": 1636.5	"F": 9095}
{"v": 1	"t": 1749097	"P": 1649.25	"F": 9596}
{"v": 1	"t": 1749117	"P": 1644.75	"F": 9525}
{"v": 1	"t": 1749138	"P": 1636.25	"F": 9580}
{"v": 1	"t": 1749158	"P": 1636.5	"F": 9586}
{"v": 1	"t": 1749178	"P": 1651.25	"F": 9681}
{"v": 1	"t": 1749199	"P": 1643.5	"F": 9418}
{"v": 1	"t": 1749219	"P": 1645.75	"F": 9463}
{"v": 1	"t": 1749240	"P": 1655.75	"F": 9473}
{"v": 1	"t": 1749260	"P": 1644.25	"F": 9293}
{"v": 1	"t": 1749280	"P": 1642.25	"F": 9600}
{"v": 1	"t": 1749301	"P": 1645.75	"F": 9916}
{"v": 1	"t": 1749321	"P": 1642.5	"F": 9470}
{"v": 1	"t": 1749341	"P": 1645.75	"F": 9305}
{"v": 1	"t": 1749362	"P": 1632.5	"F": 9569}
{"v": 1	"t": 1749382	"P": 1649.0	"F": 9405}
{"v": 1	"t": 1749403	"P": 1641.5	"F": 9501}
{"v": 1	"t": 1749423	"P": 1631.25	"F": 9253}
{"v": 1	"t": 1749443	"P": 1649.0	"F": 9213}
{"v": 1	"t": 1749464	"P": 1634.0	"F": 9303}
{"v": 1	"t": 1749484	"P": 1636.25	"F": 9250}
{"v": 1	"t": 1749504	"P": 1640.0	"F": 9276}
{"v": 1	"t": 1749525	"P": 1633.25	"F": 8962}
{"v": 1	"t": 1749545	"P": 1626.5	"F": 9490}
{"v": 1	"t": 1749566	"P": 1619.5	"F": 8994}
{"v": 1	"t": 1749586	"P": 1639.25	"F": 8961}
{"v": 1	"t": 1749606	"P": 1624.75	"F": 9279}
{"v": 1	"t": 1749627	"P": 1627.25	"F": 8811	"C": 45.14	"D": 3305	"sn": 54091930088003	"file": "/data/device_log/data0000.out"}
{"v": 1	"t": 1749647	"P": 1618.75	"F": 8829}
{"v": 1	"t": 1749668	"P": 1612.5	"F": 8835}
{"v": 1	"t": 1749690	"P": 1621.75	"F": 8502}
{"v": 1	"t": 1749710	"P": 1614.25	"F": 8211}
{"v": 1	"t": 1749730	"P": 1607.5	"F": 8313}
{"v": 1	"t": 1749751	"P": 1609.0	"F": 7750}
{"v": 1	"t": 1749771	"P": 1606.75	"F": 7664}
{"v": 1	"t": 1749791	"P": 1587.75	"F": 7431}
{"v": 1	"t": 1749812	"P": 1588.25	"F": 6909}
{"v": 1	"t": 1749832	"P": 1585.75	"F": 7011}
{"v": 1	"t": 1749852	"P": 1570.75	"F": 6753}
{"v": 1	"t": 1749873	"P": 1566.0	"F": 6249}
{"v": 1	"t": 1749893	"P": 1562.0	"F": 5677}
{"v": 1	"t": 1749913	"P": 1565.0	"F": 5624}
{"v": 1	"t": 1749934	"P": 1548.5	"F": 5495}
{"v": 1	"t": 1749954	"P": 1541.5	"F": 5338}
{"v": 1	"t": 1749974	"P": 1543.5	"F": 5025}
{"v": 1	"t": 1749995	"P": 1550.5	"F": 4698}
{"v": 1	"t": 1750015	"P": 1536.5	"F": 4447}
{"v": 1	"t": 1750035	"P": 1536.5	"F": 4416}
{"v": 1	"t": 1750055	"P": 1533.0	"F": 4400}
{"v": 1	"t": 1750076	"P": 1537.75	"F": 4060}
{"v": 1	"t": 1750096	"P": 1530.0	"F": 3950}
{"v": 1	"t": 1750116	"P": 1524.0	"F": 3912}
{"v": 1	"t": 1750137	"P": 1522.25	"F": 3796}
{"v": 1	"t": 1750157	"P": 1535.5	"F": 3710}
{"v": 1	"t": 1750177	"P": 1526.0	"F": 3598}
{"v": 1	"t": 1750198	"P": 1518.5	"F": 3530}
{"v": 1	"t": 1750218	"P": 1519.0	"F": 3520}
{"v": 1	"t": 1750238	"P": 1527.5	"F": 3450}
{"v": 1	"t": 1750259	"P": 1523.75	"F": 3282}
{"v": 1	"t": 1750279	"P": 1514.25	"F": 3298}
{"v": 1	"t": 1750299	"P": 1516.25	"F": 3124}
{"v": 1	"t": 1750319	"P": 1528.75	"F": 3154}
{"v": 1	"t": 1750340	"P": 1523.0	"F": 3206}
{"v": 1	"t": 1750360	"P": 1509.25	"F": 3121}
{"v": 1	"t": 1750380	"P": 1512.75	"F": 3003}
{"v": 1	"t": 1750401	"P": 1528.0	"F": 3163}
{"v": 1	"t": 1750421	"P": 1519.25	"F": 3146}
{"v": 1	"t": 1750441	"P": 1508.75	"F": 3201}
{"v": 1	"t": 1750462	"P": 1512.0	"F": 3272}
{"v": 1	"t": 1750482	"P": 1524.75	"F": 3259}
{"v": 1	"t": 1750502	"P": 1531.25	"F": 3262}
{"v": 1	"t": 1750522	"P": 1520.75	"F": 3191}
{"v": 1	"t": 1750543	"P": 1516.75	"F": 3230}
{"v": 1	"t": 1750563	"P": 1525.25	"F": 3148}
{"v": 1	"t": 1750583	"P": 1536.25	"F": 3376}
{"v": 1	"t": 1750604	"P": 1524.25	"F": 3567}
{"v": 1	"t": 1750624	"P": 1524.0	"F": 3650}
{"v": 1	"t": 1750644	"P": 1530.75	"F": 3824	"C": 45.2	"D": 3304	"sn": 54091930088003	"file": "/data/device_log/data0000.out"	"CO2": 3986.651611328125	"Tp": 25.822463989257812	"H": 18.44831085205078}
{"v": 1	"t": 1750666	"P": 1536.0	"F": 3884}
{"v": 1	"t": 1750686	"P": 1545.0	"F": 4170}
{"v": 1	"t": 1750708	"P": 1542.25	"F": 4405}
{"v": 1	"t": 1750728	"P": 1544.25	"F": 4897}
{"v": 1	"t": 1750748	"P": 1556.75	"F": 5062}
{"v": 1	"t": 1750768	"P": 1563.0	"F": 5376}
{"v": 1	"t": 1750789	"P": 1559.5	"F": 5492}
{"v": 1	"t": 1750809	"P": 1566.25	"F": 5668}
{"v": 1	"t": 1750829	"P": 1580.5	"F": 6022}
{"v": 1	"t": 1750850	"P": 1583.5	"F": 6316}
{"v": 1	"t": 1750870	"P": 1573.0	"F": 6378}
{"v": 1	"t": 1750890	"P": 1583.25	"F": 6599}
{"v": 1	"t": 1750911	"P": 1589.5	"F": 6881}
{"v": 1	"t": 1750931	"P": 1600.5	"F": 6979}
{"v": 1	"t": 1750951	"P": 1585.25	"F": 7171}
{"v": 1	"t": 1750972	"P": 1586.0	"F": 7243}
{"v": 1	"t": 1750992	"P": 1603.5	"F": 7367}
{"v": 1	"t": 1751012	"P": 1608.5	"F": 7955}
{"v": 1	"t": 1751032	"P": 1604.25	"F": 7931}
{"v": 1	"t": 1751053	"P": 1610.75	"F": 7917}
{"v": 1	"t": 1751073	"P": 1612.5	"F": 8282}
{"v": 1	"t": 1751093	"P": 1616.75	"F": 8134}
{"v": 1	"t": 1751114	"P": 1615.5	"F": 8097}
{"v": 1	"t": 1751134	"P": 1604.25	"F": 7879}
{"v": 1	"t": 1751154	"P": 1625.75	"F": 8404}
{"v": 1	"t": 1751175	"P": 1628.75	"F": 8586}
{"v": 1	"t": 1751195	"P": 1627.75	"F": 8601}
{"v": 1	"t": 1751215	"P": 1612.5	"F": 8483}
{"v": 1	"t": 1751235	"P": 1619.75	"F": 8705}
{"v": 1	"t": 1751256	"P": 1635.75	"F": 8505}
{"v": 1	"t": 1751276	"P": 1625.0	"F": 8885}
{"v": 1	"t": 1751296	"P": 1623.25	"F": 8615}
{"v": 1	"t": 1751317	"P": 1625.25	"F": 8768}
{"v": 1	"t": 1751337	"P": 1637.25	"F": 8713}
{"v": 1	"t": 1751357	"P": 1632.75	"F": 8558}
{"v": 1	"t": 1751378	"P": 1617.75	"F": 8738}
{"v": 1	"t": 1751398	"P": 1619.25	"F": 8808}
{"v": 1	"t": 1751418	"P": 1620.0	"F": 8759}
{"v": 1	"t": 1751438	"P": 1628.0	"F": 8634}
{"v": 1	"t": 1751459	"P": 1631.25	"F": 9111}
{"v": 1	"t": 1751479	"P": 1613.75	"F": 8768}
{"v": 1	"t": 1751499	"P": 1624.25	"F": 9090}
{"v": 1	"t": 1751520	"P": 1626.25	"F": 8600}
{"v": 1	"t": 1751540	"P": 1625.5	"F": 8664}
{"v": 1	"t": 1751560	"P": 1626.25	"F": 9052}
{"v": 1	"t": 1751581	"P": 1630.25	"F": 8984}
{"v": 1	"t": 1751601	"P": 1640.0	"F": 8843}
{"v": 1	"t": 1751621	"P": 1630.75	"F": 8488}
{"v": 1	"t": 1751641	"P": 1623.25	"F": 8646}
{"v": 1	"t": 1751662	"P": 1624.5	"F": 8805	"C": 45.225	"D": 3304	"sn": 54091930088003	"file": "/data/device_log/data0000.out"}
{"v": 1	"t": 1751682	"P": 1632.0	"F": 8804}
{"v": 1	"t": 1751703	"P": 1626.25	"F": 8546}
{"v": 1	"t": 1751725	"P": 1634.75	"F": 8804}
{"v": 1	"t": 1751745	"P": 1620.0	"F": 8686}
{"v": 1	"t": 1751765	"P": 1624.0	"F": 8661}
{"v": 1	"t": 1751786	"P": 1634.5	"F": 9188}
{"v": 1	"t": 1751806	"P": 1636.5	"F": 9053}
{"v": 1	"t": 1751826	"P": 1623.75	"F": 8965}
{"v": 1	"t": 1751847	"P": 1632.0	"F": 9062}
{"v": 1	"t": 1751867	"P": 1639.0	"F": 9086}
{"v": 1	"t": 1751887	"P": 1622.25	"F": 8905}
{"v": 1	"t": 1751908	"P": 1622.75	"F": 8738}
{"v": 1	"t": 1751928	"P": 1620.75	"F": 9126}
{"v": 1	"t": 1751948	"P": 1641.5	"F": 8930}
{"v": 1	"t": 1751969	"P": 1635.5	"F": 8772}
{"v": 1	"t": 1751989	"P": 1622.0	"F": 8682}
{"v": 1	"t": 1752009	"P": 1634.25	"F": 8954}
{"v": 1	"t": 1752030	"P": 1644.75	"F": 9057}
{"v": 1	"t": 1752050	"P": 1625.0	"F": 8915}
{"v": 1	"t": 1752070	"P": 1627.5	"F": 8930}
{"v": 1	"t": 1752091	"P": 1629.5	"F": 9265}
{"v": 1	"t": 1752111	"P": 1644.25	"F": 9528}
{"v": 1	"t": 1752131	"P": 1632.0	"F": 9119}
{"v": 1	"t": 1752152	"P": 1630.5	"F": 8974}
{"v": 1	"t": 1752172	"P": 1639.25	"F": 8818}
{"v": 1	"t": 1752192	"P": 1642.75	"F": 9140}
{"v": 1	"t": 1752212	"P": 1640.0	"F": 9130}
{"v": 1	"t": 1752233	"P": 1629.25	"F": 9037}
{"v": 1	"t": 1752253	"P": 1639.0	"F": 9555}
{"v": 1	"t": 1752273	"P": 1646.25	"F": 9265}
{"v": 1	"t": 1752294	"P": 1635.25	"F": 9352}
{"v": 1	"t": 1752314	"P": 1634.25	"F": 8934}
{"v": 1	"t": 1752334	"P": 1629.0	"F": 9151}
{"v": 1	"t": 1752354	"P": 1639.0	"F": 9120}
{"v": 1	"t": 1752375	"P": 1635.75	"F": 9196}
{"v": 1	"t": 1752395	"P": 1627.0	"F": 9070}
{"v": 1	"t": 1752415	"P": 1620.5	"F": 8967}
{"v": 1	"t": 1752436	"P": 1640.5	"F": 8832}
{"v": 1	"t": 1752456	"P": 1627.5	"F": 8726}
{"v": 1	"t": 1752476	"P": 1623.0	"F": 8837}
{"v": 1	"t": 1752497	"P": 1617.75	"F": 8539}
{"v": 1	"t": 1752517	"P": 1626.0	"F": 8609}
{"v": 1	"t": 1752537	"P": 1622.25	"F": 8280}
{"v": 1	"t": 1752557	"P": 1618.25	"F": 8009}
{"v": 1	"t": 1752578	"P": 1599.25	"F": 7747}
{"v": 1	"t": 1752598	"P": 1602.0	"F": 7559}
{"v": 1	"t": 1752618	"P": 1611.0	"F": 7545}
{"v": 1	"t": 1752639	"P": 1593.0	"F": 7122}
{"v": 1	"t": 1752659	"P": 1580.0	"F": 6674}
{"v": 1	"t": 1752679	"P": 1578.75	"F": 6623	"C": 45.205	"D": 3304	"sn": 54091930088003	"file": "/data/device_log/data0000.out"	"CO2": 3643.692626953125	"Tp": 25.822463989257812	"H": 18.500606536865234}
{"v": 1	"t": 1752701	"P": 1581.25	"F": 6480}
{"v": 1	"t": 1752721	"P": 1567.5	"F": 6178}
{"v": 1	"t": 1752743	"P": 1554.75	"F": 5888}
{"v": 1	"t": 1752763	"P": 1557.5	"F": 5607}
{"v": 1	"t": 1752783	"P": 1558.25	"F": 5216}
{"v": 1	"t": 1752804	"P": 1549.0	"F": 4690}
{"v": 1	"t": 1752824	"P": 1529.5	"F": 4706}
{"v": 1	"t": 1752844	"P": 1533.75	"F": 4548}
{"v": 1	"t": 1752865	"P": 1537.25	"F": 4261}
{"v": 1	"t": 1752885	"P": 1529.75	"F": 4058}
{"v": 1	"t": 1752905	"P": 1514.25	"F": 3879}
{"v": 1	"t": 1752926	"P": 1533.0	"F": 3769}
{"v": 1	"t": 1752946	"P": 1531.0	"F": 3649}
{"v": 1	"t": 1752966	"P": 1518.25	"F": 3498}
{"v": 1	"t": 1752987	"P": 1520.5	"F": 3564}
{"v": 1	"t": 1753007	"P": 1531.75	"F": 3635}
{"v": 1	"t": 1753027	"P": 1526.5	"F": 3460}
{"v": 1	"t": 1753048	"P": 1520.25	"F": 3521}
{"v": 1	"t": 1753068	"P": 1512.75	"F": 3477}
{"v": 1	"t": 1753088	"P": 1529.75	"F": 3413}
{"v": 1	"t": 1753109	"P": 1522.5	"F": 3259}
{"v": 1	"t": 1753129	"P": 1512.0	"F": 3251}
{"v": 1	"t": 1753149	"P": 1513.75	"F": 3193}
{"v": 1	"t": 1753169	"P": 1528.25	"F": 3312}
{"v": 1	"t": 1753190	"P": 1525.25	"F": 3415}
{"v": 1	"t": 1753210	"P": 1519.0	"F": 3366}
{"v": 1	"t": 1753230	"P": 1517.25	"F": 3444}
{"v": 1	"t": 1753251	"P": 1531.25	"F": 3314}
{"v": 1	"t": 1753271	"P": 1532.5	"F": 3267}
{"v": 1	"t": 1753291	"P": 1529.75	"F": 3386}
{"v": 1	"t": 1753311	"P": 1524.5	"F": 3462}
{"v": 1	"t": 1753332	"P": 1530.0	"F": 3535}
{"v": 1	"t": 1753352	"P": 1538.0	"F": 3735}
{"v": 1	"t": 1753372	"P": 1530.25	"F": 3868}
{"v": 1	"t": 1753393	"P": 1526.0	"F": 3894}
{"v": 1	"t": 1753413	"P": 1534.75	"F": 3844}
{"v": 1	"t": 1753433	"P": 1546.5	"F": 4208}
{"v": 1	"t": 1753454	"P": 1538.75	"F": 4215}
{"v": 1	"t": 1753474	"P": 1538.0	"F": 4454}
{"v": 1	"t": 1753494	"P": 1536.0	"F": 4639}
{"v": 1	"t": 1753514	"P": 1554.75	"F": 4885}
{"v": 1	"t": 1753535	"P": 1561.75	"F": 5065}
{"v": 1	"t": 1753555	"P": 1553.5	"F": 5454}
{"v": 1	"t": 1753575	"P": 1557.25	"F": 5860}
{"v": 1	"t": 1753596	"P": 1577.25	"F": 5925}
{"v": 1	"t": 1753616	"P": 1584.0	"F": 6266}
{"v": 1	"t": 1753636	"P": 1574.75	"F": 6625}
{"v": 1	"t": 1753657	"P": 1578.25	"F": 6864}
{"v": 1	"t": 1753677	"P": 1595.25	"F": 6772}
{"v": 1	"t": 1753697	"P": 1603.0	"F": 7067	"C": 45.25	"D": 3304	"sn": 54091930088003	"file": "/data/device_log/data0000.out"}
{"v": 1	"t": 1753718	"P": 1598.5	"F": 7305}
{"v": 1	"t": 1753738	"P": 1605.75	"F": 7378}
{"v": 1	"t": 1753761	"P": 1610.25	"F": 7400}
{"v": 1	"t": 1753781	"P": 1613.5	"F": 7841}
{"v": 1	"t": 1753801	"P": 1607.0	"F": 8091}
{"v": 1	"t": 1753822	"P": 1611.5	"F": 7866}
{"v": 1	"t": 1753842	"P": 1621.25	"F": 8232}
{"v": 1	"t": 1753862	"P": 1615.75	"F": 8334}
{"v": 1	"t": 1753883	"P": 1608.5	"F": 8256}
{"v": 1	"t": 1753903	"P": 1620.5	"F": 8424}
{"v": 1	"t": 1753923	"P": 1627.25	"F": 8133}
{"v": 1	"t": 1753944	"P": 1623.0	"F": 8220}
{"v": 1	"t": 1753964	"P": 1619.0	"F": 8312}
{"v": 1	"t": 1753984	"P": 1621.0	"F": 8359}
{"v": 1	"t": 1754004	"P": 1638.0	"F": 8725}
{"v": 1	"t": 1754025	"P": 1624.25	"F": 8698}
{"v": 1	"t": 1754045	"P": 1629.5	"F": 8800}
{"v": 1	"t": 1754065	"P": 1621.25	"F": 8845}
{"v": 1	"t": 1754086	"P": 1640.75	"F": 8577}
{"v": 1	"t": 1754106	"P": 1630.25	"F": 8845}
{"v": 1	"t": 1754126	"P": 1616.25	"F": 8495}
{"v": 1	"t": 1754147	"P": 1625.75	"F": 8433}
{"v": 1	"t": 1754167	"P": 1633.0	"F": 8729}
{"v": 1	"t": 1754187	"P": 1630.0	"F": 8851}
{"v": 1	"t": 1754208	"P": 1627.75	"F": 8657}
{"v": 1	"t": 1754228	"P": 1623.75	"F": 8915}
{"v": 1	"t": 1754248	"P": 1641.25	"F": 8756}
{"v": 1	"t": 1754269	"P": 1631.25	"F": 8881}
{"v": 1	"t": 1754289	"P": 1632.75	"F": 9031}
{"v": 1	"t": 1754309	"P": 1621.25	"F": 9293}
{"v": 1	"t": 1754329	"P": 1633.75	"F": 9083}
{"v": 1	"t": 1754350	"P": 1636.5	"F": 9102}
{"v": 1	"t": 1754370	"P": 1638.75	"F": 9046}
{"v": 1	"t": 1754390	"P": 1630.5	"F": 9366}
{"v": 1	"t": 1754411	"P": 1643.5	"F": 8886}
{"v": 1	"t": 1754431	"P": 1638.0	"F": 9177}
{"v": 1	"t": 1754451	"P": 1633.5	"F": 8982}
{"v": 1	"t": 1754472	"P": 1626.75	"F": 8924}
{"v": 1	"t": 1754492	"P": 1632.75	"F": 9465}
{"v": 1	"t": 1754512	"P": 1631.5	"F": 9217}
{"v": 1	"t": 1754532	"P": 1640.25	"F": 9241}
{"v": 1	"t": 1754553	"P": 1629.5	"F": 9185}
{"v": 1	"t": 1754573	"P": 1639.5	"F": 8998}
{"v": 1	"t": 1754593	"P": 1639.5	"F": 8965}
{"v": 1	"t": 1754614	"P": 1638.25	"F": 9050}
{"v": 1	"t": 1754634	"P": 1623.75	"F": 9114}
{"v": 1	"t": 1754654	"P": 1641.0	"F": 8971}
{"v": 1	"t": 1754675	"P": 1648.5	"F": 9202}
{"v": 1	"t": 1754695	"P": 1638.25	"F": 9214}
{"v": 1	"t": 1754715	"P": 1633.5	"F": 9216	"C": 45.25	"D": 3304	"sn": 54091930088003	"file": "/data/device_log/data0000.out"	"CO2": 3388.89404296875	"Tp": 25.822463989257812	"H": 18.500606536865234}
{"v": 1	"t": 1754736	"P": 1624.5	"F": 9213}
{"v": 1	"t": 1754757	"P": 1638.25	"F": 9141}
{"v": 1	"t": 1754778	"P": 1646.25	"F": 9340}
{"v": 1	"t": 1754799	"P": 1633.75	"F": 9165}
{"v": 1	"t": 1754819	"P": 1631.25	"F": 9109}
{"v": 1	"t": 1754839	"P": 1629.75	"F": 9018}
{"v": 1	"t": 1754860	"P": 1636.0	"F": 8937}
{"v": 1	"t": 1754880	"P": 1638.25	"F": 8754}
{"v": 1	"t": 1754900	"P": 1626.0	"F": 8971}
{"v": 1	"t": 1754921	"P": 1640.25	"F": 9013}
{"v": 1	"t": 1754941	"P": 1627.25	"F": 9072}
{"v": 1	"t": 1754961	"P": 1634.25	"F": 8697}
{"v": 1	"t": 1754982	"P": 1629.0	"F": 8582}
{"v": 1	"t": 1755002	"P": 1641.0	"F": 8605}
{"v": 1	"t": 1755022	"P": 1631.0	"F": 8831}
{"v": 1	"t": 1755042	"P": 1626.5	"F": 8705}
{"v": 1	"t": 1755063	"P": 1623.5	"F": 8807}
{"v": 1	"t": 1755083	"P": 1630.0	"F": 8789}
{"v": 1	"t": 1755103	"P": 1625.25	"F": 8309}
{"v": 1	"t": 1755124	"P": 1614.0	"F": 8191}
{"v": 1	"t": 1755144	"P": 1596.25	"F": 7962}
{"v": 1	"t": 1755164	"P": 1604.0	"F": 7820}
{"v": 1	"t": 1755185	"P": 1621.25	"F": 7512}
{"v": 1	"t": 1755205	"P": 1592.5	"F": 7167}
{"v": 1	"t": 1755225	"P": 1592.5	"F": 7225}
{"v": 1	"t": 1755245	"P": 1592.75	"F": 7101}
{"v": 1	"t": 1755266	"P": 1603.0	"F": 6793}
{"v": 1	"t": 1755286	"P": 1591.0	"F": 6866}
{"v": 1	"t": 1755306	"P": 1581.5	"F": 6886}
{"v": 1	"t": 1755327	"P": 1579.5	"F": 6676}
{"v": 1	"t": 1755347	"P": 1591.75	"F": 6898}
{"v": 1	"t": 1755367	"P": 1588.25	"F": 6735}
{"v": 1	"t": 1755388	"P": 1579.5	"F": 6473}
{"v": 1	"t": 1755408	"P": 1583.25	"F": 6590}
{"v": 1	"t": 1755428	"P": 1597.25	"F": 6787}
{"v": 1	"t": 1755449	"P": 1595.25	"F": 6830}
{"v": 1	"t": 1755469	"P": 1590.75	"F": 7054}
{"v": 1	"t": 1755489	"P": 1581.75	"F": 7012}
{"v": 1	"t": 1755509	"P": 1596.0	"F": 7007}
{"v": 1	"t": 1755530	"P": 1587.0	"F": 6992}
{"v": 1	"t": 1755550	"P": 1584.75	"F": 6896}
{"v": 1	"t": 1755570	"P": 1582.0	"F": 7170}
{"v": 1	"t": 1755591	"P": 1598.0	"F": 6989}
{"v": 1	"t": 1755611	"P": 1598.25	"F": 7103}
{"v": 1	"t": 1755631	"P": 1577.5	"F": 7003}
{"v": 1	"t": 1755651	"P": 1582.5	"F": 7008}
{"v": 1	"t": 1755672	"P": 1585.75	"F": 6965}
{"v": 1	"t": 1755692	"P": 1595.0	"F": 6796}
{"v": 1	"t": 1755712	"P": 1591.25	"F": 6789}
{"v": 1	"t": 1755733	"P": 1582.25	"F": 6884	"C": 45.285	"D": 3304	"sn": 54091930088003	"file": "/data/device_log/data0000.out"}
{"v": 1	"t": 1755753	"P": 1583.0	"F": 6773}
{"v": 1	"t": 1755773	"P": 1588.5	"F": 6966}
{"v": 1	"t": 1755796	"P": 1594.75	"F": 6821}
{"v": 1	"t": 1755816	"P": 1588.25	"F": 6567}
{"v": 1	"t": 1755836	"P": 1575.5	"F": 6802}
{"v": 1	"t": 1755857	"P": 1582.25	"F": 6419}
{"v": 1	"t": 1755877	"P": 1592.0	"F": 6451}
{"v": 1	"t": 1755897	"P": 1582.5	"F": 6566}
{"v": 1	"t": 1755917	"P": 1575.75	"F": 6304}
{"v": 1	"t": 1755938	"P": 1574.5	"F": 6529}
{"v": 1	"t": 1755958	"P": 1583.25	"F": 6102}
{"v": 1	"t": 1755978	"P": 1578.5	"F": 6010}
{"v": 1	"t": 1755999	"P": 1562.75	"F": 5787}
{"v": 1	"t": 1756019	"P": 1556.25	"F": 5813}
{"v": 1	"t": 1756039	"P": 1563.5	"F": 5678}
{"v": 1	"t": 1756060	"P": 1562.5	"F": 5342}
{"v": 1	"t": 1756080	"P": 1550.0	"F": 5017}
{"v": 1	"t": 1756100	"P": 1542.75	"F": 4789}
{"v": 1	"t": 1756121	"P": 1544.25	"F": 4865}
{"v": 1	"t": 1756141	"P": 1547.0	"F": 4788}
{"v": 1	"t": 1756161	"P": 1534.5	"F": 4360}
{"v": 1	"t": 1756181	"P": 1524.0	"F": 4336}
{"v": 1	"t": 1756202	"P": 1530.5	"F": 4055}
{"v": 1	"t": 1756222	"P": 1538.0	"F": 3854}
{"v": 1	"t": 1756242	"P": 1531.75	"F": 3837}
{"v": 1	"t": 1756263	"P": 1519.0	"F": 3606}
{"v": 1	"t": 1756283	"P": 1518.75	"F": 3512}
{"v": 1	"t": 1756303	"P": 1527.25	"F": 3329}
{"v": 1	"t": 1756324	"P": 1523.0	"F": 3134}
{"v": 1	"t": 1756344	"P": 1511.25	"F": 3294}
{"v": 1	"t": 1756364	"P": 1512.25	"F": 3197}
{"v": 1	"t": 1756384	"P": 1522.75	"F": 3209}
{"v": 1	"t": 1756405	"P": 1519.0	"F": 3067}
{"v": 1	"t": 1756425	"P": 1514.0	"F": 3015}
{"v": 1	"t": 1756445	"P": 1511.75	"F": 3094}
{"v": 1	"t": 1756466	"P": 1522.5	"F": 2948}
{"v": 1	"t": 1756486	"P": 1520.25	"F": 3115}
{"v": 1	"t": 1756506	"P": 1518.5	"F": 3063}
{"v": 1	"t": 1756526	"P": 1521.0	"F": 3108}
{"v": 1	"t": 1756547	"P": 1523.5	"F": 3200}
{"v": 1	"t": 1756567	"P": 1533.75	"F": 3610}
{"v": 1	"t": 1756587	"P": 1531.75	"F": 3656}
{"v": 1	"t": 1756608	"P": 1527.75	"F": 3808}
{"v": 1	"t": 1756628	"P": 1537.75	"F": 4190}
{"v": 1	"t": 1756648	"P": 1553.0	"F": 4543}
{"v": 1	"t": 1756669	"P": 1555.25	"F": 4862}
{"v": 1	"t": 1756689	"P": 1545.0	"F": 5050}
{"v": 1	"t": 1756709	"P": 1566.25	"F": 5274}
{"v": 1	"t": 1756730	"P": 1574.75	"F": 5551}
{"v": 1	"t": 1756750	"P": 1573.0	"F": 5693	"C": 45.28	"D": 3304	"sn": 54091930088003	"file": "/data/device_log/data0000.out"	"CO2": 3717.12158203125	"Tp": 25.8358154296875	"H": 18.64873504638672}
{"v": 1	"t": 1756772	"P": 1571.5	"F": 6148}
{"v": 1	"t": 1756792	"P": 1581.0	"F": 6177}
{"v": 1	"t": 1756813	"P": 1578.75	"F": 6809}
{"v": 1	"t": 1756833	"P": 1585.25	"F": 6736}
{"v": 1	"t": 1756854	"P": 1584.25	"F": 6624}
{"v": 1	"t": 1756874	"P": 1590.0	"F": 7279}
{"v": 1	"t": 1756894	"P": 1597.25	"F": 7280}
{"v": 1	"t": 1756915	"P": 1602.0	"F": 7301}
{"v": 1	"t": 1756935	"P": 1600.25	"F": 7443}
{"v": 1	"t": 1756955	"P": 1604.25	"F": 7505}
{"v": 1	"t": 1756976	"P": 1617.0	"F": 7544}
{"v": 1	"t": 1756996	"P": 1616.75	"F": 7657}
{"v": 1	"t": 1757016	"P": 1599.75	"F": 7868}
{"v": 1	"t": 1757037	"P": 1607.75	"F": 7700}
{"v": 1	"t": 1757057	"P": 1613.25	"F": 7857}
{"v": 1	"t": 1757077	"P": 1621.25	"F": 8081}
{"v": 1	"t": 1757098	"P": 1615.5	"F": 8181}
{"v": 1	"t": 1757118	"P": 1617.75	"F": 8330}
{"v": 1	"t": 1757138	"P": 1623.75	"F": 8051}
{"v": 1	"t": 1757159	"P": 1613.75	"F": 8411}
{"v": 1	"t": 1757179	"P": 1602.5	"F": 8260}
{"v": 1	"t": 1757199	"P": 1617.75	"F": 8027}
{"v": 1	"t": 1757220	"P": 1626.0	"F": 8381}
{"v": 1	"t": 1757240	"P": 1617.5	"F": 8272}
{"v": 1	"t": 1757260	"P": 1609.75	"F": 8425}
{"v": 1	"t": 1757280	"P": 1617.75	"F": 8764}
{"v": 1	"t": 1757301	"P": 1624.75	"F": 8508}
{"v": 1	"t": 1757321	"P": 1624.5	"F": 8253}
{"v": 1	"t": 1757341	"P": 1625.0	"F": 8430}
{"v": 1	"t": 1757362	"P": 1610.25	"F": 8461}
{"v": 1	"t": 1757382	"P": 1627.75	"F": 8173}
{"v": 1	"t": 1757402	"P": 1628.25	"F": 8452}
{"v": 1	"t": 1757422	"P": 1614.5	"F": 8438}
{"v": 1	"t": 1757443	"P": 1609.5	"F": 8547}
{"v": 1	"t": 1757463	"P": 1622.75	"F": 8521}
{"v": 1	"t": 1757483	"P": 1633.5	"F": 8605}
{"v": 1	"t": 1757504	"P": 1623.25	"F": 8648}
{"v": 1	"t": 1757524	"P": 1619.75	"F": 8667}
{"v": 1	"t": 1757544	"P": 1632.5	"F": 8790}
{"v": 1	"t": 1757565	"P": 1646.25	"F": 8737}
{"v": 1	"t": 1757585	"P": 1632.25	"F": 8853}
{"v": 1	"t": 1757605	"P": 1635.75	"F": 8841}
{"v": 1	"t": 1757626	"P": 1633.0	"F": 8744}
{"v": 1	"t": 1757646	"P": 1642.25	"F": 9206}
{"v": 1	"t": 1757666	"P": 1635.0	"F": 8843}
{"v": 1	"t": 1757687	"P": 1628.25	"F": 8855}
{"v": 1	"t": 1757707	"P": 1641.0	"F": 9134}
{"v": 1	"t": 1757727	"P": 1649.25	"F": 8963}
{"v": 1	"t": 1757747	"P": 1638.5	"F": 8914}
{"v": 1	"t": 1757768	"P": 1627.5	"F": 8829	"C": 45.28	"D": 3304	"sn": 54091930088003	"file": "/data/device_log/data0000.out"}
{"v": 1	"t": 1757788	"P": 1638.75	"F": 9165}
{"v": 1	"t": 1757809	"P": 1637.5	"F": 9048}
{"v": 1	"t": 1757831	"P": 1647.0	"F": 9275}
{"v": 1	"t": 1757851	"P": 1635.0	"F": 8918}
{"v": 1	"t": 1757871	"P": 1628.0	"F": 9325}
{"v": 1	"t": 1757892	"P": 1634.75	"F": 9335}
{"v": 1	"t": 1757912	"P": 1643.75	"F": 9381}
{"v": 1	"t": 1757932	"P": 1633.5	"F": 8984}
{"v": 1	"t": 1757953	"P": 1616.75	"F": 9053}
{"v": 1	"t": 1757973	"P": 1625.5	"F": 8966}
{"v": 1	"t": 1757993	"P": 1631.25	"F": 8391}
{"v": 1	"t": 1758014	"P": 1622.75	"F": 8180}
{"v": 1	"t": 1758034	"P": 1609.75	"F": 8164}
{"v": 1	"t": 1758054	"P": 1608.25	"F": 7561}
{"v": 1	"t": 1758074	"P": 1603.75	"F": 7451}
{"v": 1	"t": 1758095	"P": 1592.0	"F": 6935}
{"v": 1	"t": 1758115	"P": 1584.0	"F": 6467}
{"v": 1	"t": 1758135	"P": 1571.75	"F": 6581}
{"v": 1	"t": 1758156	"P": 1578.0	"F": 5910}
{"v": 1	"t": 1758176	"P": 1564.25	"F": 5973}
{"v": 1	"t": 1758196	"P": 1551.25	"F": 5619}
{"v": 1	"t": 1758217	"P": 1541.25	"F": 5308}
{"v": 1	"t": 1758237	"P": 1553.75	"F": 5017}
{"v": 1	"t": 1758257	"P": 1553.25	"F": 4912}
{"v": 1	"t": 1758277	"P": 1539.5	"F": 4596}
{"v": 1	"t": 1758298	"P": 1536.0	"F": 4621}
{"v": 1	"t": 1758318	"P": 1537.75	"F": 4407}
{"v": 1	"t": 1758338	"P": 1535.5	"F": 4092}
{"v": 1	"t": 1758359	"P": 1530.25	"F": 4045}
{"v": 1	"t": 1758379	"P": 1522.25	"F": 3904}
{"v": 1	"t": 1758399	"P": 1524.5	"F": 3814}
{"v": 1	"t": 1758420	"P": 1533.0	"F": 3644}
{"v": 1	"t": 1758440	"P": 1521.75	"F": 3479}
{"v": 1	"t": 1758460	"P": 1517.0	"F": 3389}
{"v": 1	"t": 1758480	"P": 1519.25	"F": 3397}
{"v": 1	"t": 1758501	"P": 1530.5	"F": 3247}
{"v": 1	"t": 1758521	"P": 1518.0	"F": 3231}
{"v": 1	"t": 1758541	"P": 1513.5	"F": 3192}
{"v": 1	"t": 1758562	"P": 1512.25	"F": 3198}
{"v": 1	"t": 1758582	"P": 1524.75	"F": 3148}
{"v": 1	"t": 1758602	"P": 1523.75	"F": 3250}
{"v": 1	"t": 1758623	"P": 1519.0	"F": 3320}
{"v": 1	"t": 1758643	"P": 1514.0	"F": 3394}
{"v": 1	"t": 1758663	"P": 1525.25	"F": 3283}
{"v": 1	"t": 1758683	"P": 1522.25	"F": 3161}
{"v": 1	"t": 1758704	"P": 1516.5	"F": 3244}
{"v": 1	"t": 1758724	"P": 1512.0	"F": 3265}
{"v": 1	"t": 1758744	"P": 1518.75	"F": 3208}
{"v": 1	"t": 1758765	"P": 1525.75	"F": 3275}
{"v": 1	"t": 1758785	"P": 1515.0	"F": 3198	"C": 45.275	"D": 3304	"sn": 54091930088003	"file": "/data/device_log/data0000.out"	"CO2": 3494.05078125	"Tp": 25.809112548828125	"H": 18.915145874023438}
{"v": 1	"t": 1758806	"P": 1520.5	"F": 3322}
{"v": 1	"t": 1758826	"P": 1535.5	"F": 3184}
{"v": 1	"t": 1758848	"P": 1533.25	"F": 3339}
{"v": 1	"t": 1758869	"P": 1529.0	"F": 3592}
{"v": 1	"t": 1758889	"P": 1521.25	"F": 3607}
{"v": 1	"t": 1758909	"P": 1523.75	"F": 3700}
{"v": 1	"t": 1758929	"P": 1545.5	"F": 3906}
{"v": 1	"t": 1758950	"P": 1542.25	"F": 4271}
{"v": 1	"t": 1758970	"P": 1542.5	"F": 4679}
{"v": 1	"t": 1758991	"P": 1553.0	"F": 4805}
{"v": 1	"t": 1759011	"P": 1562.0	"F": 5121}
{"v": 1	"t": 1759031	"P": 1556.5	"F": 5447}
{"v": 1	"t": 1759051	"P": 1556.0	"F": 5727}
{"v": 1	"t": 1759072	"P": 1560.75	"F": 5946}
{"v": 1	"t": 1759092	"P": 1584.25	"F": 5987}
{"v": 1	"t": 1759112	"P": 1573.5	"F": 6125}
{"v": 1	"t": 1759133	"P": 1581.0	"F": 6402}
{"v": 1	"t": 1759153	"P": 1581.75	"F": 6523}
{"v": 1	"t": 1759173	"P": 1592.75	"F": 6632}
{"v": 1	"t": 1759193	"P": 1589.0	"F": 6764}
{"v": 1	"t": 1759214	"P": 1585.25	"F": 6825}
{"v": 1	"t": 1759234	"P": 1581.75	"F": 6839}
{"v": 1	"t": 1759254	"P": 1594.0	"F": 7072}
{"v": 1	"t": 1759275	"P": 1592.5	"F": 6851}
{"v": 1	"t": 1759295	"P": 1583.25	"F": 7013}
{"v": 1	"t": 1759315	"P": 1585.0	"F": 6821}
{"v": 1	"t": 1759336	"P": 1590.0	"F": 6930}
{"v": 1	"t": 1759356	"P": 1604.0	"F": 7186}
{"v": 1	"t": 1759376	"P": 1587.25	"F": 6912}
{"v": 1	"t": 1759396	"P": 1579.25	"F": 6888}
{"v": 1	"t": 1759417	"P": 1588.0	"F": 7065}
{"v": 1	"t": 1759437	"P": 1602.0	"F": 7179}
{"v": 1	"t": 1759457	"P": 1596.5	"F": 7042}
{"v": 1	"t": 1759478	"P": 1588.0	"F": 7116}
{"v": 1	"t": 1759498	"P": 1587.5	"F": 7045}
{"v": 1	"t": 1759518	"P": 1595.75	"F": 7120}
{"v": 1	"t": 1759539	"P": 1589.75	"F": 7087}
{"v": 1	"t": 1759559	"P": 1600.5	"F": 7237}
{"v": 1	"t": 1759579	"P": 1587.0	"F": 7083}
{"v": 1	"t": 1759599	"P": 1604.5	"F": 7205}
{"v": 1	"t": 1759620	"P": 1597.5	"F": 7280}
{"v": 1	"t": 1759640	"P": 1592.5	"F": 7215}
{"v": 1	"t": 1759660	"P": 1589.0	"F": 7169}
{"v": 1	"t": 1759681	"P": 1605.5	"F": 7301}
{"v": 1	"t": 1759701	"P": 1599.0	"F": 7350}
{"v": 1	"t": 1759721	"P": 1596.25	"F": 7340}
{"v": 1	"t": 1759741	"P": 1591.75	"F": 7530}
{"v": 1	"t": 1759762	"P": 1596.75	"F": 7480}
{"v": 1	"t": 1759782	"P": 1609.25	"F": 7379}
{"v": 1	"t": 1759802	"P": 1600.75	"F": 7377	"C": 45.325	"D": 3303	"sn": 54091930088003	"file": "/data/device_log/data0000.out"	"CO2": 4524.7548828125	"Tp": 25.822463989257812	"H": 18.500856399536133}
{"v": 1	"t": 1759824	"P": 1604.0	"F": 7338}
{"v": 1	"t": 1759844	"P": 1600.75	"F": 7461}
{"v": 1	"t": 1759868	"P": 1599.5	"F": 7357}
{"v": 1	"t": 1759888	"P": 1608.75	"F": 7479}
{"v": 1	"t": 1759909	"P": 1603.25	"F": 7464}
{"v": 1	"t": 1759929	"P": 1598.75	"F": 7756}
{"v": 1	"t": 1759949	"P": 1601.25	"F": 7565}
{"v": 1	"t": 1759969	"P": 1616.75	"F": 7562}
{"v": 1	"t": 1759990	"P": 1600.5	"F": 7494}
{"v": 1	"t": 1760010	"P": 1603.0	"F": 7556}
{"v": 1	"t": 1760030	"P": 1600.0	"F": 7471}
{"v": 1	"t": 1760051	"P": 1607.25	"F": 7493}
{"v": 1	"t": 1760071	"P": 1599.5	"F": 7204}
{"v": 1	"t": 1760091	"P": 1592.5	"F": 7524}
{"v": 1	"t": 1760112	"P": 1599.5	"F": 7586}
{"v": 1	"t": 1760132	"P": 1605.0	"F": 7501}
{"v": 1	"t": 1760153	"P": 1605.75	"F": 7583}
{"v": 1	"t": 1760173	"P": 1611.0	"F": 7610}
{"v": 1	"t": 1760193	"P": 1613.0	"F": 7760}
{"v": 1	"t": 1760214	"P": 1603.5	"F": 7231}
{"v": 1	"t": 1760234	"P": 1600.5	"F": 7725}
{"v": 1	"t": 1760254	"P": 1605.5	"F": 7745}
{"v": 1	"t": 1760275	"P": 1621.5	"F": 7607}
{"v": 1	"t": 1760295	"P": 1606.75	"F": 7510}
{"v": 1	"t": 1760315	"P": 1596.25	"F": 7704}
{"v": 1	"t": 1760335	"P": 1600.25	"F": 7999}
{"v": 1	"t": 1760356	"P": 1620.5	"F": 7886}
{"v": 1	"t": 1760376	"P": 1605.25	"F": 7795}
{"v": 1	"t": 1760396	"P": 1610.75	"F": 7630}
{"v": 1	"t": 1760417	"P": 1590.75	"F": 7548}
{"v": 1	"t": 1760437	"P": 1619.5	"F": 7462}
{"v": 1	"t": 1760457	"P": 1611.75	"F": 7777}
{"v": 1	"t": 1760477	"P": 1606.25	"F": 7655}
{"v": 1	"t": 1760498	"P": 1604.25	"F": 7610}
{"v": 1	"t": 1760518	"P": 1610.75	"F": 7871}
{"v": 1	"t": 1760538	"P": 1612.5	"F": 7527}
{"v": 1	"t": 1760559	"P": 1611.5	"F": 7362}
{"v": 1	"t": 1760579	"P": 1600.75	"F": 7650}
{"v": 1	"t": 1760599	"P": 1604.25	"F": 7524}
{"v": 1	"t": 1760620	"P": 1618.5	"F": 7762}
{"v": 1	"t": 1760640	"P": 1618.5	"F": 7603}
{"v": 1	"t": 1760660	"P": 1591.25	"F": 7791}
{"v": 1	"t": 1760681	"P": 1602.75	"F": 7916}
{"v": 1	"t": 1760701	"P": 1612.5	"F": 7699}
{"v": 1	"t": 1760721	"P": 1604.25	"F": 7873}
{"v": 1	"t": 1760741	"P": 1598.0	"F": 7558}
{"v": 1	"t": 1760762	"P": 1609.25	"F": 7526}
{"v": 1	"t": 1760782	"P": 1622.75	"F": 7955}
{"v": 1	"t": 1760802	"P": 1606.5	"F": 7770}
{"v": 1	"t": 1760823	"P": 1604.25	"F": 7698	"C": 45.34	"D": 3303	"sn": 54091930088003	"file": "/data/device_log/data0000.out"}
{"v": 1	"t": 1760843	"P": 1606.5	"F": 7694}
{"v": 1	"t": 1760863	"P": 1609.5	"F": 7746}
{"v": 1	"t": 1760886	"P": 1611.0	"F": 7531}
{"v": 1	"t": 1760906	"P": 1598.5	"F": 7727}
{"v": 1	"t": 1760926	"P": 1595.75	"F": 7622}
{"v": 1	"t": 1760947	"P": 1595.5	"F": 7695}
{"v": 1	"t": 1760967	"P": 1616.25	"F": 7571}
{"v": 1	"t": 1760987	"P": 1604.5	"F": 7502}
{"v": 1	"t": 1761008	"P": 1592.5	"F": 7520}
{"v": 1	"t": 1761028	"P": 1607.25	"F": 7662}
{"v": 1	"t": 1761048	"P": 1615.75	"F": 7649}
{"v": 1	"t": 1761069	"P": 1613.0	"F": 7717}
{"v": 1	"t": 1761089	"P": 1591.75	"F": 7365}
{"v": 1	"t": 1761109	"P": 1594.0	"F": 7434}
{"v": 1	"t": 1761129	"P": 1600.25	"F": 7485}
{"v": 1	"t": 1761150	"P": 1608.25	"F": 7061}
{"v": 1	"t": 1761170	"P": 1593.75	"F": 7509}
{"v": 1	"t": 1761190	"P": 1590.25	"F": 7168}
{"v": 1	"t": 1761211	"P": 1598.25	"F": 7247}
{"v": 1	"t": 1761231	"P": 1600.75	"F": 7093}
{"v": 1	"t": 1761251	"P": 1589.0	"F": 7168}
{"v": 1	"t": 1761272	"P": 1576.0	"F": 7032}
{"v": 1	"t": 1761292	"P": 1589.0	"F": 6847}
{"v": 1	"t": 1761312	"P": 1584.75	"F": 6669}
{"v": 1	"t": 1761333	"P": 1583.75	"F": 6592}
{"v": 1	"t": 1761353	"P": 1563.5	"F": 6477}
{"v": 1	"t": 1761373	"P": 1572.5	"F": 6401}
{"v": 1	"t": 1761393	"P": 1575.75	"F": 6150}
{"v": 1	"t": 1761414	"P": 1568.0	"F": 6102}
{"v": 1	"t": 1761434	"P": 1563.25	"F": 5974}
{"v": 1	"t": 1761454	"P": 1561.0	"F": 5893}
{"v": 1	"t": 1761475	"P": 1564.0	"F": 5856}
{"v": 1	"t": 1761495	"P": 1554.75	"F": 5622}
{"v": 1	"t": 1761515	"P": 1545.0	"F": 5530}
{"v": 1	"t": 1761536	"P": 1555.75	"F": 5412}
{"v": 1	"t": 1761556	"P": 1558.5	"F": 5261}
{"v": 1	"t": 1761576	"P": 1543.5	"F": 4970}
{"v": 1	"t": 1761596	"P": 1536.0	"F": 4825}
{"v": 1	"t": 1761617	"P": 1546.5	"F": 4760}
{"v": 1	"t": 1761637	"P": 1551.25	"F": 4952}
{"v": 1	"t": 1761657	"P": 1541.75	"F": 4517}
{"v": 1	"t": 1761678	"P": 1532.5	"F": 4599}
{"v": 1	"t": 1761698	"P": 1531.75	"F": 4522}
{"v": 1	"t": 1761718	"P": 1547.0	"F": 4297}
{"v": 1	"t": 1761738	"P": 1543.25	"F": 4209}
{"v": 1	"t": 1761759	"P": 1527.75	"F": 4104}
{"v": 1	"t": 1761779	"P": 1522.25	"F": 4110}
{"v": 1	"t": 1761799	"P": 1535.25	"F": 4038}
{"v": 1	"t": 1761820	"P": 1533.5	"F": 3981}
{"v": 1	"t": 1761840	"P": 1525.5	"F": 3955	"C": 45.345	"D": 3303	"sn": 54091930088003	"file": "/data/device_log/data0000.out"	"CO2": 3458.21826171875	"Tp": 25.822463989257812	"H": 18.44831085205078}
{"v": 1	"t": 1761861	"P": 1524.0	"F": 3751}
{"v": 1	"t": 1761882	"P": 1523.0	"F": 3695}
{"v": 1	"t": 1761903	"P": 1528.25	"F": 3933}
{"v": 1	"t": 1761923	"P": 1525.75	"F": 3717}
{"v": 1	"t": 1761943	"P": 1535.5	"F": 3710}
{"v": 1	"t": 1761963	"P": 1529.5	"F": 3767}
{"v": 1	"t": 1761984	"P": 1524.75	"F": 3682}
{"v": 1	"t": 1762004	"P": 1521.25	"F": 3681}
{"v": 1	"t": 1762024	"P": 1529.25	"F": 3648}
{"v": 1	"t": 1762045	"P": 1532.5	"F": 3695}
{"v": 1	"t": 1762065	"P": 1525.5	"F": 3706}
{"v": 1	"t": 1762085	"P": 1517.25	"F": 3617}
{"v": 1	"t": 1762106	"P": 1531.25	"F": 3755}
{"v": 1	"t": 1762126	"P": 1536.75	"F": 3745}
{"v": 1	"t": 1762146	"P": 1526.25	"F": 3712}
{"v": 1	"t": 1762166	"P": 1527.0	"F": 3724}
{"v": 1	"t": 1762187	"P": 1534.5	"F": 3659}
{"v": 1	"t": 1762207	"P": 1542.75	"F": 4008}
{"v": 1	"t": 1762227	"P": 1541.75	"F": 4101}
{"v": 1	"t": 1762248	"P": 1536.25	"F": 4345}
{"v": 1	"t": 1762268	"P": 1545.75	"F": 4722}
{"v": 1	"t": 1762288	"P": 1558.75	"F": 4718}
{"v": 1	"t": 1762309	"P": 1560.5	"F": 5278}
{"v": 1	"t": 1762329	"P": 1554.25	"F": 5324}
{"v": 1	"t": 1762349	"P": 1559.0	"F": 5523}
{"v": 1	"t": 1762369	"P": 1578.75	"F": 5749}
{"v": 1	"t": 1762390	"P": 1576.75	"F": 6023}
{"v": 1	"t": 1762410	"P": 1568.5	"F": 6193}
{"v": 1	"t": 1762430	"P": 1570.25	"F": 6234}
{"v": 1	"t": 1762451	"P": 1588.0	"F": 6514}
{"v": 1	"t": 1762471	"P": 1581.75	"F": 6879}
{"v": 1	"t": 1762491	"P": 1585.5	"F": 6849}
{"v": 1	"t": 1762512	"P": 1583.25	"F": 6842}
{"v": 1	"t": 1762532	"P": 1606.25	"F": 7014}
{"v": 1	"t": 1762552	"P": 1600.25	"F": 7365}
{"v": 1	"t": 1762572	"P": 1595.75	"F": 7035}
{"v": 1	"t": 1762593	"P": 1597.75	"F": 7186}
{"v": 1	"t": 1762613	"P": 1607.75	"F": 7391}
{"v": 1	"t": 1762633	"P": 1605.5	"F": 7303}
{"v": 1	"t": 1762654	"P": 1599.0	"F": 7640}
{"v": 1	"t": 1762674	"P": 1600.5	"F": 7238}
{"v": 1	"t": 1762694	"P": 1606.0	"F": 7477}
{"v": 1	"t": 1762715	"P": 1612.25	"F": 7584}
{"v": 1	"t": 1762735	"P": 1601.25	"F": 7617}
{"v": 1	"t": 1762755	"P": 1601.25	"F": 7862}
{"v": 1	"t": 1762775	"P": 1605.5	"F": 7729}
{"v": 1	"t": 1762796	"P": 1618.0	"F": 7594}
{"v": 1	"t": 1762816	"P": 1614.5	"F": 7897}
{"v": 1	"t": 1762836	"P": 1600.25	"F": 7720}
{"v": 1	"t": 1762857	"P": 1601.75	"F": 7794	"C": 45.325	"D": 3303	"sn": 54091930088003	"file": "/data/device_log/data0000.out"}
{"v": 1	"t": 1762877	"P": 1612.5	"F": 7855}
{"v": 1	"t": 1762898	"P": 1601.0	"F": 8164}
{"v": 1	"t": 1762920	"P": 1617.25	"F": 8160}
{"v": 1	"t": 1762940	"P": 1613.25	"F": 7961}
{"v": 1	"t": 1762960	"P": 1607.0	"F": 8268}
{"v": 1	"t": 1762981	"P": 1610.25	"F": 8016}
{"v": 1	"t": 1763001	"P": 1624.25	"F": 8057}
{"v": 1	"t": 1763021	"P": 1613.75	"F": 8395}
{"v": 1	"t": 1763042	"P": 1613.0	"F": 7954}
{"v": 1	"t": 1763062	"P": 1616.75	"F": 8308}
{"v": 1	"t": 1763082	"P": 1617.5	"F": 8272}
{"v": 1	"t": 1763102	"P": 1608.5	"F": 7800}
{"v": 1	"t": 1763123	"P": 1617.25	"F": 7999}
{"v": 1	"t": 1763143	"P": 1616.0	"F": 8179}
{"v": 1	"t": 1763163	"P": 1624.0	"F": 8526}
{"v": 1	"t": 1763184	"P": 1603.25	"F": 8082}
{"v": 1	"t": 1763204	"P": 1611.0	"F": 8329}
{"v": 1	"t": 1763224	"P": 1616.5	"F": 8571}
{"v": 1	"t": 1763245	"P": 1623.75	"F": 8592}
{"v": 1	"t": 1763265	"P": 1619.0	"F": 8437}
{"v": 1	"t": 1763285	"P": 1611.0	"F": 8584}
{"v": 1	"t": 1763305	"P": 1622.75	"F": 8489}
{"v": 1	"t": 1763326	"P": 1625.75	"F": 8513}
{"v": 1	"t": 1763346	"P": 1618.25	"F": 8095}
{"v": 1	"t": 1763366	"P": 1610.5	"F": 8141}
{"v": 1	"t": 1763387	"P": 1614.5	"F": 8426}
{"v": 1	"t": 1763407	"P": 1623.75	"F": 8436}
{"v": 1	"t": 1763427	"P": 1626.0	"F": 8824}
{"v": 1	"t": 1763448	"P": 1627.0	"F": 8201}
{"v": 1	"t": 1763468	"P": 1613.5	"F": 8292}
{"v": 1	"t": 1763488	"P": 1616.5	"F": 8631}
{"v": 1	"t": 1763508	"P": 1618.0	"F": 8381}
{"v": 1	"t": 1763529	"P": 1607.5	"F": 8330}
{"v": 1	"t": 1763549	"P": 1613.0	"F": 8005}
{"v": 1	"t": 1763569	"P": 1621.75	"F": 8373}
{"v": 1	"t": 1763590	"P": 1620.25	"F": 8309}
{"v": 1	"t": 1763610	"P": 1609.0	"F": 8028}
{"v": 1	"t": 1763630	"P": 1613.5	"F": 8378}
{"v": 1	"t": 1763651	"P": 1633.25	"F": 7921}
{"v": 1	"t": 1763671	"P": 1617.25	"F": 8266}
{"v": 1	"t": 1763691	"P": 1619.5	"F": 8118}
{"v": 1	"t": 1763712	"P": 1613.5	"F": 8235}
{"v": 1	"t": 1763732	"P": 1626.0	"F": 8327}
{"v": 1	"t": 1763752	"P": 1619.25	"F": 7989}
{"v": 1	"t": 1763773	"P": 1614.5	"F": 8465}
{"v": 1	"t": 1763793	"P": 1618.75	"F": 8229}
{"v": 1	"t": 1763813	"P": 1618.75	"F": 7665}
{"v": 1	"t": 1763834	"P": 1611.5	"F": 7815}
{"v": 1	"t": 1763854	"P": 1602.0	"F": 8097}
{"v": 1	"t": 1763874	"P": 1610.5	"F": 7855	"C": 45.385	"D": 3302	"sn": 54091930088003	"file": "/data/device_log/data0000.out"	"CO2": 2935.90234375	"Tp": 25.822463989257812	"H": 18.09620475769043}
{"v": 1	"t": 1763896	"P": 1613.25	"F": 7967}
{"v": 1	"t": 1763916	"P": 1603.75	"F": 7841}
{"v": 1	"t": 1763938	"P": 1607.75	"F": 7949}
{"v": 1	"t": 1763958	"P": 1615.25	"F": 7950}
{"v": 1	"t": 1763978	"P": 1612.75	"F": 7934}
{"v": 1	"t": 1763999	"P": 1610.5	"F": 7729}
{"v": 1	"t": 1764019	"P": 1607.25	"F": 7903}
{"v": 1	"t": 1764039	"P": 1614.75	"F": 7870}
{"v": 1	"t": 1764060	"P": 1609.75	"F": 7632}
{"v": 1	"t": 1764080	"P": 1609.0	"F": 7584}
{"v": 1	"t": 1764100	"P": 1599.0	"F": 7821}
{"v": 1	"t": 1764121	"P": 1609.0	"F": 7946}
{"v": 1	"t": 1764141	"P": 1605.5	"F": 7786}
{"v": 1	"t": 1764161	"P": 1604.25	"F": 7763}
{"v": 1	"t": 1764182	"P": 1602.5	"F": 7749}
{"v": 1	"t": 1764202	"P": 1582.0	"F": 7728}
{"v": 1	"t": 1764222	"P": 1605.75	"F": 7383}
{"v": 1	"t": 1764243	"P": 1591.5	"F": 7141}
{"v": 1	"t": 1764263	"P": 1603.0	"F": 7330}
{"v": 1	"t": 1764283	"P": 1591.5	"F": 7160}
{"v": 1	"t": 1764304	"P": 1596.5	"F": 7065}
{"v": 1	"t": 1764324	"P": 1587.75	"F": 7019}
{"v": 1	"t": 1764344	"P": 1583.0	"F": 6719}
{"v": 1	"t": 1764364	"P": 1585.5	"F": 6488}
{"v": 1	"t": 1764385	"P": 1574.5	"F": 6242}
{"v": 1	"t": 1764405	"P": 1566.25	"F": 5967}
{"v": 1	"t": 1764425	"P": 1555.25	"F": 5708}
{"v": 1	"t": 1764446	"P": 1553.25	"F": 5583}
{"v": 1	"t": 1764466	"P": 1550.75	"F": 5361}
{"v": 1	"t": 1764486	"P": 1542.75	"F": 5147}
{"v": 1	"t": 1764506	"P": 1543.0	"F": 4868}
{"v": 1	"t": 1764527	"P": 1545.25	"F": 4694}
{"v": 1	"t": 1764547	"P": 1551.25	"F": 4522}
{"v": 1	"t": 1764567	"P": 1541.25	"F": 4305}
{"v": 1	"t": 1764588	"P": 1524.75	"F": 4368}
{"v": 1	"t": 1764608	"P": 1528.75	"F": 4235}
{"v": 1	"t": 1764628	"P": 1536.5	"F": 4015}
{"v": 1	"t": 1764649	"P": 1526.5	"F": 3879}
{"v": 1	"t": 1764669	"P": 1518.0	"F": 3701}
{"v": 1	"t": 1764689	"P": 1524.75	"F": 3488}
{"v": 1	"t": 1764710	"P": 1526.25	"F": 3379}
{"v": 1	"t": 1764730	"P": 1522.25	"F": 3338}
{"v": 1	"t": 1764750	"P": 1510.75	"F": 3214}
{"v": 1	"t": 1764771	"P": 1512.25	"F": 3138}
{"v": 1	"t": 1764791	"P": 1522.0	"F": 3097}
{"v": 1	"t": 1764811	"P": 1512.5	"F": 3048}
{"v": 1	"t": 1764831	"P": 1506.25	"F": 3022}
{"v": 1	"t": 1764852	"P": 1513.5	"F": 3052}
{"v": 1	"t": 1764872	"P": 1521.75	"F": 3064}
{"v": 1	"t": 1764892	"P": 1516.5	"F": 3009	"C": 45.39	"D": 3302	"sn": 54091930088003	"file": "/data/device_log/data0000.out"}
{"v": 1	"t": 1764913	"P": 1505.75	"F": 3054}
{"v": 1	"t": 1764933	"P": 1516.5	"F": 3064}
{"v": 1	"t": 1764957	"P": 1515.25	"F": 2991}
{"v": 1	"t": 1764977	"P": 1526.25	"F": 2994}
{"v": 1	"t": 1764997	"P": 1523.25	"F": 3035}
{"v": 1	"t": 1765018	"P": 1515.75	"F": 3279}
{"v": 1	"t": 1765038	"P": 1518.75	"F": 3200}
{"v": 1	"t": 1765058	"P": 1534.25	"F": 3578}
{"v": 1	"t": 1765079	"P": 1532.5	"F": 3889}
{"v": 1	"t": 1765099	"P": 1538.5	"F": 4271}
{"v": 1	"t": 1765119	"P": 1540.5	"F": 4692}
{"v": 1	"t": 1765139	"P": 1560.75	"F": 5196}
{"v": 1	"t": 1765160	"P": 1561.75	"F": 5363}
{"v": 1	"t": 1765180	"P": 1565.0	"F": 5844}
{"v": 1	"t": 1765200	"P": 1566.25	"F": 5856}
{"v": 1	"t": 1765221	"P": 1588.0	"F": 6340}
{"v": 1	"t": 1765241	"P": 1591.5	"F": 6568}
{"v": 1	"t": 1765261	"P": 1584.75	"F": 6951}
{"v": 1	"t": 1765282	"P": 1583.0	"F": 7042}
{"v": 1	"t": 1765302	"P": 1597.75	"F": 7296}
{"v": 1	"t": 1765322	"P": 1598.5	"F": 7255}
{"v": 1	"t": 1765342	"P": 1593.75	"F": 7670}
{"v": 1	"t": 1765363	"P": 1597.75	"F": 7668}
{"v": 1	"t": 1765383	"P": 1606.25	"F": 7805}
{"v": 1	"t": 1765403	"P": 1605.25	"F": 7813}
{"v": 1	"t": 1765424	"P": 1607.25	"F": 7738}
{"v": 1	"t": 1765444	"P": 1600.0	"F": 7737}
{"v": 1	"t": 1765464	"P": 1611.0	"F": 7667}
{"v": 1	"t": 1765485	"P": 1616.75	"F": 7665}
{"v": 1	"t": 1765505	"P": 1612.25	"F": 7886}
{"v": 1	"t": 1765525	"P": 1604.5	"F": 8135}
{"v": 1	"t": 1765545	"P": 1613.25	"F": 7967}
{"v": 1	"t": 1765566	"P": 1622.25	"F": 8121}
{"v": 1	"t": 1765586	"P": 1616.5	"F": 8329}
{"v": 1	"t": 1765606	"P": 1611.75	"F": 8125}
{"v": 1	"t": 1765627	"P": 1622.5	"F": 8341}
{"v": 1	"t": 1765647	"P": 1626.5	"F": 8248}
{"v": 1	"t": 1765667	"P": 1618.25	"F": 8340}
{"v": 1	"t": 1765688	"P": 1616.5	"F": 8249}
{"v": 1	"t": 1765708	"P": 1616.75	"F": 8071}
{"v": 1	"t": 1765728	"P": 1635.75	"F": 8231}
{"v": 1	"t": 1765748	"P": 1631.25	"F": 8507}
{"v": 1	"t": 1765769	"P": 1619.75	"F": 8221}
{"v": 1	"t": 1765789	"P": 1619.5	"F": 7753}
{"v": 1	"t": 1765809	"P": 1628.25	"F": 8343}
{"v": 1	"t": 1765830	"P": 1629.25	"F": 8392}
{"v": 1	"t": 1765850	"P": 1619.5	"F": 8329}
{"v": 1	"t": 1765870	"P": 1616.25	"F": 8406}
{"v": 1	"t": 1765891	"P": 1619.0	"F": 8369}
{"v": 1	"t": 1765911	"P": 1628.75	"F": 8506	"C": 45.365	"D": 3302	"sn": 54091930088003	"file": "/data/device_log/data0000.out"	"CO2": 3324.659912109375	"Tp": 25.809112548828125	"H": 17.427942276000977}
{"v": 1	"t": 1765932	"P": 1629.0	"F": 8511}
{"v": 1	"t": 1765953	"P": 1611.5	"F": 8532}
{"v": 1	"t": 1765974	"P": 1627.0	"F": 8357}
{"v": 1	"t": 1765994	"P": 1623.75	"F": 8392}
{"v": 1	"t": 1766014	"P": 1617.0	"F": 8599}
{"v": 1	"t": 1766034	"P": 1628.25	"F": 8571}
{"v": 1	"t": 1766055	"P": 1626.25	"F": 8489}
{"v": 1	"t": 1766075	"P": 1627.5	"F": 8376}
{"v": 1	"t": 1766095	"P": 1624.75	"F": 8318}
{"v": 1	"t": 1766116	"P": 1635.0	"F": 8507}
{"v": 1	"t": 1766136	"P": 1617.75	"F": 8515}
{"v": 1	"t": 1766156	"P": 1621.5	"F": 8333}
{"v": 1	"t": 1766177	"P": 1634.5	"F": 8293}
{"v": 1	"t": 1766197	"P": 1632.5	"F": 8601}
{"v": 1	"t": 1766217	"P": 1628.5	"F": 8445}
{"v": 1	"t": 1766238	"P": 1615.75	"F": 8245}
{"v": 1	"t": 1766258	"P": 1617.75	"F": 8458}
{"v": 1	"t": 1766278	"P": 1630.5	"F": 8349}
{"v": 1	"t": 1766299	"P": 1618.25	"F": 8432}
{"v": 1	"t": 1766319	"P": 1617.75	"F": 8497}
{"v": 1	"t": 1766339	"P": 1610.25	"F": 8474}
{"v": 1	"t": 1766359	"P": 1624.0	"F": 8346}
{"v": 1	"t": 1766380	"P": 1621.0	"F": 8126}
{"v": 1	"t": 1766400	"P": 1617.5	"F": 8137}
{"v": 1	"t": 1766420	"P": 1616.0	"F": 8345}
{"v": 1	"t": 1766441	"P": 1623.0	"F": 8462}
{"v": 1	"t": 1766461	"P": 1621.75	"F": 7758}
{"v": 1	"t": 1766481	"P": 1620.0	"F": 8040}
{"v": 1	"t": 1766502	"P": 1612.0	"F": 8126}
{"v": 1	"t": 1766522	"P": 1612.5	"F": 8003}
{"v": 1	"t": 1766542	"P": 1610.5	"F": 7598}
{"v": 1	"t": 1766562	"P": 1613.0	"F": 7909}
{"v": 1	"t": 1766583	"P": 1601.0	"F": 7869}
{"v": 1	"t": 1766603	"P": 1611.25	"F": 7814}
{"v": 1	"t": 1766623	"P": 1618.75	"F": 7837}
{"v": 1	"t": 1766644	"P": 1617.5	"F": 7849}
{"v": 1	"t": 1766664	"P": 1605.75	"F": 7803}
{"v": 1	"t": 1766684	"P": 1603.25	"F": 7727}
{"v": 1	"t": 1766705	"P": 1612.5	"F": 7522}
{"v": 1	"t": 1766725	"P": 1599.5	"F": 7666}
{"v": 1	"t": 1766745	"P": 1587.0	"F": 7436}
{"v": 1	"t": 1766765	"P": 1593.75	"F": 7135}
{"v": 1	"t": 1766786	"P": 1602.25	"F": 7179}
{"v": 1	"t": 1766806	"P": 1590.5	"F": 7125}
{"v": 1	"t": 1766826	"P": 1585.75	"F": 7022}
{"v": 1	"t": 1766847	"P": 1578.25	"F": 6710}
{"v": 1	"t": 1766867	"P": 1596.0	"F": 6503}
{"v": 1	"t": 1766887	"P": 1573.0	"F": 6470}
{"v": 1	"t": 1766907	"P": 1571.75	"F": 6251}
{"v": 1	"t": 1766928	"P": 1564.0	"F": 6315	"C": 45.405	"D": 3302	"sn": 54091930088003	"file": "/data/device_log/data0000.out"}
{"v": 1	"t": 1766948	"P": 1568.75	"F": 5931}
{"v": 1	"t": 1766969	"P": 1561.0	"F": 5641}
{"v": 1	"t": 1766991	"P": 1557.5	"F": 5291}
{"v": 1	"t": 1767011	"P": 1548.0	"F": 5076}
{"v": 1	"t": 1767031	"P": 1541.25	"F": 5055}
{"v": 1	"t": 1767052	"P": 1542.75	"F": 4917}
{"v": 1	"t": 1767072	"P": 1546.5	"F": 4818}
{"v": 1	"t": 1767092	"P": 1538.75	"F": 4648}
{"v": 1	"t": 1767113	"P": 1526.0	"F": 4470}
{"v": 1	"t": 1767133	"P": 1539.0	"F": 4251}
{"v": 1	"t": 1767153	"P": 1534.25	"F": 4145}
{"v": 1	"t": 1767174	"P": 1521.75	"F": 3978}
{"v": 1	"t": 1767194	"P": 1519.0	"F": 4021}
{"v": 1	"t": 1767214	"P": 1529.5	"F": 3680}
{"v": 1	"t": 1767235	"P": 1528.75	"F": 3796}
{"v": 1	"t": 1767255	"P": 1521.5	"F": 3589}
{"v": 1	"t": 1767275	"P": 1511.25	"F": 3513}
{"v": 1	"t": 1767295	"P": 1520.25	"F": 3529}
{"v": 1	"t": 1767316	"P": 1529.25	"F": 3358}
{"v": 1	"t": 1767336	"P": 1520.25	"F": 3457}
{"v": 1	"t": 1767356	"P": 1515.25	"F": 3316}
{"v": 1	"t": 1767377	"P": 1517.5	"F": 3346}
{"v": 1	"t": 1767397	"P": 1529.25	"F": 3241}
{"v": 1	"t": 1767417	"P": 1523.75	"F": 3248}
{"v": 1	"t": 1767438	"P": 1511.5	"F": 3144}
{"v": 1	"t": 1767458	"P": 1515.5	"F": 3228}
{"v": 1	"t": 1767478	"P": 1527.0	"F": 3249}
{"v": 1	"t": 1767498	"P": 1527.75	"F": 3374}
{"v": 1	"t": 1767519	"P": 1523.75	"F": 3400}
{"v": 1	"t": 1767539	"P": 1521.25	"F": 3378}
{"v": 1	"t": 1767559	"P": 1531.0	"F": 3478}
{"v": 1	"t": 1767580	"P": 1541.5	"F": 4006}
{"v": 1	"t": 1767600	"P": 1536.75	"F": 4084}
{"v": 1	"t": 1767620	"P": 1537.25	"F": 4525}
{"v": 1	"t": 1767641	"P": 1548.0	"F": 4741}
{"v": 1	"t": 1767661	"P": 1563.0	"F": 5210}
{"v": 1	"t": 1767681	"P": 1560.75	"F": 5163}
{"v": 1	"t": 1767702	"P": 1561.5	"F": 5791}
{"v": 1	"t": 1767722	"P": 1576.5	"F": 5929}
{"v": 1	"t": 1767742	"P": 1574.0	"F": 6151}
{"v": 1	"t": 1767763	"P": 1573.0	"F": 6445}
{"v": 1	"t": 1767783	"P": 1587.0	"F": 6535}
{"v": 1	"t": 1767803	"P": 1594.25	"F": 6722}
{"v": 1	"t": 1767824	"P": 1599.0	"F": 7241}
{"v": 1	"t": 1767844	"P": 1594.25	"F": 7159}
{"v": 1	"t": 1767864	"P": 1600.75	"F": 7333}
{"v": 1	"t": 1767885	"P": 1601.5	"F": 7230}
{"v": 1	"t": 1767905	"P": 1602.25	"F": 7418}
{"v": 1	"t": 1767925	"P": 1596.25	"F": 7669}
{"v": 1	"t": 1767946	"P": 1613.75	"F": 7848	"C": 45.43	"D": 3302	"sn": 54091930088003	"file": "/data/device_log/data0000.out"	"CO2": 2692.74951171875	"Tp": 25.8358154296875	"H": 17.031112670898438}
{"v": 1	"t": 1767967	"P": 1620.75	"F": 7908}
{"v": 1	"t": 1767987	"P": 1608.5	"F": 8060}
{"v": 1	"t": 1768009	"P": 1609.5	"F": 8326}
{"v": 1	"t": 1768029	"P": 1609.0	"F": 7947}
{"v": 1	"t": 1768049	"P": 1615.75	"F": 8242}
{"v": 1	"t": 1768070	"P": 1625.5	"F": 8374}
{"v": 1	"t": 1768090	"P": 1620.0	"F": 7968}
{"v": 1	"t": 1768110	"P": 1622.0	"F": 8198}
{"v": 1	"t": 1768131	"P": 1630.5	"F": 8480}
{"v": 1	"t": 1768151	"P": 1622.0	"F": 8019}
{"v": 1	"t": 1768171	"P": 1621.0	"F": 8291}
{"v": 1	"t": 1768192	"P": 1620.5	"F": 8462}
{"v": 1	"t": 1768212	"P": 1633.25	"F": 8349}
{"v": 1	"t": 1768232	"P": 1625.0	"F": 8315}
{"v": 1	"t": 1768253	"P": 1613.75	"F": 8528}
{"v": 1	"t": 1768273	"P": 1625.75	"F": 8317}
{"v": 1	"t": 1768293	"P": 1635.0	"F": 8440}
{"v": 1	"t": 1768314	"P": 1621.0	"F": 8567}
{"v": 1	"t": 1768334	"P": 1618.5	"F": 8655}
{"v": 1	"t": 1768354	"P": 1613.5	"F": 8724}
{"v": 1	"t": 1768374	"P": 1632.0	"F": 8803}
{"v": 1	"t": 1768395	"P": 1628.25	"F": 8331}
{"v": 1	"t": 1768415	"P": 1609.5	"F": 8230}
{"v": 1	"t": 1768435	"P": 1618.5	"F": 8367}
{"v": 1	"t": 1768456	"P": 1631.75	"F": 8586}
{"v": 1	"t": 1768476	"P": 1631.75	"F": 8265}
{"v": 1	"t": 1768496	"P": 1620.0	"F": 8315}
{"v": 1	"t": 1768517	"P": 1614.75	"F": 8394}
{"v": 1	"t": 1768537	"P": 1621.25	"F": 8621}
{"v": 1	"t": 1768557	"P": 1627.0	"F": 8332}
{"v": 1	"t": 1768577	"P": 1616.75	"F": 8276}
{"v": 1	"t": 1768598	"P": 1613.75	"F": 8467}
{"v": 1	"t": 1768618	"P": 1623.0	"F": 8236}
{"v": 1	"t": 1768638	"P": 1629.25	"F": 8541}
{"v": 1	"t": 1768659	"P": 1618.5	"F": 8115}
{"v": 1	"t": 1768679	"P": 1616.75	"F": 8230}
{"v": 1	"t": 1768699	"P": 1616.5	"F": 8208}
{"v": 1	"t": 1768720	"P": 1623.0	"F": 8204}
{"v": 1	"t": 1768740	"P": 1618.5	"F": 8483}
{"v": 1	"t": 1768760	"P": 1614.25	"F": 8318}
{"v": 1	"t": 1768781	"P": 1617.75	"F": 8173}
{"v": 1	"t": 1768801	"P": 1616.0	"F": 8356}
{"v": 1	"t": 1768821	"P": 1633.75	"F": 8505}
{"v": 1	"t": 1768841	"P": 1612.75	"F": 8533}
{"v": 1	"t": 1768862	"P": 1618.25	"F": 8491}
{"v": 1	"t": 1768882	"P": 1626.5	"F": 8051}
{"v": 1	"t": 1768902	"P": 1608.25	"F": 8065}
{"v": 1	"t": 1768923	"P": 1605.0	"F": 8214}
{"v": 1	"t": 1768943	"P": 1609.25	"F": 8471}
{"v": 1	"t": 1768963	"P": 1614.25	"F": 8109	"C": 45.44	"D": 3302	"sn": 54091930088003	"file": "/data/device_log/data0000.out"}
{"v": 1	"t": 1768984	"P": 1612.25	"F": 8233}
{"v": 1	"t": 1769004	"P": 1600.5	"F": 8259}
{"v": 1	"t": 1769026	"P": 1605.0	"F": 8037}
{"v": 1	"t": 1769047	"P": 1608.25	"F": 7954}
{"v": 1	"t": 1769067	"P": 1610.25	"F": 8036}
{"v": 1	"t": 1769087	"P": 1597.75	"F": 7961}
{"v": 1	"t": 1769108	"P": 1598.25	"F": 7715}
{"v": 1	"t": 1769128	"P": 1592.0	"F": 7714}
{"v": 1	"t": 1769148	"P": 1611.5	"F": 7444}
{"v": 1	"t": 1769169	"P": 1602.25	"F": 7536}
{"v": 1	"t": 1769189	"P": 1580.0	"F": 7433}
{"v": 1	"t": 1769209	"P": 1589.5	"F": 7024}
{"v": 1	"t": 1769229	"P": 1592.0	"F": 7172}
{"v": 1	"t": 1769250	"P": 1585.75	"F": 6912}
{"v": 1	"t": 1769270	"P": 1577.75	"F": 6590}
{"v": 1	"t": 1769290	"P": 1569.5	"F": 6481}
{"v": 1	"t": 1769311	"P": 1581.25	"F": 6413}
{"v": 1	"t": 1769331	"P": 1565.5	"F": 6073}
{"v": 1	"t": 1769351	"P": 1561.25	"F": 5729}
{"v": 1	"t": 1769372	"P": 1558.25	"F": 5483}
{"v": 1	"t": 1769392	"P": 1567.75	"F": 5439}
{"v": 1	"t": 1769412	"P": 1556.0	"F": 5187}
{"v": 1	"t": 1769433	"P": 1542.25	"F": 5026}
{"v": 1	"t": 1769453	"P": 1539.5	"F": 4824}
{"v": 1	"t": 1769473	"P": 1539.5	"F": 4709}
{"v": 1	"t": 1769493	"P": 1546.75	"F": 4673}
{"v": 1	"t": 1769514	"P": 1542.0	"F": 4249}
{"v": 1	"t": 1769534	"P": 1525.75	"F": 4277}
{"v": 1	"t": 1769554	"P": 1526.5	"F": 4060}
{"v": 1	"t": 1769575	"P": 1533.75	"F": 4014}
{"v": 1	"t": 1769595	"P": 1528.75	"F": 3726}
{"v": 1	"t": 1769615	"P": 1518.75	"F": 3701}
{"v": 1	"t": 1769635	"P": 1521.75	"F": 3629}
{"v": 1	"t": 1769656	"P": 1532.0	"F": 3586}
{"v": 1	"t": 1769676	"P": 1522.0	"F": 3406}
{"v": 1	"t": 1769696	"P": 1518.5	"F": 3455}
{"v": 1	"t": 1769717	"P": 1513.25	"F": 3478}
{"v": 1	"t": 1769737	"P": 1530.5	"F": 3279}
{"v": 1	"t": 1769757	"P": 1522.5	"F": 3565}
{"v": 1	"t": 1769777	"P": 1514.5	"F": 3225}
{"v": 1	"t": 1769798	"P": 1516.0	"F": 3341}
{"v": 1	"t": 1769818	"P": 1520.75	"F": 3278}
{"v": 1	"t": 1769838	"P": 1524.0	"F": 3277}
{"v": 1	"t": 1769859	"P": 1518.25	"F": 3219}
{"v": 1	"t": 1769879	"P": 1515.5	"F": 3160}
{"v": 1	"t": 1769899	"P": 1521.0	"F": 3342}
{"v": 1	"t": 1769920	"P": 1526.75	"F": 3357}
{"v": 1	"t": 1769940	"P": 1522.25	"F": 3390}
{"v": 1	"t": 1769960	"P": 1518.0	"F": 3286}
{"v": 1	"t": 1769981	"P": 1528.75	"F": 3476	"C": 45.425	"D": 3302	"sn": 54091930088003	"file": "/data/device_log/data0000.out"	"CO2": 4152.3935546875	"Tp": 25.822463989257812	"H": 17.030790328979492}
{"v": 1	"t": 1770002	"P": 1531.5	"F": 3499}
{"v": 1	"t": 1770022	"P": 1534.5	"F": 3749}
{"v": 1	"t": 1770044	"P": 1536.75	"F": 3993}
{"v": 1	"t": 1770064	"P": 1537.0	"F": 4034}
{"v": 1	"t": 1770084	"P": 1549.75	"F": 4334}
{"v": 1	"t": 1770105	"P": 1556.75	"F": 4671}
{"v": 1	"t": 1770125	"P": 1549.5	"F": 4911}
{"v": 1	"t": 1770145	"P": 1548.75	"F": 5143}
{"v": 1	"t": 1770166	"P": 1559.0	"F": 5331}
{"v": 1	"t": 1770186	"P": 1577.25	"F": 5893}
{"v": 1	"t": 1770206	"P": 1568.0	"F": 5930}
{"v": 1	"t": 1770226	"P": 1567.75	"F": 5902}
{"v": 1	"t": 1770247	"P": 1583.0	"F": 6171}
{"v": 1	"t": 1770267	"P": 1584.5	"F": 6249}
{"v": 1	"t": 1770287	"P": 1595.0	"F": 6619}
{"v": 1	"t": 1770308	"P": 1580.25	"F": 6798}
{"v": 1	"t": 1770328	"P": 1586.0	"F": 6998}
{"v": 1	"t": 1770348	"P": 1599.5	"F": 6956}
{"v": 1	"t": 1770368	"P": 1601.5	"F": 7435}
{"v": 1	"t": 1770389	"P": 1596.0	"F": 7424}
{"v": 1	"t": 1770409	"P": 1593.0	"F": 7461}
{"v": 1	"t": 1770429	"P": 1605.75	"F": 7711}
{"v": 1	"t": 1770450	"P": 1615.0	"F": 7762}
{"v": 1	"t": 1770470	"P": 1609.75	"F": 7806}
{"v": 1	"t": 1770490	"P": 1604.25	"F": 8138}
{"v": 1	"t": 1770511	"P": 1620.0	"F": 8360}
{"v": 1	"t": 1770531	"P": 1616.0	"F": 8215}
{"v": 1	"t": 1770551	"P": 1621.25	"F": 8203}
{"v": 1	"t": 1770572	"P": 1613.25	"F": 8172}
{"v": 1	"t": 1770592	"P": 1623.5	"F": 8158}
{"v": 1	"t": 1770612	"P": 1626.25	"F": 8451}
{"v": 1	"t": 1770632	"P": 1620.5	"F": 8816}
{"v": 1	"t": 1770653	"P": 1620.75	"F": 8652}
{"v": 1	"t": 1770673	"P": 1629.0	"F": 8707}
{"v": 1	"t": 1770693	"P": 1628.0	"F": 8521}
{"v": 1	"t": 1770714	"P": 1636.5	"F": 8744}
{"v": 1	"t": 1770734	"P": 1618.5	"F": 8565}
{"v": 1	"t": 1770754	"P": 1619.25	"F": 8328}
{"v": 1	"t": 1770775	"P": 1628.5	"F": 8729}
{"v": 1	"t": 1770795	"P": 1631.5	"F": 8660}
{"v": 1	"t": 1770815	"P": 1626.0	"F": 8119}
{"v": 1	"t": 1770835	"P": 1623.5	"F": 8417}
{"v": 1	"t": 1770856	"P": 1636.25	"F": 8600}
{"v": 1	"t": 1770876	"P": 1626.25	"F": 8505}
{"v": 1	"t": 1770896	"P": 1626.25	"F": 8563}
{"v": 1	"t": 1770917	"P": 1628.5	"F": 8449}
{"v": 1	"t": 1770937	"P": 1633.5	"F": 8712}
{"v": 1	"t": 1770957	"P": 1621.25	"F": 8806}
{"v": 1	"t": 1770977	"P": 1627.25	"F": 8470}
{"v": 1	"t": 1770998	"P": 1621.5	"F": 8066	"C": 45.425	"D": 3302	"sn": 54091930088003	"file": "/data/device_log/data0000.out"}
{"v": 1	"t": 1771018	"P": 1626.75	"F": 8442}
{"v": 1	"t": 1771039	"P": 1617.5	"F": 8669}
{"v": 1	"t": 1771061	"P": 1631.0	"F": 8654}
{"v": 1	"t": 1771081	"P": 1618.0	"F": 8468}
{"v": 1	"t": 1771102	"P": 1617.25	"F": 8559}
{"v": 1	"t": 1771122	"P": 1622.75	"F": 8489}
{"v": 1	"t": 1771142	"P": 1627.5	"F": 8234}
{"v": 1	"t": 1771163	"P": 1622.25	"F": 8239}
{"v": 1	"t": 1771183	"P": 1626.0	"F": 8649}
{"v": 1	"t": 1771204	"P": 1622.75	"F": 8687}
{"v": 1	"t": 1771224	"P": 1615.0	"F": 8743}
{"v": 1	"t": 1771244	"P": 1623.5	"F": 8444}
{"v": 1	"t": 1771265	"P": 1634.5	"F": 8521}
{"v": 1	"t": 1771285	"P": 1617.75	"F": 8527}
{"v": 1	"t": 1771305	"P": 1621.0	"F": 8531}
{"v": 1	"t": 1771325	"P": 1619.75	"F": 8477}
{"v": 1	"t": 1771346	"P": 1631.0	"F": 8332}
{"v": 1	"t": 1771366	"P": 1621.0	"F": 8462}
{"v": 1	"t": 1771386	"P": 1611.25	"F": 8618}
{"v": 1	"t": 1771407	"P": 1602.75	"F": 8555}
{"v": 1	"t": 1771427	"P": 1626.0	"F": 8309}
{"v": 1	"t": 1771447	"P": 1622.5	"F": 8442}
{"v": 1	"t": 1771468	"P": 1618.0	"F": 7886}
{"v": 1	"t": 1771488	"P": 1609.5	"F": 8368}
{"v": 1	"t": 1771508	"P": 1625.25	"F": 8288}
{"v": 1	"t": 1771528	"P": 1619.25	"F": 8013}
{"v": 1	"t": 1771549	"P": 1609.75	"F": 8120}
{"v": 1	"t": 1771569	"P": 1608.25	"F": 8104}
{"v": 1	"t": 1771589	"P": 1611.0	"F": 8013}
{"v": 1	"t": 1771610	"P": 1622.5	"F": 7957}
{"v": 1	"t": 1771630	"P": 1603.25	"F": 8044}
{"v": 1	"t": 1771650	"P": 1604.0	"F": 7503}
{"v": 1	"t": 1771671	"P": 1604.75	"F": 7655}
{"v": 1	"t": 1771691	"P": 1603.5	"F": 7414}
{"v": 1	"t": 1771711	"P": 1582.25	"F": 7200}
{"v": 1	"t": 1771732	"P": 1585.5	"F": 6911}
{"v": 1	"t": 1771752	"P": 1596.0	"F": 6960}
{"v": 1	"t": 1771772	"P": 1574.75	"F": 6629}
{"v": 1	"t": 1771793	"P": 1566.0	"F": 6532}
{"v": 1	"t": 1771813	"P": 1576.5	"F": 6453}
{"v": 1	"t": 1771833	"P": 1581.25	"F": 6376}
{"v": 1	"t": 1771854	"P": 1559.0	"F": 5988}
{"v": 1	"t": 1771874	"P": 1559.0	"F": 5899}
{"v": 1	"t": 1771895	"P": 1568.0	"F": 5408}
{"v": 1	"t": 1771915	"P": 1549.25	"F": 5400}
{"v": 1	"t": 1771935	"P": 1547.5	"F": 5060}
{"v": 1	"t": 1771956	"P": 1552.5	"F": 4925}
{"v": 1	"t": 1771976	"P": 1541.0	"F": 4711}
{"v": 1	"t": 1771996	"P": 1531.75	"F": 4599}
{"v": 1	"t": 1772017	"P": 1541.75	"F": 4392	"C": 45.485	"D": 3301	"sn": 54091930088003	"file": "/data/device_log/data0000.out"	"CO2": 2904.2666015625	"Tp": 25.809112548828125	"H": 16.766033172607422}
{"v": 1	"t": 1772038	"P": 1539.25	"F": 4070}
{"v": 1	"t": 1772059	"P": 1530.5	"F": 4164}
{"v": 1	"t": 1772080	"P": 1525.0	"F": 3998}
{"v": 1	"t": 1772101	"P": 1527.0	"F": 3826}
{"v": 1	"t": 1772121	"P": 1527.25	"F": 3764}
{"v": 1	"t": 1772141	"P": 1523.75	"F": 3625}
{"v": 1	"t": 1772162	"P": 1521.5	"F": 3656}
{"v": 1	"t": 1772182	"P": 1528.25	"F": 3649}
{"v": 1	"t": 1772202	"P": 1530.0	"F": 3663}
{"v": 1	"t": 1772223	"P": 1520.75	"F": 3607}
{"v": 1	"t": 1772243	"P": 1515.5	"F": 3530}
{"v": 1	"t": 1772263	"P": 1533.5	"F": 3595}
{"v": 1	"t": 1772284	"P": 1526.5	"F": 3498}
{"v": 1	"t": 1772304	"P": 1516.75	"F": 3544}
{"v": 1	"t": 1772324	"P": 1521.0	"F": 3512}
{"v": 1	"t": 1772345	"P": 1534.0	"F": 3533}
{"v": 1	"t": 1772365	"P": 1525.5	"F": 3509}
{"v": 1	"t": 1772385	"P": 1520.0	"F": 3530}
{"v": 1	"t": 1772406	"P": 1526.0	"F": 3626}
{"v": 1	"t": 1772426	"P": 1537.0	"F": 3615}
{"v": 1	"t": 1772446	"P": 1531.25	"F": 3868}
{"v": 1	"t": 1772466	"P": 1523.25	"F": 3907}
{"v": 1	"t": 1772487	"P": 1531.5	"F": 4021}
{"v": 1	"t": 1772507	"P": 1549.75	"F": 3968}
{"v": 1	"t": 1772527	"P": 1544.0	"F": 4017}
{"v": 1	"t": 1772548	"P": 1534.0	"F": 4235}
{"v": 1	"t": 1772568	"P": 1541.25	"F": 4516}
{"v": 1	"t": 1772588	"P": 1560.5	"F": 4803}
{"v": 1	"t": 1772609	"P": 1555.5	"F": 5257}
{"v": 1	"t": 1772629	"P": 1554.0	"F": 5402}
{"v": 1	"t": 1772649	"P": 1565.25	"F": 5679}
{"v": 1	"t": 1772669	"P": 1573.0	"F": 5578}
{"v": 1	"t": 1772690	"P": 1575.0	"F": 6047}
{"v": 1	"t": 1772710	"P": 1577.5	"F": 6323}
{"v": 1	"t": 1772730	"P": 1577.25	"F": 6699}
{"v": 1	"t": 1772751	"P": 1597.75	"F": 6668}
{"v": 1	"t": 1772771	"P": 1597.5	"F": 6954}
{"v": 1	"t": 1772791	"P": 1590.75	"F": 7054}
{"v": 1	"t": 1772812	"P": 1593.25	"F": 7355}
{"v": 1	"t": 1772832	"P": 1605.0	"F": 7690}
{"v": 1	"t": 1772852	"P": 1607.0	"F": 7549}
{"v": 1	"t": 1772872	"P": 1598.25	"F": 7768}
{"v": 1	"t": 1772893	"P": 1605.5	"F": 7813}
{"v": 1	"t": 1772913	"P": 1617.0	"F": 7880}
{"v": 1	"t": 1772933	"P": 1617.0	"F": 7898}
{"v": 1	"t": 1772954	"P": 1613.0	"F": 7994}
{"v": 1	"t": 1772974	"P": 1611.25	"F": 8549}
{"v": 1	"t": 1772994	"P": 1625.5	"F": 8363}
{"v": 1	"t": 1773015	"P": 1623.25	"F": 8415}
{"v": 1	"t": 1773035	"P": 1621.0	"F": 8443	"C": 45.46	"D": 3301	"sn": 54091930088003	"file": "/data/device_log/data0000.out"}
{"v": 1	"t": 1773055	"P": 1613.0	"F": 8604}
{"v": 1	"t": 1773076	"P": 1630.0	"F": 8246}
{"v": 1	"t": 1773098	"P": 1630.5	"F": 8593}
{"v": 1	"t": 1773118	"P": 1635.0	"F": 8426}
{"v": 1	"t": 1773139	"P": 1621.25	"F": 8674}
{"v": 1	"t": 1773159	"P": 1615.5	"F": 8972}
{"v": 1	"t": 1773179	"P": 1629.25	"F": 8876}
{"v": 1	"t": 1773200	"P": 1634.5	"F": 8998}
{"v": 1	"t": 1773220	"P": 1621.5	"F": 8889}
{"v": 1	"t": 1773240	"P": 1631.75	"F": 9021}
{"v": 1	"t": 1773261	"P": 1627.5	"F": 8915}
{"v": 1	"t": 1773281	"P": 1638.5	"F": 8752}
{"v": 1	"t": 1773301	"P": 1640.25	"F": 9258}
{"v": 1	"t": 1773321	"P": 1622.0	"F": 8640}
{"v": 1	"t": 1773342	"P": 1634.0	"F": 9020}
{"v": 1	"t": 1773362	"P": 1648.0	"F": 9353}
{"v": 1	"t": 1773382	"P": 1639.0	"F": 9182}
{"v": 1	"t": 1773403	"P": 1617.75	"F": 8933}
{"v": 1	"t": 1773423	"P": 1629.0	"F": 9195}
{"v": 1	"t": 1773443	"P": 1631.5	"F": 8443}
{"v": 1	"t": 1773463	"P": 1636.0	"F": 9244}
{"v": 1	"t": 1773484	"P": 1617.0	"F": 9067}
{"v": 1	"t": 1773504	"P": 1622.25	"F": 8947}
{"v": 1	"t": 1773524	"P": 1634.0	"F": 8888}
{"v": 1	"t": 1773545	"P": 1635.0	"F": 8966}
{"v": 1	"t": 1773565	"P": 1624.5	"F": 8954}
{"v": 1	"t": 1773585	"P": 1615.25	"F": 8553}
{"v": 1	"t": 1773606	"P": 1644.5	"F": 8855}
{"v": 1	"t": 1773626	"P": 1635.75	"F": 8847}
{"v": 1	"t": 1773646	"P": 1627.75	"F": 8782}
{"v": 1	"t": 1773667	"P": 1619.0	"F": 8622}
{"v": 1	"t": 1773687	"P": 1637.0	"F": 8994}
{"v": 1	"t": 1773707	"P": 1630.5	"F": 8761}
{"v": 1	"t": 1773727	"P": 1627.75	"F": 8867}
{"v": 1	"t": 1773748	"P": 1615.75	"F": 8892}
{"v": 1	"t": 1773768	"P": 1634.5	"F": 8687}
{"v": 1	"t": 1773788	"P": 1625.5	"F": 8855}
{"v": 1	"t": 1773809	"P": 1631.0	"F": 8737}
{"v": 1	"t": 1773829	"P": 1617.5	"F": 8507}
{"v": 1	"t": 1773849	"P": 1620.25	"F": 8690}
{"v": 1	"t": 1773869	"P": 1629.0	"F": 8622}
{"v": 1	"t": 1773890	"P": 1628.0	"F": 8671}
{"v": 1	"t": 1773910	"P": 1620.5	"F": 8553}
{"v": 1	"t": 1773930	"P": 1625.75	"F": 8507}
{"v": 1	"t": 1773951	"P": 1634.75	"F": 8686}
{"v": 1	"t": 1773971	"P": 1622.25	"F": 8478}
{"v": 1	"t": 1773991	"P": 1622.25	"F": 8517}
{"v": 1	"t": 1774012	"P": 1613.0	"F": 8166}
{"v": 1	"t": 1774032	"P": 1622.25	"F": 8494}
{"v": 1	"t": 1774052	"P": 1626.25	"F": 8254	"C": 45.45	"D": 3301	"sn": 54091930088003	"file": "/data/device_log/data0000.out"	"CO2": 3430.333251953125	"Tp": 25.809112548828125	"H": 16.681554794311523}
{"v": 1	"t": 1774073	"P": 1627.0	"F": 7969}
{"v": 1	"t": 1774094	"P": 1602.25	"F": 7832}
{"v": 1	"t": 1774115	"P": 1609.5	"F": 7837}
{"v": 1	"t": 1774135	"P": 1596.0	"F": 7347}
{"v": 1	"t": 1774155	"P": 1590.0	"F": 7450}
{"v": 1	"t": 1774176	"P": 1601.0	"F": 7210}
{"v": 1	"t": 1774196	"P": 1588.75	"F": 6910}
{"v": 1	"t": 1774216	"P": 1580.0	"F": 6518}
{"v": 1	"t": 1774237	"P": 1586.0	"F": 6346}
{"v": 1	"t": 1774257	"P": 1577.25	"F": 6214}
{"v": 1	"t": 1774277	"P": 1567.75	"F": 5915}
{"v": 1	"t": 1774298	"P": 1548.5	"F": 5664}
{"v": 1	"t": 1774318	"P": 1547.5	"F": 5193}
{"v": 1	"t": 1774338	"P": 1557.0	"F": 5031}
{"v": 1	"t": 1774358	"P": 1544.0	"F": 4722}
{"v": 1	"t": 1774379	"P": 1541.75	"F": 4601}
{"v": 1	"t": 1774399	"P": 1525.5	"F": 4439}
{"v": 1	"t": 1774419	"P": 1533.0	"F": 4259}
{"v": 1	"t": 1774440	"P": 1533.0	"F": 4133}
{"v": 1	"t": 1774460	"P": 1523.25	"F": 3880}
{"v": 1	"t": 1774480	"P": 1518.75	"F": 3633}
{"v": 1	"t": 1774501	"P": 1529.5	"F": 3682}
{"v": 1	"t": 1774521	"P": 1533.25	"F": 3657}
{"v": 1	"t": 1774541	"P": 1525.0	"F": 3497}
{"v": 1	"t": 1774561	"P": 1515.25	"F": 3506}
{"v": 1	"t": 1774582	"P": 1523.25	"F": 3331}
{"v": 1	"t": 1774602	"P": 1528.25	"F": 3272}
{"v": 1	"t": 1774622	"P": 1520.75	"F": 3216}
{"v": 1	"t": 1774643	"P": 1511.25	"F": 3029}
{"v": 1	"t": 1774663	"P": 1518.25	"F": 3094}
{"v": 1	"t": 1774683	"P": 1525.25	"F": 3150}
{"v": 1	"t": 1774704	"P": 1517.25	"F": 3153}
{"v": 1	"t": 1774724	"P": 1514.0	"F": 3208}
{"v": 1	"t": 1774744	"P": 1513.5	"F": 3285}
{"v": 1	"t": 1774764	"P": 1528.0	"F": 3212}
{"v": 1	"t": 1774785	"P": 1522.0	"F": 3295}
{"v": 1	"t": 1774805	"P": 1517.75	"F": 3221}
{"v": 1	"t": 1774826	"P": 1521.75	"F": 3313}
{"v": 1	"t": 1774846	"P": 1525.5	"F": 3194}
{"v": 1	"t": 1774866	"P": 1520.25	"F": 3378}
{"v": 1	"t": 1774887	"P": 1521.5	"F": 3503}
{"v": 1	"t": 1774907	"P": 1540.25	"F": 3732}
{"v": 1	"t": 1774927	"P": 1532.0	"F": 3835}
{"v": 1	"t": 1774948	"P": 1526.5	"F": 4049}
{"v": 1	"t": 1774968	"P": 1545.5	"F": 4349}
{"v": 1	"t": 1774988	"P": 1549.25	"F": 4795}
{"v": 1	"t": 1775009	"P": 1547.25	"F": 4989}
{"v": 1	"t": 1775029	"P": 1558.5	"F": 5340}
{"v": 1	"t": 1775050	"P": 1569.25	"F": 5516}
{"v": 1	"t": 1775070	"P": 1566.75	"F": 5771	"C": 45.485	"D": 3301	"sn": 54091930088003	"file": "/data/device_log/data0000.out"}
{"v": 1	"t": 1775090	"P": 1564.25	"F": 6073}
{"v": 1	"t": 1775111	"P": 1583.25	"F": 6153}
{"v": 1	"t": 1775132	"P": 1591.25	"F": 6650}
{"v": 1	"t": 1775153	"P": 1583.0	"F": 6659}
{"v": 1	"t": 1775173	"P": 1593.5	"F": 6930}
{"v": 1	"t": 1775193	"P": 1602.5	"F": 7095}
{"v": 1	"t": 1775214	"P": 1602.25	"F": 7346}
{"v": 1	"t": 1775234	"P": 1597.75	"F": 7571}
{"v": 1	"t": 1775254	"P": 1603.75	"F": 7530}
{"v": 1	"t": 1775274	"P": 1612.75	"F": 8109}
{"v": 1	"t": 1775295	"P": 1613.75	"F": 7525}
{"v": 1	"t": 1775315	"P": 1615.25	"F": 8037}
{"v": 1	"t": 1775335	"P": 1607.5	"F": 8286}
{"v": 1	"t": 1775356	"P": 1627.25	"F": 8300}
{"v": 1	"t": 1775376	"P": 1630.25	"F": 8250}
{"v": 1	"t": 1775396	"P": 1624.25	"F": 8608}
{"v": 1	"t": 1775417	"P": 1626.25	"F": 8538}
{"v": 1	"t": 1775437	"P": 1632.75	"F": 8569}
{"v": 1	"t": 1775457	"P": 1631.5	"F": 8723}
{"v": 1	"t": 1775477	"P": 1625.75	"F": 8756}
{"v": 1	"t": 1775498	"P": 1628.75	"F": 9206}
{"v": 1	"t": 1775518	"P": 1637.75	"F": 8832}
{"v": 1	"t": 1775538	"P": 1640.75	"F": 8973}
{"v": 1	"t": 1775559	"P": 1637.25	"F": 9089}
{"v": 1	"t": 1775579	"P": 1629.0	"F": 9179}
{"v": 1	"t": 1775599	"P": 1634.75	"F": 9078}
{"v": 1	"t": 1775619	"P": 1644.0	"F": 9325}
{"v": 1	"t": 1775640	"P": 1634.0	"F": 9246}
{"v": 1	"t": 1775660	"P": 1629.75	"F": 9098}
{"v": 1	"t": 1775680	"P": 1639.0	"F": 9177}
{"v": 1	"t": 1775701	"P": 1642.25	"F": 9277}
{"v": 1	"t": 1775721	"P": 1638.5	"F": 9212}
{"v": 1	"t": 1775741	"P": 1629.0	"F": 9723}
{"v": 1	"t": 1775762	"P": 1639.0	"F": 9728}
{"v": 1	"t": 1775782	"P": 1647.25	"F": 9387}
{"v": 1	"t": 1775802	"P": 1641.75	"F": 9665}
{"v": 1	"t": 1775823	"P": 1636.25	"F": 9590}
{"v": 1	"t": 1775843	"P": 1637.0	"F": 9214}
{"v": 1	"t": 1775863	"P": 1647.0	"F": 9449}
{"v": 1	"t": 1775883	"P": 1638.5	"F": 9559}
{"v": 1	"t": 1775904	"P": 1642.75	"F": 9599}
{"v": 1	"t": 1775924	"P": 1636.25	"F": 9656}
{"v": 1	"t": 1775944	"P": 1642.75	"F": 9405}
{"v": 1	"t": 1775965	"P": 1646.5	"F": 9146}
{"v": 1	"t": 1775985	"P": 1638.75	"F": 9160}
{"v": 1	"t": 1776005	"P": 1632.25	"F": 9258}
{"v": 1	"t": 1776026	"P": 1647.25	"F": 9435}
{"v": 1	"t": 1776046	"P": 1648.25	"F": 9071}
{"v": 1	"t": 1776066	"P": 1634.25	"F": 9265}
{"v": 1	"t": 1776086	"P": 1627.25	"F": 9285	"C": 45.495	"D": 3301	"sn": 54091930088003	"file": "/data/device_log/data0000.out"	"CO2": 3311.22802734375	"Tp": 25.8358154296875	"H": 16.765676498413086}
{"v": 1	"t": 1776108	"P": 1636.0	"F": 9449}
{"v": 1	"t": 1776128	"P": 1640.5	"F": 9102}
{"v": 1	"t": 1776151	"P": 1641.75	"F": 9271}
{"v": 1	"t": 1776171	"P": 1640.0	"F": 9189}
{"v": 1	"t": 1776191	"P": 1623.0	"F": 9119}
{"v": 1	"t": 1776212	"P": 1637.0	"F": 9220}
{"v": 1	"t": 1776232	"P": 1640.0	"F": 9109}
{"v": 1	"t": 1776252	"P": 1643.75	"F": 8910}
{"v": 1	"t": 1776273	"P": 1633.5	"F": 8781}
{"v": 1	"t": 1776293	"P": 1633.25	"F": 8808}
{"v": 1	"t": 1776313	"P": 1633.25	"F": 8970}
{"v": 1	"t": 1776333	"P": 1628.0	"F": 8996}
{"v": 1	"t": 1776354	"P": 1620.0	"F": 8598}
{"v": 1	"t": 1776374	"P": 1619.5	"F": 8515}
{"v": 1	"t": 1776394	"P": 1624.25	"F": 8636}
{"v": 1	"t": 1776415	"P": 1616.0	"F": 8461}
{"v": 1	"t": 1776435	"P": 1609.25	"F": 8196}
{"v": 1	"t": 1776455	"P": 1611.0	"F": 7764}
{"v": 1	"t": 1776476	"P": 1615.0	"F": 7998}
{"v": 1	"t": 1776496	"P": 1594.25	"F": 7600}
{"v": 1	"t": 1776516	"P": 1584.0	"F": 6892}
{"v": 1	"t": 1776537	"P": 1579.25	"F": 6924}
{"v": 1	"t": 1776557	"P": 1585.25	"F": 6748}
{"v": 1	"t": 1776577	"P": 1576.75	"F": 6307}
{"v": 1	"t": 1776597	"P": 1564.5	"F": 6180}
{"v": 1	"t": 1776618	"P": 1551.75	"F": 5810}
{"v": 1	"t": 1776638	"P": 1553.75	"F": 5473}
{"v": 1	"t": 1776658	"P": 1553.5	"F": 5110}
{"v": 1	"t": 1776679	"P": 1548.5	"F": 4926}
{"v": 1	"t": 1776699	"P": 1536.5	"F": 4762}
{"v": 1	"t": 1776719	"P": 1532.75	"F": 4602}
{"v": 1	"t": 1776740	"P": 1546.25	"F": 4302}
{"v": 1	"t": 1776760	"P": 1531.75	"F": 4183}
{"v": 1	"t": 1776780	"P": 1522.25	"F": 3975}
{"v": 1	"t": 1776800	"P": 1523.25	"F": 3949}
{"v": 1	"t": 1776821	"P": 1531.25	"F": 3801}
{"v": 1	"t": 1776841	"P": 1522.0	"F": 3711}
{"v": 1	"t": 1776861	"P": 1516.25	"F": 3663}
{"v": 1	"t": 1776882	"P": 1512.75	"F": 3495}
{"v": 1	"t": 1776902	"P": 1525.25	"F": 3510}
{"v": 1	"t": 1776922	"P": 1521.75	"F": 3439}
{"v": 1	"t": 1776942	"P": 1518.75	"F": 3446}
{"v": 1	"t": 1776963	"P": 1511.0	"F": 3266}
{"v": 1	"t": 1776983	"P": 1527.5	"F": 3307}
{"v": 1	"t": 1777003	"P": 1518.25	"F": 3317}
{"v": 1	"t": 1777024	"P": 1512.5	"F": 3283}
{"v": 1	"t": 1777044	"P": 1514.25	"F": 3408}
{"v": 1	"t": 1777065	"P": 1523.5	"F": 3322}
{"v": 1	"t": 1777085	"P": 1521.5	"F": 3282}
{"v": 1	"t": 1777105	"P": 1518.75	"F": 3321	"C": 45.485	"D": 3301	"sn": 54091930088003	"file": "/data/device_log/data0000.out"}
{"v": 1	"t": 1777126	"P": 1521.25	"F": 3205}
{"v": 1	"t": 1777146	"P": 1526.75	"F": 3345}
{"v": 1	"t": 1777168	"P": 1519.0	"F": 3269}
{"v": 1	"t": 1777188	"P": 1517.25	"F": 3343}
{"v": 1	"t": 1777208	"P": 1527.25	"F": 3296}
{"v": 1	"t": 1777229	"P": 1527.5	"F": 3375}
{"v": 1	"t": 1777249	"P": 1524.5	"F": 3338}
{"v": 1	"t": 1777269	"P": 1523.5	"F": 3498}
{"v": 1	"t": 1777289	"P": 1535.0	"F": 3625}
{"v": 1	"t": 1777310	"P": 1535.0	"F": 3700}
{"v": 1	"t": 1777330	"P": 1526.0	"F": 3975}
{"v": 1	"t": 1777350	"P": 1529.0	"F": 4004}
{"v": 1	"t": 1777371	"P": 1543.5	"F": 4019}
{"v": 1	"t": 1777391	"P": 1553.5	"F": 4579}
{"v": 1	"t": 1777411	"P": 1548.5	"F": 4794}
{"v": 1	"t": 1777431	"P": 1547.25	"F": 5205}
{"v": 1	"t": 1777452	"P": 1559.25	"F": 5272}
{"v": 1	"t": 1777472	"P": 1568.0	"F": 5667}
{"v": 1	"t": 1777492	"P": 1568.0	"F": 5778}
{"v": 1	"t": 1777513	"P": 1565.5	"F": 5795}
{"v": 1	"t": 1777533	"P": 1570.0	"F": 6273}
{"v": 1	"t": 1777553	"P": 1588.25	"F": 6515}
{"v": 1	"t": 1777574	"P": 1584.75	"F": 6503}
{"v": 1	"t": 1777594	"P": 1572.5	"F": 6865}
{"v": 1	"t": 1777614	"P": 1591.75	"F": 7030}
{"v": 1	"t": 1777635	"P": 1601.5	"F": 7182}
{"v": 1	"t": 1777655	"P": 1597.5	"F": 7167}
{"v": 1	"t": 1777675	"P": 1585.75	"F": 6960}
{"v": 1	"t": 1777695	"P": 1603.0	"F": 7567}
{"v": 1	"t": 1777716	"P": 1621.5	"F": 7545}
{"v": 1	"t": 1777736	"P": 1608.0	"F": 7595}
{"v": 1	"t": 1777756	"P": 1601.5	"F": 7953}
{"v": 1	"t": 1777777	"P": 1604.25	"F": 7987}
{"v": 1	"t": 1777797	"P": 1618.0	"F": 7813}
{"v": 1	"t": 1777817	"P": 1621.5	"F": 8034}
{"v": 1	"t": 1777838	"P": 1611.75	"F": 8251}
{"v": 1	"t": 1777858	"P": 1620.75	"F": 8235}
{"v": 1	"t": 1777878	"P": 1624.25	"F": 8213}
{"v": 1	"t": 1777899	"P": 1619.5	"F": 8182}
{"v": 1	"t": 1777919	"P": 1619.75	"F": 8317}
{"v": 1	"t": 1777939	"P": 1613.25	"F": 8259}
{"v": 1	"t": 1777959	"P": 1620.5	"F": 8124}
{"v": 1	"t": 1777980	"P": 1629.5	"F": 8333}
{"v": 1	"t": 1778000	"P": 1627.25	"F": 8501}
{"v": 1	"t": 1778020	"P": 1615.25	"F": 8568}
{"v": 1	"t": 1778041	"P": 1627.5	"F": 8702}
{"v": 1	"t": 1778061	"P": 1623.75	"F": 8619}
{"v": 1	"t": 1778081	"P": 1622.25	"F": 8518}
{"v": 1	"t": 1778101	"P": 1613.25	"F": 8597}
{"v": 1	"t": 1778122	"P": 1630.25	"F": 8827	"C": 45.555	"D": 3300	"sn": 54091930088003	"file": "/data/device_log/data0000.out"	"CO2": 3038.68603515625	"Tp": 25.822463989257812	"H": 16.76566505432129}
{"v": 1	"t": 1778143	"P": 1623.75	"F": 8697}
{"v": 1	"t": 1778163	"P": 1631.75	"F": 8651}
{"v": 1	"t": 1778184	"P": 1635.0	"F": 8648}
{"v": 1	"t": 1778205	"P": 1641.5	"F": 8949}
{"v": 1	"t": 1778225	"P": 1620.25	"F": 8626}
{"v": 1	"t": 1778246	"P": 1635.75	"F": 8936}
{"v": 1	"t": 1778266	"P": 1643.5	"F": 8965}
{"v": 1	"t": 1778286	"P": 1626.0	"F": 9042}
{"v": 1	"t": 1778307	"P": 1634.0	"F": 8642}
{"v": 1	"t": 1778327	"P": 1642.5	"F": 8756}
{"v": 1	"t": 1778347	"P": 1632.5	"F": 8913}
{"v": 1	"t": 1778368	"P": 1628.25	"F": 9062}
{"v": 1	"t": 1778388	"P": 1633.0	"F": 8841}
{"v": 1	"t": 1778408	"P": 1635.75	"F": 8799}
{"v": 1	"t": 1778428	"P": 1634.0	"F": 9238}
{"v": 1	"t": 1778449	"P": 1621.75	"F": 9050}
{"v": 1	"t": 1778469	"P": 1621.75	"F": 8997}
{"v": 1	"t": 1778489	"P": 1634.0	"F": 8966}
{"v": 1	"t": 1778510	"P": 1644.0	"F": 8594}
{"v": 1	"t": 1778530	"P": 1619.0	"F": 8864}
{"v": 1	"t": 1778550	"P": 1623.25	"F": 8879}
{"v": 1	"t": 1778571	"P": 1637.25	"F": 8486}
{"v": 1	"t": 1778591	"P": 1634.0	"F": 8687}
{"v": 1	"t": 1778611	"P": 1629.5	"F": 8878}
{"v": 1	"t": 1778631	"P": 1623.5	"F": 9036}
{"v": 1	"t": 1778652	"P": 1624.5	"F": 8449}
{"v": 1	"t": 1778672	"P": 1633.25	"F": 8875}
{"v": 1	"t": 1778692	"P": 1628.75	"F": 8738}
{"v": 1	"t": 1778713	"P": 1624.0	"F": 8946}
{"v": 1	"t": 1778733	"P": 1622.5	"F": 8894}
{"v": 1	"t": 1778753	"P": 1635.25	"F": 8812}
{"v": 1	"t": 1778774	"P": 1633.25	"F": 8353}
{"v": 1	"t": 1778794	"P": 1620.5	"F": 8621}
{"v": 1	"t": 1778814	"P": 1618.5	"F": 8964}
{"v": 1	"t": 1778834	"P": 1635.25	"F": 8814}
{"v": 1	"t": 1778855	"P": 1624.75	"F": 8057}
{"v": 1	"t": 1778875	"P": 1615.5	"F": 8769}
{"v": 1	"t": 1778895	"P": 1626.5	"F": 8704}
{"v": 1	"t": 1778916	"P": 1628.75	"F": 8439}
{"v": 1	"t": 1778936	"P": 1623.5	"F": 8762}
{"v": 1	"t": 1778956	"P": 1614.0	"F": 8442}
{"v": 1	"t": 1778977	"P": 1627.25	"F": 8317}
{"v": 1	"t": 1778997	"P": 1633.25	"F": 8503}
{"v": 1	"t": 1779017	"P": 1625.25	"F": 8130}
{"v": 1	"t": 1779037	"P": 1605.5	"F": 8158}
{"v": 1	"t": 1779058	"P": 1601.0	"F": 8193}
{"v": 1	"t": 1779078	"P": 1609.5	"F": 7912}
{"v": 1	"t": 1779098	"P": 1620.5	"F": 7753}
{"v": 1	"t": 1779119	"P": 1606.75	"F": 7575}
{"v": 1	"t": 1779139	"P": 1592.25	"F": 7491	"C": 45.51	"D": 3300	"sn": 54091930088003	"file": "/data/device_log/data0000.out"}
{"v": 1	"t": 1779159	"P": 1592.5	"F": 6783}
{"v": 1	"t": 1779180	"P": 1580.5	"F": 6984}
{"v": 1	"t": 1779202	"P": 1577.0	"F": 6713}
{"v": 1	"t": 1779222	"P": 1580.75	"F": 6283}
{"v": 1	"t": 1779242	"P": 1567.5	"F": 6286}
{"v": 1	"t": 1779263	"P": 1558.75	"F": 5822}
{"v": 1	"t": 1779283	"P": 1564.25	"F": 5604}
{"v": 1	"t": 1779303	"P": 1565.0	"F": 5293}
{"v": 1	"t": 1779324	"P": 1544.5	"F": 5157}
{"v": 1	"t": 1779344	"P": 1538.75	"F": 5106}
{"v": 1	"t": 1779364	"P": 1535.25	"F": 4767}
{"v": 1	"t": 1779384	"P": 1544.75	"F": 4367}
{"v": 1	"t": 1779405	"P": 1536.5	"F": 4389}
{"v": 1	"t": 1779425	"P": 1530.5	"F": 4072}
{"v": 1	"t": 1779445	"P": 1530.75	"F": 3874}
{"v": 1	"t": 1779466	"P": 1533.75	"F": 3877}
{"v": 1	"t": 1779486	"P": 1527.5	"F": 3593}
{"v": 1	"t": 1779506	"P": 1520.5	"F": 3523}
{"v": 1	"t": 1779527	"P": 1513.75	"F": 3300}
{"v": 1	"t": 1779547	"P": 1526.0	"F": 3395}
{"v": 1	"t": 1779567	"P": 1522.25	"F": 3286}
{"v": 1	"t": 1779587	"P": 1515.25	"F": 3133}
{"v": 1	"t": 1779608	"P": 1509.5	"F": 3133}
{"v": 1	"t": 1779628	"P": 1516.75	"F": 2968}
{"v": 1	"t": 1779648	"P": 1517.0	"F": 2946}
{"v": 1	"t": 1779669	"P": 1514.5	"F": 2864}
{"v": 1	"t": 1779689	"P": 1507.75	"F": 2805}
{"v": 1	"t": 1779709	"P": 1511.5	"F": 2875}
{"v": 1	"t": 1779730	"P": 1522.75	"F": 2869}
{"v": 1	"t": 1779750	"P": 1520.5	"F": 2813}
{"v": 1	"t": 1779770	"P": 1513.5	"F": 2909}
{"v": 1	"t": 1779790	"P": 1516.0	"F": 2906}
{"v": 1	"t": 1779811	"P": 1508.0	"F": 2892}
{"v": 1	"t": 1779831	"P": 1522.5	"F": 2950}
{"v": 1	"t": 1779851	"P": 1514.75	"F": 2928}
{"v": 1	"t": 1779872	"P": 1514.5	"F": 2917}
{"v": 1	"t": 1779892	"P": 1530.0	"F": 2951}
{"v": 1	"t": 1779912	"P": 1529.75	"F": 3208}
{"v": 1	"t": 1779932	"P": 1518.75	"F": 3380}
{"v": 1	"t": 1779953	"P": 1519.0	"F": 3588}
{"v": 1	"t": 1779973	"P": 1538.5	"F": 3663}
{"v": 1	"t": 1779993	"P": 1541.0	"F": 4049}
{"v": 1	"t": 1780014	"P": 1542.25	"F": 4240}
{"v": 1	"t": 1780034	"P": 1540.0	"F": 4640}
{"v": 1	"t": 1780054	"P": 1565.75	"F": 4792}
{"v": 1	"t": 1780075	"P": 1567.5	"F": 5128}
{"v": 1	"t": 1780095	"P": 1563.25	"F": 5426}
{"v": 1	"t": 1780115	"P": 1556.25	"F": 5787}
{"v": 1	"t": 1780136	"P": 1581.0	"F": 6053}
{"v": 1	"t": 1780156	"P": 1584.75	"F": 6109	"C": 45.57	"D": 3299	"sn": 54091930088003	"file": "/data/device_log/data0000.out"	"CO2": 2696.816650390625	"Tp": 25.822463989257812	"H": 17.13187026977539}
{"v": 1	"t": 1780177	"P": 1590.0	"F": 6400}
{"v": 1	"t": 1780197	"P": 1586.5	"F": 6545}
{"v": 1	"t": 1780219	"P": 1583.0	"F": 6774}
{"v": 1	"t": 1780239	"P": 1593.0	"F": 7038}
{"v": 1	"t": 1780260	"P": 1601.0	"F": 7097}
{"v": 1	"t": 1780280	"P": 1596.25	"F": 7367}
{"v": 1	"t": 1780300	"P": 1588.75	"F": 7453}
{"v": 1	"t": 1780321	"P": 1613.5	"F": 7335}
{"v": 1	"t": 1780341	"P": 1610.0	"F": 7721}
{"v": 1	"t": 1780361	"P": 1598.75	"F": 7715}
{"v": 1	"t": 1780382	"P": 1612.25	"F": 7801}
{"v": 1	"t": 1780402	"P": 1630.25	"F": 7870}
{"v": 1	"t": 1780422	"P": 1619.5	"F": 7915}
{"v": 1	"t": 1780443	"P": 1611.25	"F": 8247}
{"v": 1	"t": 1780463	"P": 1610.0	"F": 8446}
{"v": 1	"t": 1780483	"P": 1633.25	"F": 8475}
{"v": 1	"t": 1780503	"P": 1619.0	"F": 8636}
{"v": 1	"t": 1780524	"P": 1622.25	"F": 8490}
{"v": 1	"t": 1780544	"P": 1624.25	"F": 8540}
{"v": 1	"t": 1780564	"P": 1633.0	"F": 8687}
{"v": 1	"t": 1780585	"P": 1629.5	"F": 8394}
{"v": 1	"t": 1780605	"P": 1624.25	"F": 8814}
{"v": 1	"t": 1780625	"P": 1614.75	"F": 8605}
{"v": 1	"t": 1780646	"P": 1625.25	"F": 8916}
{"v": 1	"t": 1780666	"P": 1630.75	"F": 8510}
{"v": 1	"t": 1780686	"P": 1630.5	"F": 8637}
{"v": 1	"t": 1780707	"P": 1623.25	"F": 9184}
{"v": 1	"t": 1780727	"P": 1638.75	"F": 9024}
{"v": 1	"t": 1780747	"P": 1638.75	"F": 9273}
{"v": 1	"t": 1780767	"P": 1636.25	"F": 9045}
{"v": 1	"t": 1780788	"P": 1624.75	"F": 9112}
{"v": 1	"t": 1780808	"P": 1629.5	"F": 8918}
{"v": 1	"t": 1780828	"P": 1634.75	"F": 9341}
{"v": 1	"t": 1780849	"P": 1635.0	"F": 9380}
{"v": 1	"t": 1780869	"P": 1629.75	"F": 9138}
{"v": 1	"t": 1780889	"P": 1627.25	"F": 8864}
{"v": 1	"t": 1780909	"P": 1640.25	"F": 9057}
{"v": 1	"t": 1780930	"P": 1648.25	"F": 9339}
{"v": 1	"t": 1780950	"P": 1631.0	"F": 9198}
{"v": 1	"t": 1780970	"P": 1626.0	"F": 8887}
{"v": 1	"t": 1780991	"P": 1649.5	"F": 9242}
{"v": 1	"t": 1781011	"P": 1635.75	"F": 9106}
{"v": 1	"t": 1781031	"P": 1635.0	"F": 9424}
{"v": 1	"t": 1781052	"P": 1626.25	"F": 8802}
{"v": 1	"t": 1781072	"P": 1641.5	"F": 9544}
{"v": 1	"t": 1781092	"P": 1640.75	"F": 9157}
{"v": 1	"t": 1781112	"P": 1635.75	"F": 8984}
{"v": 1	"t": 1781133	"P": 1627.75	"F": 9072}
{"v": 1	"t": 1781153	"P": 1638.75	"F": 8629}
{"v": 1	"t": 1781173	"P": 1647.0	"F": 9193	"C": 45.58	"D": 3299	"sn": 54091930088003	"file": "/data/device_log/data0000.out"}
{"v": 1	"t": 1781194	"P": 1641.75	"F": 9372}
{"v": 1	"t": 1781214	"P": 1627.75	"F": 8811}
{"v": 1	"t": 1781237	"P": 1636.0	"F": 9365}
{"v": 1	"t": 1781257	"P": 1638.5	"F": 9444}
{"v": 1	"t": 1781278	"P": 1632.5	"F": 9418}
{"v": 1	"t": 1781298	"P": 1647.0	"F": 9629}
{"v": 1	"t": 1781318	"P": 1631.75	"F": 9207}
{"v": 1	"t": 1781339	"P": 1635.75	"F": 9212}
{"v": 1	"t": 1781359	"P": 1632.0	"F": 9082}
{"v": 1	"t": 1781379	"P": 1626.25	"F": 9253}
{"v": 1	"t": 1781400	"P": 1639.75	"F": 8858}
{"v": 1	"t": 1781420	"P": 1631.25	"F": 8734}
{"v": 1	"t": 1781440	"P": 1616.0	"F": 8919}
{"v": 1	"t": 1781461	"P": 1628.75	"F": 8386}
{"v": 1	"t": 1781481	"P": 1629.5	"F": 8245}
{"v": 1	"t": 1781501	"P": 1614.75	"F": 8259}
{"v": 1	"t": 1781521	"P": 1598.25	"F": 7780}
{"v": 1	"t": 1781542	"P": 1604.25	"F": 7396}
{"v": 1	"t": 1781562	"P": 1598.0	"F": 7407}
{"v": 1	"t": 1781582	"P": 1597.25	"F": 7075}
{"v": 1	"t": 1781603	"P": 1576.5	"F": 6892}
{"v": 1	"t": 1781623	"P": 1574.25	"F": 6478}
{"v": 1	"t": 1781643	"P": 1574.25	"F": 6276}
{"v": 1	"t": 1781664	"P": 1567.0	"F": 6018}
{"v": 1	"t": 1781684	"P": 1555.75	"F": 5764}
{"v": 1	"t": 1781704	"P": 1548.75	"F": 5363}
{"v": 1	"t": 1781724	"P": 1560.5	"F": 5313}
{"v": 1	"t": 1781745	"P": 1557.0	"F": 4975}
{"v": 1	"t": 1781765	"P": 1546.25	"F": 4909}
{"v": 1	"t": 1781785	"P": 1533.5	"F": 4777}
{"v": 1	"t": 1781806	"P": 1544.5	"F": 4539}
{"v": 1	"t": 1781826	"P": 1539.0	"F": 4379}
{"v": 1	"t": 1781846	"P": 1533.75	"F": 4287}
{"v": 1	"t": 1781867	"P": 1525.0	"F": 4107}
{"v": 1	"t": 1781887	"P": 1534.25	"F": 4050}
{"v": 1	"t": 1781907	"P": 1530.25	"F": 3803}
{"v": 1	"t": 1781927	"P": 1523.5	"F": 3751}
{"v": 1	"t": 1781948	"P": 1521.25	"F": 3657}
{"v": 1	"t": 1781968	"P": 1526.75	"F": 3545}
{"v": 1	"t": 1781988	"P": 1531.25	"F": 3732}
{"v": 1	"t": 1782009	"P": 1521.25	"F": 3495}
{"v": 1	"t": 1782029	"P": 1512.0	"F": 3575}
{"v": 1	"t": 1782049	"P": 1527.25	"F": 3310}
{"v": 1	"t": 1782070	"P": 1527.0	"F": 3366}
{"v": 1	"t": 1782090	"P": 1517.25	"F": 3241}
{"v": 1	"t": 1782110	"P": 1514.25	"F": 3339}
{"v": 1	"t": 1782130	"P": 1521.25	"F": 3251}
{"v": 1	"t": 1782151	"P": 1524.75	"F": 3317}
{"v": 1	"t": 1782171	"P": 1518.5	"F": 3310}
{"v": 1	"t": 1782191	"P": 1517.25	"F": 3196	"C": 45.605	"D": 3299	"sn": 54091930088003	"file": "/data/device_log/data0000.out"	"CO2": 4153.46875	"Tp": 25.7930908203125	"H": 17.29579734802246}
{"v": 1	"t": 1782212	"P": 1522.5	"F": 3228}
{"v": 1	"t": 1782232	"P": 1529.5	"F": 3425}
{"v": 1	"t": 1782255	"P": 1528.5	"F": 3255}
{"v": 1	"t": 1782275	"P": 1526.0	"F": 3282}
{"v": 1	"t": 1782295	"P": 1521.5	"F": 3496}
{"v": 1	"t": 1782315	"P": 1526.5	"F": 3452}
{"v": 1	"t": 1782336	"P": 1534.5	"F": 3505}
{"v": 1	"t": 1782356	"P": 1531.5	"F": 3676}
{"v": 1	"t": 1782376	"P": 1526.75	"F": 3797}
{"v": 1	"t": 1782397	"P": 1527.25	"F": 3972}
{"v": 1	"t": 1782417	"P": 1546.25	"F": 4112}
{"v": 1	"t": 1782437	"P": 1543.75	"F": 4327}
{"v": 1	"t": 1782458	"P": 1541.25	"F": 4412}
{"v": 1	"t": 1782478	"P": 1547.5	"F": 4760}
{"v": 1	"t": 1782498	"P": 1561.5	"F": 5276}
{"v": 1	"t": 1782518	"P": 1563.25	"F": 5453}
{"v": 1	"t": 1782539	"P": 1556.75	"F": 5820}
{"v": 1	"t": 1782559	"P": 1561.5	"F": 5939}
{"v": 1	"t": 1782579	"P": 1585.75	"F": 6108}
{"v": 1	"t": 1782600	"P": 1581.0	"F": 6469}
{"v": 1	"t": 1782620	"P": 1578.0	"F": 6807}
{"v": 1	"t": 1782640	"P": 1586.0	"F": 7084}
{"v": 1	"t": 1782661	"P": 1602.25	"F": 7181}
{"v": 1	"t": 1782681	"P": 1597.0	"F": 7012}
{"v": 1	"t": 1782701	"P": 1595.25	"F": 7526}
{"v": 1	"t": 1782721	"P": 1592.25	"F": 7603}
{"v": 1	"t": 1782742	"P": 1607.5	"F": 7869}
{"v": 1	"t": 1782762	"P": 1615.5	"F": 7827}
{"v": 1	"t": 1782782	"P": 1621.0	"F": 7848}
{"v": 1	"t": 1782803	"P": 1601.5	"F": 7990}
{"v": 1	"t": 1782823	"P": 1605.0	"F": 7940}
{"v": 1	"t": 1782843	"P": 1626.0	"F": 7929}
{"v": 1	"t": 1782864	"P": 1626.0	"F": 8075}
{"v": 1	"t": 1782884	"P": 1618.0	"F": 8146}
{"v": 1	"t": 1782904	"P": 1619.0	"F": 8492}
{"v": 1	"t": 1782924	"P": 1623.75	"F": 8556}
{"v": 1	"t": 1782945	"P": 1628.25	"F": 8498}
{"v": 1	"t": 1782965	"P": 1615.25	"F": 8381}
{"v": 1	"t": 1782985	"P": 1616.75	"F": 8663}
{"v": 1	"t": 1783006	"P": 1629.0	"F": 8927}
{"v": 1	"t": 1783026	"P": 1638.5	"F": 8848}
{"v": 1	"t": 1783046	"P": 1630.0	"F": 8600}
{"v": 1	"t": 1783067	"P": 1628.75	"F": 8603}
{"v": 1	"t": 1783087	"P": 1642.0	"F": 8745}
{"v": 1	"t": 1783107	"P": 1632.75	"F": 8772}
{"v": 1	"t": 1783127	"P": 1626.5	"F": 8724}
{"v": 1	"t": 1783148	"P": 1634.0	"F": 9002}
{"v": 1	"t": 1783168	"P": 1632.75	"F": 8519}
{"v": 1	"t": 1783188	"P": 1644.75	"F": 8602}
{"v": 1	"t": 1783209	"P": 1632.5	"F": 8923	"C": 45.575	"D": 3299	"sn": 54091930088003	"file": "/data/device_log/data0000.out"	"CO2": 3951.12353515625	"Tp": 25.809112548828125	"H": 17.29579734802246}
{"v": 1	"t": 1783230	"P": 1637.5	"F": 9164}
{"v": 1	"t": 1783250	"P": 1633.75	"F": 8736}
{"v": 1	"t": 1783272	"P": 1636.25	"F": 9138}
{"v": 1	"t": 1783292	"P": 1643.25	"F": 8875}
{"v": 1	"t": 1783313	"P": 1621.5	"F": 9242}
{"v": 1	"t": 1783333	"P": 1635.75	"F": 9080}
{"v": 1	"t": 1783353	"P": 1639.25	"F": 9230}
{"v": 1	"t": 1783373	"P": 1642.75	"F": 9339}
{"v": 1	"t": 1783394	"P": 1631.75	"F": 9268}
{"v": 1	"t": 1783414	"P": 1622.75	"F": 9328}
{"v": 1	"t": 1783434	"P": 1637.25	"F": 9123}
{"v": 1	"t": 1783455	"P": 1638.5	"F": 9145}
{"v": 1	"t": 1783475	"P": 1640.5	"F": 9058}
{"v": 1	"t": 1783495	"P": 1623.5	"F": 9007}
{"v": 1	"t": 1783516	"P": 1635.0	"F": 9099}
{"v": 1	"t": 1783536	"P": 1652.0	"F": 9511}
{"v": 1	"t": 1783556	"P": 1632.5	"F": 9455}
{"v": 1	"t": 1783576	"P": 1637.25	"F": 9381}
{"v": 1	"t": 1783597	"P": 1639.25	"F": 9096}
{"v": 1	"t": 1783617	"P": 1644.75	"F": 9196}
{"v": 1	"t": 1783637	"P": 1626.0	"F": 9453}
{"v": 1	"t": 1783658	"P": 1631.25	"F": 9090}
{"v": 1	"t": 1783678	"P": 1633.25	"F": 9318}
{"v": 1	"t": 1783698	"P": 1646.0	"F": 8857}
{"v": 1	"t": 1783719	"P": 1635.5	"F": 8953}
{"v": 1	"t": 1783739	"P": 1633.5	"F": 8972}
{"v": 1	"t": 1783759	"P": 1632.5	"F": 8986}
{"v": 1	"t": 1783779	"P": 1640.75	"F": 8757}
{"v": 1	"t": 1783800	"P": 1630.0	"F": 8970}
{"v": 1	"t": 1783820	"P": 1630.5	"F": 8932}
{"v": 1	"t": 1783840	"P": 1631.25	"F": 8776}
{"v": 1	"t": 1783861	"P": 1637.5	"F": 8908}
{"v": 1	"t": 1783881	"P": 1617.0	"F": 8358}
{"v": 1	"t": 1783901	"P": 1614.25	"F": 8176}
{"v": 1	"t": 1783922	"P": 1601.0	"F": 8199}
{"v": 1	"t": 1783942	"P": 1613.0	"F": 8178}
{"v": 1	"t": 1783962	"P": 1606.5	"F": 7569}
{"v": 1	"t": 1783982	"P": 1593.75	"F": 7415}
{"v": 1	"t": 1784003	"P": 1582.0	"F": 7418}
{"v": 1	"t": 1784023	"P": 1577.5	"F": 6772}
{"v": 1	"t": 1784043	"P": 1578.25	"F": 6369}
{"v": 1	"t": 1784064	"P": 1564.75	"F": 6152}
{"v": 1	"t": 1784084	"P": 1559.5	"F": 5834}
{"v": 1	"t": 1784104	"P": 1552.5	"F": 5520}
{"v": 1	"t": 1784124	"P": 1561.25	"F": 5172}
{"v": 1	"t": 1784145	"P": 1544.5	"F": 4901}
{"v": 1	"t": 1784165	"P": 1535.25	"F": 4710}
{"v": 1	"t": 1784185	"P": 1535.25	"F": 4549}
{"v": 1	"t": 1784206	"P": 1545.75	"F": 4314}
{"v": 1	"t": 1784226	"P": 1534.5	"F": 4088	"C": 45.595	"D": 3299	"sn": 54091930088003	"file": "/data/device_log/data0000.out"}
{"v": 1	"t": 1784246	"P": 1522.0	"F": 3869}
{"v": 1	"t": 1784267	"P": 1526.0	"F": 3855}
{"v": 1	"t": 1784289	"P": 1526.0	"F": 3656}
{"v": 1	"t": 1784309	"P": 1522.5	"F": 3400}
{"v": 1	"t": 1784330	"P": 1521.5	"F": 3337}
{"v": 1	"t": 1784350	"P": 1516.0	"F": 3289}
{"v": 1	"t": 1784370	"P": 1515.0	"F": 3161}
{"v": 1	"t": 1784391	"P": 1519.5	"F": 3036}
{"v": 1	"t": 1784411	"P": 1523.75	"F": 3002}
{"v": 1	"t": 1784431	"P": 1513.75	"F": 3138}
{"v": 1	"t": 1784452	"P": 1509.5	"F": 3051}
{"v": 1	"t": 1784472	"P": 1521.5	"F": 2999}
{"v": 1	"t": 1784492	"P": 1518.0	"F": 2951}
{"v": 1	"t": 1784513	"P": 1512.75	"F": 3008}
{"v": 1	"t": 1784533	"P": 1516.25	"F": 3010}
{"v": 1	"t": 1784553	"P": 1525.25	"F": 3029}
{"v": 1	"t": 1784573	"P": 1525.75	"F": 3067}
{"v": 1	"t": 1784594	"P": 1520.25	"F": 3185}
{"v": 1	"t": 1784614	"P": 1512.25	"F": 3210}
{"v": 1	"t": 1784634	"P": 1529.0	"F": 3346}
{"v": 1	"t": 1784655	"P": 1528.25	"F": 3337}
{"v": 1	"t": 1784675	"P": 1523.25	"F": 3476}
{"v": 1	"t": 1784695	"P": 1518.0	"F": 3403}
{"v": 1	"t": 1784716	"P": 1532.75	"F": 3622}
{"v": 1	"t": 1784736	"P": 1533.25	"F": 3620}
{"v": 1	"t": 1784756	"P": 1533.25	"F": 3905}
{"v": 1	"t": 1784776	"P": 1535.0	"F": 4119}
{"v": 1	"t": 1784797	"P": 1537.5	"F": 4346}
{"v": 1	"t": 1784817	"P": 1553.75	"F": 4657}
{"v": 1	"t": 1784837	"P": 1556.25	"F": 4755}
{"v": 1	"t": 1784858	"P": 1552.5	"F": 5276}
{"v": 1	"t": 1784878	"P": 1566.25	"F": 5470}
{"v": 1	"t": 1784898	"P": 1566.0	"F": 5643}
{"v": 1	"t": 1784919	"P": 1569.25	"F": 5942}
{"v": 1	"t": 1784939	"P": 1570.5	"F": 6172}
{"v": 1	"t": 1784959	"P": 1571.75	"F": 6463}
{"v": 1	"t": 1784979	"P": 1598.5	"F": 6729}
{"v": 1	"t": 1785000	"P": 1595.5	"F": 6754}
{"v": 1	"t": 1785020	"P": 1594.0	"F": 7205}
{"v": 1	"t": 1785040	"P": 1594.0	"F": 7474}
{"v": 1	"t": 1785061	"P": 1614.25	"F": 7602}
{"v": 1	"t": 1785081	"P": 1603.5	"F": 7643}
{"v": 1	"t": 1785101	"P": 1608.25	"F": 7695}
{"v": 1	"t": 1785122	"P": 1604.25	"F": 7961}
{"v": 1	"t": 1785142	"P": 1635.5	"F": 7841}
{"v": 1	"t": 1785162	"P": 1620.0	"F": 8011}
{"v": 1	"t": 1785182	"P": 1610.75	"F": 8066}
{"v": 1	"t": 1785203	"P": 1616.75	"F": 8445}
{"v": 1	"t": 1785223	"P": 1634.25	"F": 8522}
{"v": 1	"t": 1785243	"P": 1623.0	"F": 8652	"C": 45.595	"D": 3299	"sn": 54091930088003	"file": "/data/device_log/data0000.out"	"CO2": 3386.9765625	"Tp": 25.822463989257812	"H": 17.428194046020508}
{"v": 1	"t": 1785265	"P": 1622.25	"F": 8648}
{"v": 1	"t": 1785285	"P": 1619.25	"F": 8397}
{"v": 1	"t": 1785307	"P": 1620.25	"F": 8360}
{"v": 1	"t": 1785327	"P": 1631.5	"F": 8540}
{"v": 1	"t": 1785347	"P": 1638.25	"F": 8756}
{"v": 1	"t": 1785367	"P": 1620.25	"F": 8455}
{"v": 1	"t": 1785388	"P": 1616.0	"F": 8616}
{"v": 1	"t": 1785408	"P": 1625.0	"F": 8789}
{"v": 1	"t": 1785428	"P": 1626.75	"F": 8780}
{"v": 1	"t": 1785449	"P": 1631.25	"F": 8298}
{"v": 1	"t": 1785469	"P": 1623.5	"F": 8320}
{"v": 1	"t": 1785489	"P": 1637.0	"F": 8781}
{"v": 1	"t": 1785510	"P": 1643.75	"F": 8937}
{"v": 1	"t": 1785530	"P": 1625.75	"F": 8532}
{"v": 1	"t": 1785550	"P": 1619.0	"F": 8598}
{"v": 1	"t": 1785571	"P": 1641.25	"F": 8935}
{"v": 1	"t": 1785591	"P": 1632.75	"F": 8472}
{"v": 1	"t": 1785611	"P": 1635.75	"F": 8883}
{"v": 1	"t": 1785631	"P": 1625.75	"F": 8635}
{"v": 1	"t": 1785652	"P": 1633.75	"F": 8741}
{"v": 1	"t": 1785672	"P": 1635.5	"F": 8943}
{"v": 1	"t": 1785692	"P": 1634.0	"F": 9152}
{"v": 1	"t": 1785713	"P": 1619.0	"F": 9199}
{"v": 1	"t": 1785733	"P": 1630.75	"F": 9131}
{"v": 1	"t": 1785753	"P": 1644.5	"F": 8740}
{"v": 1	"t": 1785774	"P": 1633.0	"F": 9339}
{"v": 1	"t": 1785794	"P": 1623.75	"F": 8990}
{"v": 1	"t": 1785814	"P": 1624.5	"F": 9382}
{"v": 1	"t": 1785834	"P": 1648.75	"F": 9284}
{"v": 1	"t": 1785855	"P": 1644.75	"F": 9364}
{"v": 1	"t": 1785875	"P": 1631.25	"F": 9233}
{"v": 1	"t": 1785895	"P": 1620.0	"F": 9212}
{"v": 1	"t": 1785916	"P": 1643.0	"F": 9331}
{"v": 1	"t": 1785936	"P": 1642.0	"F": 9197}
{"v": 1	"t": 1785956	"P": 1635.0	"F": 9009}
{"v": 1	"t": 1785977	"P": 1629.75	"F": 9291}
{"v": 1	"t": 1785997	"P": 1639.75	"F": 9054}
{"v": 1	"t": 1786017	"P": 1644.0	"F": 9051}
{"v": 1	"t": 1786037	"P": 1641.25	"F": 8915}
{"v": 1	"t": 1786058	"P": 1622.75	"F": 9257}
{"v": 1	"t": 1786078	"P": 1640.75	"F": 9173}
{"v": 1	"t": 1786098	"P": 1642.75	"F": 9272}
{"v": 1	"t": 1786119	"P": 1633.75	"F": 9145}
{"v": 1	"t": 1786139	"P": 1627.0	"F": 9322}
{"v": 1	"t": 1786159	"P": 1635.25	"F": 9270}
{"v": 1	"t": 1786180	"P": 1643.5	"F": 8923}
{"v": 1	"t": 1786200	"P": 1636.0	"F": 8931}
{"v": 1	"t": 1786220	"P": 1627.25	"F": 8938}
{"v": 1	"t": 1786240	"P": 1625.25	"F": 8692}
{"v": 1	"t": 1786261	"P": 1629.5	"F": 8736	"C": 45.625	"D": 3299	"sn": 54091930088003	"file": "/data/device_log/data0000.out"}
{"v": 1	"t": 1786281	"P": 1621.25	"F": 8043}
{"v": 1	"t": 1786302	"P": 1612.5	"F": 8684}
{"v": 1	"t": 1786324	"P": 1616.0	"F": 8399}
{"v": 1	"t": 1786344	"P": 1607.75	"F": 8343}
{"v": 1	"t": 1786364	"P": 1615.25	"F": 8095}
{"v": 1	"t": 1786385	"P": 1615.5	"F": 7661}
{"v": 1	"t": 1786405	"P": 1603.25	"F": 7573}
{"v": 1	"t": 1786425	"P": 1584.5	"F": 7291}
{"v": 1	"t": 1786446	"P": 1590.25	"F": 6585}
{"v": 1	"t": 1786466	"P": 1588.25	"F": 6736}
{"v": 1	"t": 1786486	"P": 1562.75	"F": 6357}
{"v": 1	"t": 1786507	"P": 1566.0	"F": 6057}
{"v": 1	"t": 1786527	"P": 1564.0	"F": 5796}
{"v": 1	"t": 1786547	"P": 1556.0	"F": 5388}
{"v": 1	"t": 1786568	"P": 1541.25	"F": 5072}
{"v": 1	"t": 1786588	"P": 1538.75	"F": 4851}
{"v": 1	"t": 1786608	"P": 1544.75	"F": 4575}
{"v": 1	"t": 1786628	"P": 1538.0	"F": 4509}
{"v": 1	"t": 1786649	"P": 1527.25	"F": 4383}
{"v": 1	"t": 1786669	"P": 1523.25	"F": 4042}
{"v": 1	"t": 1786689	"P": 1541.0	"F": 3954}
{"v": 1	"t": 1786710	"P": 1531.75	"F": 3705}
{"v": 1	"t": 1786730	"P": 1516.25	"F": 3779}
{"v": 1	"t": 1786750	"P": 1514.5	"F": 3562}
{"v": 1	"t": 1786771	"P": 1528.5	"F": 3627}
{"v": 1	"t": 1786791	"P": 1527.25	"F": 3532}
{"v": 1	"t": 1786811	"P": 1519.25	"F": 3519}
{"v": 1	"t": 1786832	"P": 1515.75	"F": 3237}
{"v": 1	"t": 1786852	"P": 1526.75	"F": 3417}
{"v": 1	"t": 1786872	"P": 1522.5	"F": 3291}
{"v": 1	"t": 1786892	"P": 1518.5	"F": 3285}
{"v": 1	"t": 1786913	"P": 1511.5	"F": 3303}
{"v": 1	"t": 1786933	"P": 1517.0	"F": 3200}
{"v": 1	"t": 1786953	"P": 1528.0	"F": 3235}
{"v": 1	"t": 1786974	"P": 1517.75	"F": 3252}
{"v": 1	"t": 1786994	"P": 1509.0	"F": 3203}
{"v": 1	"t": 1787014	"P": 1513.25	"F": 3228}
{"v": 1	"t": 1787034	"P": 1524.5	"F": 3299}
{"v": 1	"t": 1787055	"P": 1523.0	"F": 3165}
{"v": 1	"t": 1787075	"P": 1517.75	"F": 3275}
{"v": 1	"t": 1787095	"P": 1516.5	"F": 3369}
{"v": 1	"t": 1787116	"P": 1526.5	"F": 3251}
{"v": 1	"t": 1787136	"P": 1526.75	"F": 3251}
{"v": 1	"t": 1787156	"P": 1526.25	"F": 3267}
{"v": 1	"t": 1787177	"P": 1520.75	"F": 3348}
{"v": 1	"t": 1787197	"P": 1531.25	"F": 3410}
{"v": 1	"t": 1787217	"P": 1530.75	"F": 3519}
{"v": 1	"t": 1787237	"P": 1527.25	"F": 3585}
{"v": 1	"t": 1787258	"P": 1524.25	"F": 3843}
{"v": 1	"t": 1787278	"P": 1540.0	"F": 3991	"C": 45.62	"D": 3299	"sn": 54091930088003	"file": "/data/device_log/data0000.out"	"CO2": 917.6823120117188	"Tp": 25.809112548828125	"H": 17.724008560180664}
{"v": 1	"t": 1787299	"P": 1546.0	"F": 4348}
{"v": 1	"t": 1787320	"P": 1546.5	"F": 4610}
{"v": 1	"t": 1787342	"P": 1556.5	"F": 4891}
{"v": 1	"t": 1787362	"P": 1563.5	"F": 5297}
{"v": 1	"t": 1787382	"P": 1565.0	"F": 5633}
{"v": 1	"t": 1787403	"P": 1567.75	"F": 5744}
{"v": 1	"t": 1787423	"P": 1577.25	"F": 6048}
{"v": 1	"t": 1787443	"P": 1586.75	"F": 6379}
{"v": 1	"t": 1787464	"P": 1588.75	"F": 6617}
{"v": 1	"t": 1787484	"P": 1583.5	"F": 6638}
{"v": 1	"t": 1787504	"P": 1582.75	"F": 6774}
{"v": 1	"t": 1787524	"P": 1605.25	"F": 7256}
{"v": 1	"t": 1787545	"P": 1615.0	"F": 7569}
{"v": 1	"t": 1787565	"P": 1606.0	"F": 7662}
{"v": 1	"t": 1787585	"P": 1605.5	"F": 7880}
{"v": 1	"t": 1787606	"P": 1624.0	"F": 7644}
{"v": 1	"t": 1787626	"P": 1615.25	"F": 8192}
{"v": 1	"t": 1787646	"P": 1613.25	"F": 8155}
{"v": 1	"t": 1787667	"P": 1623.75	"F": 8141}
{"v": 1	"t": 1787687	"P": 1623.0	"F": 8648}
{"v": 1	"t": 1787707	"P": 1622.75	"F": 8573}
{"v": 1	"t": 1787728	"P": 1621.0	"F": 8323}
{"v": 1	"t": 1787748	"P": 1624.0	"F": 8324}
{"v": 1	"t": 1787768	"P": 1639.5	"F": 8772}
{"v": 1	"t": 1787788	"P": 1630.25	"F": 8642}
{"v": 1	"t": 1787809	"P": 1630.5	"F": 9017}
{"v": 1	"t": 1787829	"P": 1628.0	"F": 8906}
{"v": 1	"t": 1787849	"P": 1638.25	"F": 8924}
{"v": 1	"t": 1787870	"P": 1643.0	"F": 9113}
{"v": 1	"t": 1787890	"P": 1632.5	"F": 9252}
{"v": 1	"t": 1787910	"P": 1628.25	"F": 9223}
{"v": 1	"t": 1787931	"P": 1629.5	"F": 9382}
{"v": 1	"t": 1787951	"P": 1647.25	"F": 9176}
{"v": 1	"t": 1787971	"P": 1635.0	"F": 8641}
{"v": 1	"t": 1787992	"P": 1643.0	"F": 8992}
{"v": 1	"t": 1788012	"P": 1631.25	"F": 9232}
{"v": 1	"t": 1788032	"P": 1636.5	"F": 8986}
{"v": 1	"t": 1788053	"P": 1627.5	"F": 9062}
{"v": 1	"t": 1788073	"P": 1641.25	"F": 9390}
{"v": 1	"t": 1788093	"P": 1643.0	"F": 8994}
{"v": 1	"t": 1788114	"P": 1632.5	"F": 8833}
{"v": 1	"t": 1788134	"P": 1625.0	"F": 9194}
{"v": 1	"t": 1788154	"P": 1640.0	"F": 9153}
{"v": 1	"t": 1788175	"P": 1643.0	"F": 8806}
{"v": 1	"t": 1788195	"P": 1624.75	"F": 9558}
{"v": 1	"t": 1788215	"P": 1634.5	"F": 9051}
{"v": 1	"t": 1788236	"P": 1640.75	"F": 9252}
{"v": 1	"t": 1788256	"P": 1646.75	"F": 9053}
{"v": 1	"t": 1788276	"P": 1633.0	"F": 8920}
{"v": 1	"t": 1788297	"P": 1633.75	"F": 9319	"C": 45.65	"D": 3299	"sn": 54091930088003	"file": "/data/device_log/data0000.out"}
{"v": 1	"t": 1788317	"P": 1641.25	"F": 8992}
{"v": 1	"t": 1788338	"P": 1637.75	"F": 8894}
{"v": 1	"t": 1788359	"P": 1631.0	"F": 9288}
{"v": 1	"t": 1788379	"P": 1644.0	"F": 9149}
{"v": 1	"t": 1788400	"P": 1641.25	"F": 9418}
{"v": 1	"t": 1788420	"P": 1625.5	"F": 9238}
{"v": 1	"t": 1788440	"P": 1632.0	"F": 9352}
{"v": 1	"t": 1788461	"P": 1643.5	"F": 8800}
{"v": 1	"t": 1788481	"P": 1643.75	"F": 8922}
{"v": 1	"t": 1788501	"P": 1621.5	"F": 8863}
{"v": 1	"t": 1788522	"P": 1629.25	"F": 8932}
{"v": 1	"t": 1788542	"P": 1634.75	"F": 8750}
{"v": 1	"t": 1788562	"P": 1625.0	"F": 9130}
{"v": 1	"t": 1788583	"P": 1628.0	"F": 9026}
{"v": 1	"t": 1788603	"P": 1621.25	"F": 8780}
{"v": 1	"t": 1788623	"P": 1639.25	"F": 8636}
{"v": 1	"t": 1788643	"P": 1626.75	"F": 8775}
{"v": 1	"t": 1788664	"P": 1621.25	"F": 8405}
{"v": 1	"t": 1788684	"P": 1605.75	"F": 8434}
{"v": 1	"t": 1788704	"P": 1614.25	"F": 8357}
{"v": 1	"t": 1788725	"P": 1610.75	"F": 7961}
{"v": 1	"t": 1788745	"P": 1591.5	"F": 7803}
{"v": 1	"t": 1788765	"P": 1593.5	"F": 7463}
{"v": 1	"t": 1788786	"P": 1593.25	"F": 7051}
{"v": 1	"t": 1788806	"P": 1592.0	"F": 6990}
{"v": 1	"t": 1788826	"P": 1581.25	"F": 6861}
{"v": 1	"t": 1788846	"P": 1566.75	"F": 6515}
{"v": 1	"t": 1788867	"P": 1561.25	"F": 6028}
{"v": 1	"t": 1788887	"P": 1572.25	"F": 5761}
{"v": 1	"t": 1788907	"P": 1561.25	"F": 5546}
{"v": 1	"t": 1788928	"P": 1546.0	"F": 5130}
{"v": 1	"t": 1788948	"P": 1548.75	"F": 5031}
{"v": 1	"t": 1788968	"P": 1551.25	"F": 4663}
{"v": 1	"t": 1788989	"P": 1538.0	"F": 4580}
{"v": 1	"t": 1789009	"P": 1527.25	"F": 4240}
{"v": 1	"t": 1789029	"P": 1527.75	"F": 4072}
{"v": 1	"t": 1789049	"P": 1538.25	"F": 3996}
{"v": 1	"t": 1789070	"P": 1533.25	"F": 3993}
{"v": 1	"t": 1789090	"P": 1518.25	"F": 3721}
{"v": 1	"t": 1789110	"P": 1522.25	"F": 3535}
{"v": 1	"t": 1789131	"P": 1523.25	"F": 3429}
{"v": 1	"t": 1789151	"P": 1521.75	"F": 3316}
{"v": 1	"t": 1789171	"P": 1512.75	"F": 3147}
{"v": 1	"t": 1789192	"P": 1514.0	"F": 3117}
{"v": 1	"t": 1789212	"P": 1521.25	"F": 3160}
{"v": 1	"t": 1789232	"P": 1524.5	"F": 3152}
{"v": 1	"t": 1789252	"P": 1512.5	"F": 3143}
{"v": 1	"t": 1789273	"P": 1510.0	"F": 3127}
{"v": 1	"t": 1789293	"P": 1516.75	"F": 3030}
{"v": 1	"t": 1789313	"P": 1525.25	"F": 3071	"C": 45.645	"D": 3299	"sn": 54091930088003	"file": "/data/device_log/data0000.out"	"CO2": 3821.753662109375	"Tp": 25.809112548828125	"H": 17.95728874206543}
{"v": 1	"t": 1789335	"P": 1528.5	"F": 3061}
{"v": 1	"t": 1789355	"P": 1519.5	"F": 3139}
{"v": 1	"t": 1789376	"P": 1526.5	"F": 3016}
{"v": 1	"t": 1789396	"P": 1519.25	"F": 3029}
{"v": 1	"t": 1789417	"P": 1514.25	"F": 3033}
{"v": 1	"t": 1789437	"P": 1528.25	"F": 3118}
{"v": 1	"t": 1789457	"P": 1531.5	"F": 3165}
{"v": 1	"t": 1789477	"P": 1524.25	"F": 3294}
{"v": 1	"t": 1789498	"P": 1520.5	"F": 3428}
{"v": 1	"t": 1789518	"P": 1533.25	"F": 3588}
{"v": 1	"t": 1789538	"P": 1535.75	"F": 3713}
{"v": 1	"t": 1789559	"P": 1535.75	"F": 4113}
{"v": 1	"t": 1789579	"P": 1530.75	"F": 4083}
{"v": 1	"t": 1789599	"P": 1542.0	"F": 4355}
{"v": 1	"t": 1789620	"P": 1558.25	"F": 4861}
{"v": 1	"t": 1789640	"P": 1552.75	"F": 4960}
{"v": 1	"t": 1789660	"P": 1558.25	"F": 5492}
{"v": 1	"t": 1789680	"P": 1554.25	"F": 5685}
{"v": 1	"t": 1789701	"P": 1583.25	"F": 5728}
{"v": 1	"t": 1789721	"P": 1581.75	"F": 6018}
{"v": 1	"t": 1789741	"P": 1575.25	"F": 6358}
{"v": 1	"t": 1789762	"P": 1581.0	"F": 6477}
{"v": 1	"t": 1789782	"P": 1585.5	"F": 6898}
{"v": 1	"t": 1789802	"P": 1592.75	"F": 7015}
{"v": 1	"t": 1789823	"P": 1585.75	"F": 7165}
{"v": 1	"t": 1789843	"P": 1596.5	"F": 7073}
{"v": 1	"t": 1789863	"P": 1607.75	"F": 7455}
{"v": 1	"t": 1789883	"P": 1623.25	"F": 7635}
{"v": 1	"t": 1789904	"P": 1605.0	"F": 7465}
{"v": 1	"t": 1789924	"P": 1605.5	"F": 7911}
{"v": 1	"t": 1789944	"P": 1613.0	"F": 8161}
{"v": 1	"t": 1789965	"P": 1629.5	"F": 8139}
{"v": 1	"t": 1789985	"P": 1613.75	"F": 8049}
{"v": 1	"t": 1790005	"P": 1612.0	"F": 7931}
{"v": 1	"t": 1790026	"P": 1630.5	"F": 8294}
{"v": 1	"t": 1790046	"P": 1621.0	"F": 8290}
{"v": 1	"t": 1790066	"P": 1631.5	"F": 8405}
{"v": 1	"t": 1790086	"P": 1622.5	"F": 8450}
{"v": 1	"t": 1790107	"P": 1628.75	"F": 8755}
{"v": 1	"t": 1790127	"P": 1635.0	"F": 8525}
{"v": 1	"t": 1790147	"P": 1624.25	"F": 8831}
{"v": 1	"t": 1790168	"P": 1628.5	"F": 8726}
{"v": 1	"t": 1790188	"P": 1626.75	"F": 8422}
{"v": 1	"t": 1790208	"P": 1629.5	"F": 8786}
{"v": 1	"t": 1790229	"P": 1628.5	"F": 8743}
{"v": 1	"t": 1790249	"P": 1624.0	"F": 8635}
{"v": 1	"t": 1790269	"P": 1622.25	"F": 9158}
{"v": 1	"t": 1790290	"P": 1637.0	"F": 8804}
{"v": 1	"t": 1790310	"P": 1630.75	"F": 8712}
{"v": 1	"t": 1790330	"P": 1624.0	"F": 8953	"C": 45.645	"D": 3299	"sn": 54091930088003	"file": "/data/device_log/data0000.out"}
{"v": 1	"t": 1790351	"P": 1621.5	"F": 9185}
{"v": 1	"t": 1790371	"P": 1637.25	"F": 9072}
{"v": 1	"t": 1790393	"P": 1622.5	"F": 8609}
{"v": 1	"t": 1790413	"P": 1638.25	"F": 8946}
{"v": 1	"t": 1790433	"P": 1633.5	"F": 8990}
{"v": 1	"t": 1790454	"P": 1636.5	"F": 9035}
{"v": 1	"t": 1790474	"P": 1625.75	"F": 9370}
{"v": 1	"t": 1790494	"P": 1619.5	"F": 9361}
{"v": 1	"t": 1790515	"P": 1638.0	"F": 9413}
{"v": 1	"t": 1790535	"P": 1629.25	"F": 8749}
{"v": 1	"t": 1790555	"P": 1625.25	"F": 8787}
{"v": 1	"t": 1790576	"P": 1643.0	"F": 9081}
{"v": 1	"t": 1790596	"P": 1633.5	"F": 9168}
{"v": 1	"t": 1790616	"P": 1630.5	"F": 9059}
{"v": 1	"t": 1790636	"P": 1630.0	"F": 9576}
{"v": 1	"t": 1790657	"P": 1633.25	"F": 8808}
{"v": 1	"t": 1790677	"P": 1637.25	"F": 9005}
{"v": 1	"t": 1790697	"P": 1627.5	"F": 9098}
{"v": 1	"t": 1790718	"P": 1628.0	"F": 9255}
{"v": 1	"t": 1790738	"P": 1638.25	"F": 9055}
{"v": 1	"t": 1790758	"P": 1635.5	"F": 9025}
{"v": 1	"t": 1790779	"P": 1626.5	"F": 8855}
{"v": 1	"t": 1790799	"P": 1620.0	"F": 9026}
{"v": 1	"t": 1790819	"P": 1629.5	"F": 8788}
{"v": 1	"t": 1790840	"P": 1637.25	"F": 9152}
{"v": 1	"t": 1790860	"P": 1621.75	"F": 9046}
{"v": 1	"t": 1790880	"P": 1622.5	"F": 8963}
{"v": 1	"t": 1790900	"P": 1624.0	"F": 8683}
{"v": 1	"t": 1790921	"P": 1634.0	"F": 9033}
{"v": 1	"t": 1790941	"P": 1620.0	"F": 8629}
{"v": 1	"t": 1790961	"P": 1615.0	"F": 8862}
{"v": 1	"t": 1790982	"P": 1617.75	"F": 8639}
{"v": 1	"t": 1791002	"P": 1634.5	"F": 8202}
{"v": 1	"t": 1791022	"P": 1620.0	"F": 8201}
{"v": 1	"t": 1791043	"P": 1619.5	"F": 8191}
{"v": 1	"t": 1791063	"P": 1604.75	"F": 8050}
{"v": 1	"t": 1791083	"P": 1605.25	"F": 8033}
{"v": 1	"t": 1791103	"P": 1602.0	"F": 7531}
{"v": 1	"t": 1791124	"P": 1598.0	"F": 7403}
{"v": 1	"t": 1791144	"P": 1581.0	"F": 6877}
{"v": 1	"t": 1791164	"P": 1580.5	"F": 6587}
{"v": 1	"t": 1791185	"P": 1587.0	"F": 6602}
{"v": 1	"t": 1791205	"P": 1570.5	"F": 6435}
{"v": 1	"t": 1791225	"P": 1557.0	"F": 5947}
{"v": 1	"t": 1791246	"P": 1567.0	"F": 6027}
{"v": 1	"t": 1791266	"P": 1561.75	"F": 5619}
{"v": 1	"t": 1791286	"P": 1550.75	"F": 5298}
{"v": 1	"t": 1791307	"P": 1545.0	"F": 5205}
{"v": 1	"t": 1791327	"P": 1553.25	"F": 4882}
{"v": 1	"t": 1791347	"P": 1548.75	"F": 4641	"C": 45.65	"D": 3299	"sn": 54091930088003	"file": "/data/device_log/data0000.out"	"CO2": 3772.48046875	"Tp": 25.8358154296875	"H": 18.09621238708496}
{"v": 1	"t": 1791368	"P": 1542.5	"F": 4496}
{"v": 1	"t": 1791389	"P": 1534.5	"F": 4274}
{"v": 1	"t": 1791413	"P": 1529.0	"F": 4237}
{"v": 1	"t": 1791433	"P": 1525.5	"F": 4025}
{"v": 1	"t": 1791453	"P": 1537.5	"F": 3958}
{"v": 1	"t": 1791474	"P": 1534.25	"F": 3759}
{"v": 1	"t": 1791494	"P": 1518.0	"F": 3684}
{"v": 1	"t": 1791514	"P": 1521.75	"F": 3737}
{"v": 1	"t": 1791534	"P": 1532.25	"F": 3740}
{"v": 1	"t": 1791555	"P": 1525.25	"F": 3686}
{"v": 1	"t": 1791575	"P": 1520.0	"F": 3595}
{"v": 1	"t": 1791595	"P": 1516.25	"F": 3484}
{"v": 1	"t": 1791616	"P": 1530.75	"F": 3536}
{"v": 1	"t": 1791636	"P": 1527.75	"F": 3400}
{"v": 1	"t": 1791656	"P": 1517.75	"F": 3378}
{"v": 1	"t": 1791677	"P": 1514.25	"F": 3486}
{"v": 1	"t": 1791697	"P": 1527.0	"F": 3399}
{"v": 1	"t": 1791717	"P": 1526.25	"F": 3473}
{"v": 1	"t": 1791737	"P": 1520.25	"F": 3257}
{"v": 1	"t": 1791758	"P": 1519.5	"F": 3418}
{"v": 1	"t": 1791778	"P": 1522.75	"F": 3375}
{"v": 1	"t": 1791798	"P": 1532.25	"F": 3454}
{"v": 1	"t": 1791819	"P": 1523.25	"F": 3434}
{"v": 1	"t": 1791839	"P": 1515.75	"F": 3461}
{"v": 1	"t": 1791859	"P": 1531.5	"F": 3408}
{"v": 1	"t": 1791880	"P": 1531.25	"F": 3483}
{"v": 1	"t": 1791900	"P": 1529.25	"F": 3713}
{"v": 1	"t": 1791920	"P": 1524.5	"F": 3589}
{"v": 1	"t": 1791941	"P": 1542.75	"F": 3905}
{"v": 1	"t": 1791961	"P": 1541.0	"F": 4261}
{"v": 1	"t": 1791981	"P": 1538.0	"F": 4228}
{"v": 1	"t": 1792002	"P": 1548.0	"F": 4577}
{"v": 1	"t": 1792022	"P": 1564.75	"F": 4952}
{"v": 1	"t": 1792042	"P": 1555.25	"F": 5240}
{"v": 1	"t": 1792063	"P": 1558.0	"F": 5627}
{"v": 1	"t": 1792083	"P": 1569.25	"F": 5730}
{"v": 1	"t": 1792103	"P": 1584.0	"F": 6234}
{"v": 1	"t": 1792124	"P": 1576.5	"F": 6247}
{"v": 1	"t": 1792144	"P": 1590.25	"F": 6777}
{"v": 1	"t": 1792165	"P": 1591.5	"F": 6820}
{"v": 1	"t": 1792185	"P": 1589.5	"F": 6957}
{"v": 1	"t": 1792205	"P": 1589.75	"F": 6959}
{"v": 1	"t": 1792226	"P": 1614.25	"F": 7420}
{"v": 1	"t": 1792246	"P": 1605.75	"F": 7639}
{"v": 1	"t": 1792266	"P": 1598.75	"F": 7891}
{"v": 1	"t": 1792287	"P": 1606.0	"F": 8085}
{"v": 1	"t": 1792307	"P": 1624.75	"F": 8216}
{"v": 1	"t": 1792327	"P": 1630.5	"F": 8220}
{"v": 1	"t": 1792348	"P": 1620.5	"F": 8286}
{"v": 1	"t": 1792368	"P": 1619.5	"F": 8429	"C": 45.705	"D": 3298	"sn": 54091930088003	"file": "/data/device_log/data0000.out"}
{"v": 1	"t": 1792389	"P": 1631.75	"F": 8396}
{"v": 1	"t": 1792409	"P": 1616.5	"F": 8823}
{"v": 1	"t": 1792431	"P": 1619.75	"F": 9004}
{"v": 1	"t": 1792452	"P": 1618.5	"F": 9053}
{"v": 1	"t": 1792472	"P": 1642.5	"F": 8998}
{"v": 1	"t": 1792492	"P": 1635.5	"F": 8912}
{"v": 1	"t": 1792512	"P": 1626.25	"F": 8799}
{"v": 1	"t": 1792533	"P": 1623.25	"F": 9075}
{"v": 1	"t": 1792553	"P": 1634.75	"F": 9288}
{"v": 1	"t": 1792573	"P": 1643.75	"F": 9071}
{"v": 1	"t": 1792594	"P": 1638.25	"F": 9035}
{"v": 1	"t": 1792614	"P": 1628.25	"F": 8951}
{"v": 1	"t": 1792634	"P": 1629.0	"F": 9252}
{"v": 1	"t": 1792655	"P": 1644.75	"F": 9326}
{"v": 1	"t": 1792675	"P": 1648.5	"F": 8995}
{"v": 1	"t": 1792695	"P": 1637.25	"F": 9547}
{"v": 1	"t": 1792715	"P": 1645.5	"F": 9202}
{"v": 1	"t": 1792736	"P": 1647.0	"F": 9444}
{"v": 1	"t": 1792756	"P": 1645.25	"F": 9660}
{"v": 1	"t": 1792777	"P": 1625.75	"F": 9535}
{"v": 1	"t": 1792797	"P": 1653.25	"F": 10009}
{"v": 1	"t": 1792817	"P": 1650.75	"F": 9727}
{"v": 1	"t": 1792838	"P": 1641.0	"F": 9681}
{"v": 1	"t": 1792858	"P": 1638.25	"F": 9160}
{"v": 1	"t": 1792878	"P": 1642.75	"F": 10063}
{"v": 1	"t": 1792899	"P": 1645.75	"F": 9677}
{"v": 1	"t": 1792919	"P": 1638.5	"F": 9521}
{"v": 1	"t": 1792940	"P": 1660.0	"F": 9663}
{"v": 1	"t": 1792960	"P": 1637.5	"F": 9699}
{"v": 1	"t": 1792980	"P": 1631.5	"F": 9669}
{"v": 1	"t": 1793001	"P": 1652.5	"F": 9462}
{"v": 1	"t": 1793021	"P": 1646.25	"F": 9688}
{"v": 1	"t": 1793041	"P": 1631.0	"F": 9120}
{"v": 1	"t": 1793062	"P": 1636.5	"F": 9700}
{"v": 1	"t": 1793082	"P": 1648.75	"F": 9629}
{"v": 1	"t": 1793103	"P": 1638.5	"F": 9653}
{"v": 1	"t": 1793123	"P": 1643.5	"F": 9493}
{"v": 1	"t": 1793143	"P": 1642.75	"F": 9287}
{"v": 1	"t": 1793164	"P": 1643.0	"F": 9365}
{"v": 1	"t": 1793184	"P": 1631.75	"F": 9037}
{"v": 1	"t": 1793204	"P": 1640.25	"F": 8795}
{"v": 1	"t": 1793225	"P": 1636.75	"F": 9055}
{"v": 1	"t": 1793245	"P": 1632.5	"F": 9318}
{"v": 1	"t": 1793265	"P": 1630.0	"F": 9467}
{"v": 1	"t": 1793286	"P": 1647.5	"F": 9274}
{"v": 1	"t": 1793306	"P": 1641.75	"F": 9264}
{"v": 1	"t": 1793327	"P": 1628.75	"F": 8844}
{"v": 1	"t": 1793347	"P": 1634.5	"F": 9114}
{"v": 1	"t": 1793367	"P": 1628.5	"F": 8444}
{"v": 1	"t": 1793388	"P": 1613.75	"F": 8542	"C": 45.65	"D": 3298	"sn": 54091930088003	"file": "/data/device_log/data0000.out"	"CO2": 3187.163818359375	"Tp": 25.822463989257812	"H": 18.096633911132812}
{"v": 1	"t": 1793409	"P": 1616.75	"F": 8519}
{"v": 1	"t": 1793430	"P": 1620.25	"F": 7997}
{"v": 1	"t": 1793452	"P": 1620.75	"F": 7886}
{"v": 1	"t": 1793473	"P": 1597.5	"F": 7590}
{"v": 1	"t": 1793493	"P": 1596.25	"F": 7425}
{"v": 1	"t": 1793513	"P": 1600.5	"F": 7097}
{"v": 1	"t": 1793534	"P": 1586.5	"F": 6497}
{"v": 1	"t": 1793554	"P": 1558.25	"F": 6300}
{"v": 1	"t": 1793574	"P": 1573.75	"F": 6138}
{"v": 1	"t": 1793595	"P": 1564.5	"F": 5980}
{"v": 1	"t": 1793615	"P": 1556.25	"F": 5547}
{"v": 1	"t": 1793636	"P": 1552.0	"F": 5505}
{"v": 1	"t": 1793656	"P": 1546.0	"F": 5000}
{"v": 1	"t": 1793676	"P": 1538.5	"F": 4690}
{"v": 1	"t": 1793697	"P": 1535.25	"F": 4652}
{"v": 1	"t": 1793717	"P": 1538.0	"F": 4330}
{"v": 1	"t": 1793737	"P": 1530.0	"F": 4167}
{"v": 1	"t": 1793758	"P": 1521.25	"F": 4106}
{"v": 1	"t": 1793778	"P": 1536.25	"F": 3713}
{"v": 1	"t": 1793799	"P": 1526.25	"F": 3546}
{"v": 1	"t": 1793819	"P": 1512.5	"F": 3391}
{"v": 1	"t": 1793839	"P": 1521.0	"F": 3306}
{"v": 1	"t": 1793860	"P": 1522.0	"F": 3262}
{"v": 1	"t": 1793880	"P": 1509.5	"F": 3240}
{"v": 1	"t": 1793900	"P": 1515.0	"F": 3176}
{"v": 1	"t": 1793921	"P": 1521.5	"F": 3068}
{"v": 1	"t": 1793941	"P": 1512.25	"F": 3059}
{"v": 1	"t": 1793962	"P": 1511.0	"F": 3105}
{"v": 1	"t": 1793982	"P": 1522.25	"F": 3080}
{"v": 1	"t": 1794002	"P": 1514.75	"F": 2992}
{"v": 1	"t": 1794023	"P": 1509.5	"F": 2940}
{"v": 1	"t": 1794043	"P": 1520.0	"F": 2843}
{"v": 1	"t": 1794064	"P": 1515.75	"F": 2892}
{"v": 1	"t": 1794084	"P": 1509.0	"F": 2939}
{"v": 1	"t": 1794104	"P": 1515.75	"F": 3002}
{"v": 1	"t": 1794125	"P": 1523.0	"F": 2992}
{"v": 1	"t": 1794145	"P": 1520.25	"F": 3011}
{"v": 1	"t": 1794165	"P": 1517.5	"F": 3265}
{"v": 1	"t": 1794186	"P": 1528.25	"F": 3244}
{"v": 1	"t": 1794206	"P": 1523.5	"F": 3366}
{"v": 1	"t": 1794227	"P": 1517.5	"F": 3356}
{"v": 1	"t": 1794247	"P": 1531.5	"F": 3609}
{"v": 1	"t": 1794267	"P": 1536.75	"F": 3908}
{"v": 1	"t": 1794288	"P": 1537.5	"F": 4174}
{"v": 1	"t": 1794308	"P": 1537.25	"F": 4454}
{"v": 1	"t": 1794328	"P": 1555.25	"F": 4897}
{"v": 1	"t": 1794348	"P": 1555.0	"F": 5062}
{"v": 1	"t": 1794369	"P": 1554.25	"F": 5384}
{"v": 1	"t": 1794389	"P": 1563.25	"F": 5624}
{"v": 1	"t": 1794409	"P": 1579.25	"F": 6011	"C": 45.705	"D": 3297	"sn": 54091930088003	"file": "/data/device_log/data0000.out"}
{"v": 1	"t": 1794431	"P": 1582.0	"F": 6110}
{"v": 1	"t": 1794451	"P": 1586.75	"F": 6255}
{"v": 1	"t": 1794472	"P": 1588.25	"F": 6505}
{"v": 1	"t": 1794493	"P": 1567.75	"F": 6957}
{"v": 1	"t": 1794513	"P": 1598.5	"F": 7125}
{"v": 1	"t": 1794533	"P": 1601.25	"F": 7118}
{"v": 1	"t": 1794554	"P": 1591.5	"F": 7477}
{"v": 1	"t": 1794574	"P": 1604.5	"F": 7571}
{"v": 1	"t": 1794594	"P": 1610.75	"F": 7827}
{"v": 1	"t": 1794615	"P": 1608.25	"F": 7914}
{"v": 1	"t": 1794635	"P": 1616.25	"F": 7977}
{"v": 1	"t": 1794655	"P": 1607.25	"F": 7975}
{"v": 1	"t": 1794676	"P": 1621.25	"F": 8122}
{"v": 1	"t": 1794696	"P": 1617.25	"F": 8020}
{"v": 1	"t": 1794716	"P": 1613.5	"F": 8355}
{"v": 1	"t": 1794737	"P": 1615.0	"F": 8460}
{"v": 1	"t": 1794757	"P": 1625.25	"F": 8730}
{"v": 1	"t": 1794777	"P": 1628.75	"F": 8692}
{"v": 1	"t": 1794797	"P": 1622.5	"F": 8241}
{"v": 1	"t": 1794818	"P": 1626.75	"F": 8630}
{"v": 1	"t": 1794838	"P": 1628.0	"F": 9059}
{"v": 1	"t": 1794858	"P": 1632.0	"F": 8808}
{"v": 1	"t": 1794879	"P": 1636.75	"F": 8598}
{"v": 1	"t": 1794899	"P": 1625.75	"F": 9115}
{"v": 1	"t": 1794919	"P": 1637.25	"F": 8682}
{"v": 1	"t": 1794940	"P": 1644.75	"F": 9083}
{"v": 1	"t": 1794960	"P": 1635.5	"F": 8468}
{"v": 1	"t": 1794980	"P": 1624.5	"F": 8974}
{"v": 1	"t": 1795001	"P": 1628.75	"F": 8991}
{"v": 1	"t": 1795021	"P": 1637.75	"F": 9184}
{"v": 1	"t": 1795041	"P": 1633.25	"F": 9277}
{"v": 1	"t": 1795061	"P": 1630.5	"F": 8897}
{"v": 1	"t": 1795082	"P": 1642.25	"F": 9133}
{"v": 1	"t": 1795102	"P": 1644.5	"F": 9247}
{"v": 1	"t": 1795122	"P": 1638.0	"F": 9462}
{"v": 1	"t": 1795143	"P": 1636.25	"F": 9321}
{"v": 1	"t": 1795163	"P": 1646.75	"F": 9079}
{"v": 1	"t": 1795183	"P": 1641.0	"F": 8872}
{"v": 1	"t": 1795204	"P": 1634.5	"F": 9055}
{"v": 1	"t": 1795224	"P": 1630.5	"F": 9411}
{"v": 1	"t": 1795244	"P": 1636.75	"F": 9246}
{"v": 1	"t": 1795265	"P": 1647.0	"F": 9204}
{"v": 1	"t": 1795285	"P": 1643.75	"F": 9335}
{"v": 1	"t": 1795305	"P": 1634.75	"F": 8968}
{"v": 1	"t": 1795325	"P": 1641.0	"F": 9286}
{"v": 1	"t": 1795346	"P": 1652.25	"F": 9380}
{"v": 1	"t": 1795366	"P": 1629.25	"F": 9161}
{"v": 1	"t": 1795386	"P": 1633.75	"F": 9457}
{"v": 1	"t": 1795407	"P": 1633.5	"F": 9422}
{"v": 1	"t": 1795427	"P": 1641.25	"F": 9323	"C": 45.72	"D": 3297	"sn": 54091930088003	"file": "/data/device_log/data0000.out"	"CO2": 3526.64208984375	"Tp": 25.822463989257812	"H": 18.24445915222168}
{"v": 1	"t": 1795448	"P": 1640.5	"F": 9198}
{"v": 1	"t": 1795469	"P": 1636.25	"F": 9379}
{"v": 1	"t": 1795489	"P": 1643.75	"F": 8974}
{"v": 1	"t": 1795510	"P": 1645.75	"F": 8841}
{"v": 1	"t": 1795530	"P": 1625.0	"F": 9084}
{"v": 1	"t": 1795550	"P": 1625.0	"F": 9128}
{"v": 1	"t": 1795571	"P": 1636.5	"F": 8852}
{"v": 1	"t": 1795591	"P": 1635.25	"F": 8952}
{"v": 1	"t": 1795611	"P": 1627.25	"F": 8958}
{"v": 1	"t": 1795632	"P": 1626.75	"F": 8907}
{"v": 1	"t": 1795652	"P": 1635.25	"F": 9149}
{"v": 1	"t": 1795672	"P": 1631.5	"F": 8655}
{"v": 1	"t": 1795693	"P": 1615.75	"F": 8809}
{"v": 1	"t": 1795713	"P": 1617.75	"F": 8602}
{"v": 1	"t": 1795733	"P": 1621.75	"F": 8836}
{"v": 1	"t": 1795753	"P": 1625.5	"F": 8449}
{"v": 1	"t": 1795774	"P": 1624.0	"F": 8252}
{"v": 1	"t": 1795794	"P": 1608.25	"F": 8420}
{"v": 1	"t": 1795814	"P": 1617.75	"F": 8169}
{"v": 1	"t": 1795835	"P": 1607.0	"F": 7800}
{"v": 1	"t": 1795855	"P": 1595.5	"F": 7758}
{"v": 1	"t": 1795875	"P": 1592.0	"F": 7111}
{"v": 1	"t": 1795896	"P": 1594.5	"F": 7079}
{"v": 1	"t": 1795916	"P": 1583.25	"F": 6965}
{"v": 1	"t": 1795937	"P": 1572.5	"F": 6589}
{"v": 1	"t": 1795957	"P": 1575.5	"F": 6114}
{"v": 1	"t": 1795977	"P": 1561.25	"F": 5773}
{"v": 1	"t": 1795998	"P": 1553.0	"F": 5629}
{"v": 1	"t": 1796018	"P": 1548.0	"F": 5228}
{"v": 1	"t": 1796038	"P": 1559.75	"F": 4930}
{"v": 1	"t": 1796059	"P": 1543.75	"F": 4703}
{"v": 1	"t": 1796079	"P": 1527.25	"F": 4430}
{"v": 1	"t": 1796099	"P": 1533.25	"F": 4234}
{"v": 1	"t": 1796120	"P": 1534.0	"F": 4043}
{"v": 1	"t": 1796140	"P": 1522.0	"F": 3821}
{"v": 1	"t": 1796160	"P": 1519.0	"F": 3607}
{"v": 1	"t": 1796181	"P": 1525.75	"F": 3450}
{"v": 1	"t": 1796201	"P": 1523.75	"F": 3470}
{"v": 1	"t": 1796221	"P": 1513.0	"F": 3311}
{"v": 1	"t": 1796242	"P": 1513.25	"F": 3236}
{"v": 1	"t": 1796262	"P": 1525.0	"F": 3244}
{"v": 1	"t": 1796282	"P": 1525.5	"F": 3189}
{"v": 1	"t": 1796303	"P": 1513.25	"F": 3294}
{"v": 1	"t": 1796323	"P": 1511.25	"F": 3245}
{"v": 1	"t": 1796343	"P": 1521.0	"F": 3169}
{"v": 1	"t": 1796364	"P": 1520.25	"F": 3148}
{"v": 1	"t": 1796384	"P": 1510.0	"F": 3247}
{"v": 1	"t": 1796404	"P": 1513.0	"F": 3107}
{"v": 1	"t": 1796424	"P": 1528.0	"F": 3152}
{"v": 1	"t": 1796445	"P": 1523.0	"F": 3207	"C": 45.695	"D": 3297	"sn": 54091930088003	"file": "/data/device_log/data0000.out"}
{"v": 1	"t": 1796465	"P": 1516.0	"F": 3100}
{"v": 1	"t": 1796486	"P": 1518.5	"F": 3280}
{"v": 1	"t": 1796508	"P": 1512.75	"F": 3240}
{"v": 1	"t": 1796528	"P": 1529.75	"F": 3224}
{"v": 1	"t": 1796549	"P": 1529.75	"F": 3368}
{"v": 1	"t": 1796569	"P": 1521.75	"F": 3337}
{"v": 1	"t": 1796589	"P": 1527.5	"F": 3613}
{"v": 1	"t": 1796610	"P": 1531.5	"F": 3649}
{"v": 1	"t": 1796630	"P": 1531.5	"F": 3825}
{"v": 1	"t": 1796650	"P": 1528.75	"F": 3870}
{"v": 1	"t": 1796671	"P": 1545.75	"F": 4159}
{"v": 1	"t": 1796691	"P": 1543.75	"F": 4493}
{"v": 1	"t": 1796712	"P": 1538.0	"F": 4613}
{"v": 1	"t": 1796732	"P": 1560.25	"F": 4917}
{"v": 1	"t": 1796752	"P": 1555.5	"F": 4921}
{"v": 1	"t": 1796773	"P": 1553.25	"F": 5210}
{"v": 1	"t": 1796793	"P": 1559.25	"F": 5589}
{"v": 1	"t": 1796813	"P": 1568.25	"F": 5667}
{"v": 1	"t": 1796834	"P": 1571.5	"F": 5963}
{"v": 1	"t": 1796854	"P": 1566.5	"F": 6155}
{"v": 1	"t": 1796875	"P": 1585.0	"F": 6596}
{"v": 1	"t": 1796895	"P": 1587.25	"F": 6563}
{"v": 1	"t": 1796915	"P": 1582.25	"F": 6906}
{"v": 1	"t": 1796936	"P": 1594.75	"F": 7223}
{"v": 1	"t": 1796956	"P": 1602.75	"F": 7130}
{"v": 1	"t": 1796976	"P": 1595.0	"F": 7386}
{"v": 1	"t": 1796997	"P": 1601.5	"F": 7584}
{"v": 1	"t": 1797017	"P": 1613.25	"F": 7761}
{"v": 1	"t": 1797037	"P": 1617.5	"F": 7808}
{"v": 1	"t": 1797058	"P": 1600.25	"F": 7819}
{"v": 1	"t": 1797078	"P": 1630.0	"F": 8009}
{"v": 1	"t": 1797099	"P": 1621.0	"F": 8278}
{"v": 1	"t": 1797119	"P": 1620.25	"F": 8446}
{"v": 1	"t": 1797139	"P": 1620.5	"F": 8738}
{"v": 1	"t": 1797160	"P": 1634.5	"F": 9027}
{"v": 1	"t": 1797180	"P": 1637.0	"F": 9029}
{"v": 1	"t": 1797200	"P": 1626.75	"F": 9123}
{"v": 1	"t": 1797221	"P": 1643.75	"F": 9233}
{"v": 1	"t": 1797241	"P": 1637.25	"F": 9062}
{"v": 1	"t": 1797261	"P": 1639.75	"F": 9078}
{"v": 1	"t": 1797282	"P": 1631.5	"F": 9219}
{"v": 1	"t": 1797302	"P": 1646.5	"F": 9296}
{"v": 1	"t": 1797323	"P": 1634.25	"F": 9260}
{"v": 1	"t": 1797343	"P": 1639.0	"F": 9291}
{"v": 1	"t": 1797363	"P": 1641.25	"F": 9537}
{"v": 1	"t": 1797384	"P": 1633.75	"F": 9448}
{"v": 1	"t": 1797404	"P": 1630.0	"F": 9343}
{"v": 1	"t": 1797424	"P": 1639.5	"F": 9708}
{"v": 1	"t": 1797445	"P": 1644.0	"F": 9674}
{"v": 1	"t": 1797465	"P": 1627.25	"F": 9117	"C": 45.73	"D": 3297	"sn": 54091930088003	"file": "/data/device_log/data0000.out"	"CO2": 3378.195068359375	"Tp": 25.8358154296875	"H": 18.33197593688965}
{"v": 1	"t": 1797487	"P": 1642.25	"F": 9206}
{"v": 1	"t": 1797507	"P": 1643.0	"F": 8628}
{"v": 1	"t": 1797531	"P": 1642.25	"F": 9012}
{"v": 1	"t": 1797551	"P": 1638.0	"F": 9609}
{"v": 1	"t": 1797571	"P": 1631.5	"F": 9327}
{"v": 1	"t": 1797592	"P": 1628.5	"F": 9293}
{"v": 1	"t": 1797612	"P": 1644.5	"F": 9268}
{"v": 1	"t": 1797632	"P": 1628.75	"F": 9322}
{"v": 1	"t": 1797653	"P": 1628.5	"F": 9244}
{"v": 1	"t": 1797673	"P": 1640.0	"F": 9601}
{"v": 1	"t": 1797694	"P": 1641.0	"F": 9018}
{"v": 1	"t": 1797714	"P": 1630.0	"F": 8963}
{"v": 1	"t": 1797734	"P": 1630.5	"F": 9378}
{"v": 1	"t": 1797755	"P": 1638.5	"F": 9235}
{"v": 1	"t": 1797775	"P": 1628.75	"F": 8992}
{"v": 1	"t": 1797795	"P": 1623.25	"F": 9058}
{"v": 1	"t": 1797816	"P": 1635.0	"F": 9303}
{"v": 1	"t": 1797836	"P": 1643.25	"F": 9235}
{"v": 1	"t": 1797856	"P": 1629.5	"F": 9441}
{"v": 1	"t": 1797877	"P": 1634.25	"F": 8921}
{"v": 1	"t": 1797897	"P": 1637.25	"F": 9191}
{"v": 1	"t": 1797918	"P": 1628.75	"F": 8940}
{"v": 1	"t": 1797938	"P": 1627.0	"F": 8880}
{"v": 1	"t": 1797958	"P": 1631.5	"F": 9069}
{"v": 1	"t": 1797979	"P": 1618.0	"F": 8660}
{"v": 1	"t": 1797999	"P": 1616.5	"F": 8507}
{"v": 1	"t": 1798020	"P": 1631.5	"F": 8520}
{"v": 1	"t": 1798040	"P": 1628.25	"F": 8589}
{"v": 1	"t": 1798060	"P": 1617.25	"F": 8491}
{"v": 1	"t": 1798081	"P": 1620.0	"F": 8452}
{"v": 1	"t": 1798101	"P": 1620.25	"F": 8233}
{"v": 1	"t": 1798121	"P": 1597.5	"F": 7614}
{"v": 1	"t": 1798142	"P": 1594.25	"F": 7451}
{"v": 1	"t": 1798162	"P": 1599.25	"F": 7319}
{"v": 1	"t": 1798182	"P": 1585.75	"F": 7083}
{"v": 1	"t": 1798203	"P": 1576.75	"F": 6637}
{"v": 1	"t": 1798223	"P": 1585.25	"F": 6594}
{"v": 1	"t": 1798244	"P": 1562.75	"F": 6008}
{"v": 1	"t": 1798264	"P": 1555.5	"F": 5979}
{"v": 1	"t": 1798284	"P": 1560.5	"F": 5534}
{"v": 1	"t": 1798305	"P": 1560.75	"F": 5337}
{"v": 1	"t": 1798325	"P": 1547.25	"F": 5244}
{"v": 1	"t": 1798345	"P": 1537.0	"F": 4851}
{"v": 1	"t": 1798366	"P": 1546.0	"F": 4744}
{"v": 1	"t": 1798386	"P": 1533.75	"F": 4218}
{"v": 1	"t": 1798406	"P": 1527.5	"F": 4452}
{"v": 1	"t": 1798427	"P": 1533.5	"F": 4151}
{"v": 1	"t": 1798447	"P": 1537.5	"F": 3967}
{"v": 1	"t": 1798468	"P": 1522.5	"F": 4056}
{"v": 1	"t": 1798488	"P": 1518.0	"F": 3908	"C": 45.715	"D": 3297	"sn": 54091930088003	"file": "/data/device_log/data0000.out"}
{"v": 1	"t": 1798509	"P": 1530.5	"F": 3606}
{"v": 1	"t": 1798529	"P": 1516.5	"F": 3446}
{"v": 1	"t": 1798551	"P": 1530.0	"F": 3479}
{"v": 1	"t": 1798571	"P": 1523.5	"F": 3444}
{"v": 1	"t": 1798592	"P": 1517.75	"F": 3446}
{"v": 1	"t": 1798612	"P": 1522.75	"F": 3257}
{"v": 1	"t": 1798632	"P": 1529.0	"F": 3354}
{"v": 1	"t": 1798653	"P": 1523.25	"F": 3301}
{"v": 1	"t": 1798673	"P": 1518.75	"F": 3414}
{"v": 1	"t": 1798693	"P": 1529.0	"F": 3343}
{"v": 1	"t": 1798714	"P": 1522.25	"F": 3258}
{"v": 1	"t": 1798734	"P": 1515.25	"F": 3239}
{"v": 1	"t": 1798754	"P": 1526.5	"F": 3293}
{"v": 1	"t": 1798775	"P": 1525.0	"F": 3317}
{"v": 1	"t": 1798795	"P": 1516.75	"F": 3393}
{"v": 1	"t": 1798816	"P": 1519.25	"F": 3459}
{"v": 1	"t": 1798836	"P": 1532.0	"F": 3407}
{"v": 1	"t": 1798856	"P": 1522.5	"F": 3476}
{"v": 1	"t": 1798877	"P": 1520.25	"F": 3531}
{"v": 1	"t": 1798897	"P": 1537.75	"F": 3650}
{"v": 1	"t": 1798917	"P": 1536.25	"F": 3810}
{"v": 1	"t": 1798938	"P": 1528.25	"F": 4020}
{"v": 1	"t": 1798958	"P": 1542.0	"F": 4042}
{"v": 1	"t": 1798978	"P": 1545.5	"F": 4315}
{"v": 1	"t": 1798999	"P": 1542.5	"F": 4586}
{"v": 1	"t": 1799020	"P": 1555.25	"F": 4803}
{"v": 1	"t": 1799040	"P": 1547.5	"F": 5230}
{"v": 1	"t": 1799060	"P": 1555.0	"F": 5598}
{"v": 1	"t": 1799081	"P": 1576.75	"F": 5768}
{"v": 1	"t": 1799101	"P": 1576.25	"F": 6084}
{"v": 1	"t": 1799121	"P": 1575.25	"F": 6216}
{"v": 1	"t": 1799142	"P": 1578.75	"F": 6312}
{"v": 1	"t": 1799162	"P": 1601.75	"F": 6654}
{"v": 1	"t": 1799182	"P": 1597.0	"F": 7326}
{"v": 1	"t": 1799203	"P": 1587.75	"F": 7221}
{"v": 1	"t": 1799223	"P": 1601.75	"F": 7037}
{"v": 1	"t": 1799243	"P": 1605.0	"F": 7308}
{"v": 1	"t": 1799264	"P": 1610.0	"F": 7748}
{"v": 1	"t": 1799284	"P": 1596.0	"F": 7818}
{"v": 1	"t": 1799304	"P": 1610.0	"F": 7874}
{"v": 1	"t": 1799325	"P": 1626.0	"F": 8108}
{"v": 1	"t": 1799345	"P": 1623.25	"F": 8213}
{"v": 1	"t": 1799365	"P": 1613.25	"F": 8369}
{"v": 1	"t": 1799385	"P": 1614.5	"F": 8594}
{"v": 1	"t": 1799406	"P": 1626.75	"F": 8569}
{"v": 1	"t": 1799426	"P": 1624.0	"F": 8102}
{"v": 1	"t": 1799446	"P": 1616.5	"F": 8388}
{"v": 1	"t": 1799467	"P": 1621.5	"F": 8712}
{"v": 1	"t": 1799487	"P": 1638.25	"F": 8488}
{"v": 1	"t": 1799507	"P": 1618.5	"F": 8606	"C": 45.695	"D": 3297	"sn": 54091930088003	"file": "/data/device_log/data0000.out"	"CO2": 3179.546630859375	"Tp": 25.851837158203125	"H": 18.44861602783203}
{"v": 1	"t": 1799529	"P": 1633.5	"F": 8690}
{"v": 1	"t": 1799549	"P": 1613.25	"F": 8650}
{"v": 1	"t": 1799569	"P": 1636.0	"F": 8662}
{"v": 1	"t": 1799590	"P": 1620.75	"F": 8527}
{"v": 1	"t": 1799610	"P": 1629.25	"F": 8438}
{"v": 1	"t": 1799630	"P": 1626.25	"F": 8825}
{"v": 1	"t": 1799651	"P": 1637.25	"F": 9131}
{"v": 1	"t": 1799671	"P": 1634.5	"F": 8937}
{"v": 1	"t": 1799691	"P": 1633.0	"F": 8952}
{"v": 1	"t": 1799712	"P": 1628.0	"F": 9118}
{"v": 1	"t": 1799732	"P": 1647.0	"F": 9096}
{"v": 1	"t": 1799752	"P": 1628.5	"F": 9020}
{"v": 1	"t": 1799773	"P": 1625.0	"F": 8972}
{"v": 1	"t": 1799793	"P": 1641.0	"F": 9011}
{"v": 1	"t": 1799814	"P": 1627.5	"F": 9265}
{"v": 1	"t": 1799834	"P": 1622.5	"F": 9184}
{"v": 1	"t": 1799854	"P": 1627.75	"F": 8919}
{"v": 1	"t": 1799875	"P": 1642.5	"F": 9128}
{"v": 1	"t": 1799895	"P": 1636.75	"F": 9141}
{"v": 1	"t": 1799915	"P": 1633.25	"F": 9222}
{"v": 1	"t": 1799936	"P": 1628.75	"F": 9022}
{"v": 1	"t": 1799956	"P": 1623.75	"F": 8989}
{"v": 1	"t": 1799977	"P": 1620.25	"F": 8850}
{"v": 1	"t": 1799997	"P": 1633.25	"F": 9075}
{"v": 1	"t": 1800017	"P": 1636.0	"F": 9015}
{"v": 1	"t": 1800038	"P": 1624.5	"F": 8609}
{"v": 1	"t": 1800058	"P": 1633.25	"F": 9171}
{"v": 1	"t": 1800078	"P": 1637.25	"F": 9230}
{"v": 1	"t": 1800098	"P": 1638.5	"F": 9117}
{"v": 1	"t": 1800119	"P": 1626.0	"F": 9154}
{"v": 1	"t": 1800139	"P": 1624.5	"F": 9158}
{"v": 1	"t": 1800159	"P": 1633.25	"F": 9137}
{"v": 1	"t": 1800180	"P": 1625.25	"F": 8892}
{"v": 1	"t": 1800200	"P": 1622.75	"F": 9061}
{"v": 1	"t": 1800221	"P": 1630.75	"F": 8530}
{"v": 1	"t": 1800241	"P": 1643.25	"F": 9104}
{"v": 1	"t": 1800261	"P": 1641.25	"F": 8789}
{"v": 1	"t": 1800281	"P": 1627.25	"F": 8855}
{"v": 1	"t": 1800302	"P": 1623.75	"F": 8600}
{"v": 1	"t": 1800322	"P": 1645.0	"F": 9033}
{"v": 1	"t": 1800342	"P": 1626.25	"F": 9038}
{"v": 1	"t": 1800363	"P": 1628.0	"F": 8918}
{"v": 1	"t": 1800383	"P": 1630.75	"F": 9013}
{"v": 1	"t": 1800403	"P": 1631.0	"F": 8341}
{"v": 1	"t": 1800424	"P": 1629.0	"F": 8873}
{"v": 1	"t": 1800444	"P": 1609.0	"F": 8804}
{"v": 1	"t": 1800464	"P": 1622.75	"F": 8582}
{"v": 1	"t": 1800485	"P": 1642.25	"F": 8768}
{"v": 1	"t": 1800505	"P": 1623.0	"F": 8673}
{"v": 1	"t": 1800525	"P": 1614.0	"F": 8474	"C": 45.765	"D": 3296	"sn": 54091930088003	"file": "/data/device_log/data0000.out"}
{"v": 1	"t": 1800546	"P": 1626.25	"F": 8472}
{"v": 1	"t": 1800566	"P": 1626.75	"F": 8223}
{"v": 1	"t": 1800588	"P": 1608.75	"F": 8063}
{"v": 1	"t": 1800608	"P": 1623.25	"F": 7892}
{"v": 1	"t": 1800629	"P": 1618.0	"F": 7972}
{"v": 1	"t": 1800649	"P": 1601.0	"F": 7760}
{"v": 1	"t": 1800669	"P": 1597.0	"F": 7566}
{"v": 1	"t": 1800690	"P": 1597.0	"F": 7153}
{"v": 1	"t": 1800710	"P": 1584.25	"F": 6777}
{"v": 1	"t": 1800730	"P": 1570.0	"F": 6844}
{"v": 1	"t": 1800751	"P": 1582.25	"F": 6600}
{"v": 1	"t": 1800771	"P": 1578.75	"F": 6203}
{"v": 1	"t": 1800791	"P": 1562.75	"F": 5844}
{"v": 1	"t": 1800811	"P": 1551.0	"F": 5574}
{"v": 1	"t": 1800832	"P": 1554.25	"F": 5211}
{"v": 1	"t": 1800852	"P": 1554.0	"F": 5032}
{"v": 1	"t": 1800873	"P": 1538.5	"F": 4859}
{"v": 1	"t": 1800893	"P": 1535.25	"F": 4782}
{"v": 1	"t": 1800913	"P": 1545.5	"F": 4574}
{"v": 1	"t": 1800934	"P": 1538.0	"F": 4241}
{"v": 1	"t": 1800954	"P": 1526.75	"F": 4105}
{"v": 1	"t": 1800974	"P": 1525.5	"F": 3967}
{"v": 1	"t": 1800994	"P": 1534.0	"F": 3676}
{"v": 1	"t": 1801015	"P": 1525.5	"F": 3753}
{"v": 1	"t": 1801035	"P": 1522.25	"F": 3544}
{"v": 1	"t": 1801055	"P": 1520.25	"F": 3452}
{"v": 1	"t": 1801076	"P": 1531.0	"F": 3421}
{"v": 1	"t": 1801096	"P": 1522.75	"F": 3375}
{"v": 1	"t": 1801116	"P": 1516.75	"F": 3225}
{"v": 1	"t": 1801137	"P": 1511.25	"F": 3211}
{"v": 1	"t": 1801157	"P": 1526.25	"F": 3223}
{"v": 1	"t": 1801177	"P": 1520.0	"F": 3177}
{"v": 1	"t": 1801198	"P": 1512.25	"F": 3233}
{"v": 1	"t": 1801218	"P": 1515.0	"F": 3059}
{"v": 1	"t": 1801238	"P": 1529.25	"F": 3147}
{"v": 1	"t": 1801259	"P": 1520.0	"F": 3137}
{"v": 1	"t": 1801279	"P": 1520.25	"F": 3172}
{"v": 1	"t": 1801299	"P": 1520.5	"F": 3195}
{"v": 1	"t": 1801319	"P": 1529.0	"F": 3296}
{"v": 1	"t": 1801340	"P": 1526.0	"F": 3266}
{"v": 1	"t": 1801360	"P": 1518.5	"F": 3097}
{"v": 1	"t": 1801380	"P": 1519.0	"F": 3280}
{"v": 1	"t": 1801401	"P": 1533.25	"F": 3449}
{"v": 1	"t": 1801421	"P": 1532.0	"F": 3622}
{"v": 1	"t": 1801441	"P": 1529.0	"F": 3751}
{"v": 1	"t": 1801462	"P": 1528.75	"F": 3905}
{"v": 1	"t": 1801482	"P": 1549.75	"F": 4216}
{"v": 1	"t": 1801505	"P": 1541.75	"F": 4367}
{"v": 1	"t": 1801525	"P": 1541.5	"F": 4658}
{"v": 1	"t": 1801546	"P": 1562.5	"F": 5008	"C": 45.73	"D": 3296	"sn": 54091930088003	"file": "/data/device_log/data0000.out"	"CO2": 3191.02294921875	"Tp": 25.8358154296875	"H": 18.50067710876465}
{"v": 1	"t": 1801567	"P": 1551.5	"F": 5134}
{"v": 1	"t": 1801587	"P": 1570.5	"F": 5503}
{"v": 1	"t": 1801607	"P": 1565.25	"F": 5738}
{"v": 1	"t": 1801628	"P": 1566.0	"F": 5936}
{"v": 1	"t": 1801648	"P": 1575.75	"F": 6033}
{"v": 1	"t": 1801669	"P": 1581.0	"F": 6350}
{"v": 1	"t": 1801689	"P": 1577.25	"F": 6428}
{"v": 1	"t": 1801709	"P": 1586.25	"F": 6593}
{"v": 1	"t": 1801730	"P": 1593.5	"F": 6792}
{"v": 1	"t": 1801750	"P": 1587.25	"F": 7025}
{"v": 1	"t": 1801770	"P": 1587.25	"F": 6991}
{"v": 1	"t": 1801791	"P": 1604.75	"F": 7189}
{"v": 1	"t": 1801811	"P": 1599.75	"F": 7475}
{"v": 1	"t": 1801831	"P": 1597.75	"F": 7496}
{"v": 1	"t": 1801852	"P": 1599.25	"F": 7544}
{"v": 1	"t": 1801872	"P": 1613.0	"F": 7680}
{"v": 1	"t": 1801892	"P": 1612.25	"F": 7839}
{"v": 1	"t": 1801913	"P": 1613.0	"F": 7919}
{"v": 1	"t": 1801933	"P": 1606.5	"F": 7626}
{"v": 1	"t": 1801953	"P": 1625.75	"F": 7847}
{"v": 1	"t": 1801973	"P": 1618.75	"F": 7817}
{"v": 1	"t": 1801994	"P": 1619.5	"F": 8086}
{"v": 1	"t": 1802014	"P": 1606.75	"F": 8278}
{"v": 1	"t": 1802034	"P": 1617.0	"F": 8352}
{"v": 1	"t": 1802055	"P": 1632.0	"F": 8519}
{"v": 1	"t": 1802075	"P": 1621.75	"F": 8254}
{"v": 1	"t": 1802095	"P": 1617.75	"F": 8208}
{"v": 1	"t": 1802116	"P": 1630.5	"F": 8545}
{"v": 1	"t": 1802136	"P": 1639.75	"F": 8641}
{"v": 1	"t": 1802156	"P": 1627.75	"F": 8723}
{"v": 1	"t": 1802176	"P": 1614.0	"F": 8824}
{"v": 1	"t": 1802197	"P": 1621.75	"F": 8784}
{"v": 1	"t": 1802217	"P": 1630.75	"F": 8818}
{"v": 1	"t": 1802237	"P": 1641.25	"F": 8944}
{"v": 1	"t": 1802258	"P": 1632.5	"F": 8931}
{"v": 1	"t": 1802278	"P": 1631.5	"F": 9073}
{"v": 1	"t": 1802298	"P": 1633.75	"F": 8855}
{"v": 1	"t": 1802318	"P": 1641.75	"F": 8884}
{"v": 1	"t": 1802339	"P": 1633.25	"F": 9142}
{"v": 1	"t": 1802359	"P": 1637.25	"F": 9150}
{"v": 1	"t": 1802379	"P": 1632.0	"F": 9018}
{"v": 1	"t": 1802400	"P": 1649.0	"F": 9200}
{"v": 1	"t": 1802420	"P": 1631.5	"F": 8856}
{"v": 1	"t": 1802440	"P": 1643.25	"F": 9426}
{"v": 1	"t": 1802460	"P": 1626.75	"F": 9252}
{"v": 1	"t": 1802481	"P": 1638.5	"F": 9087}
{"v": 1	"t": 1802501	"P": 1625.5	"F": 9262}
{"v": 1	"t": 1802521	"P": 1628.75	"F": 9353}
{"v": 1	"t": 1802542	"P": 1640.25	"F": 9427}
{"v": 1	"t": 1802562	"P": 1635.0	"F": 8862	"C": 45.77	"D": 3296	"sn": 54091930088003	"file": "/data/device_log/data0000.out"}
{"v": 1	"t": 1802582	"P": 1627.5	"F": 9299}
{"v": 1	"t": 1802603	"P": 1631.75	"F": 8970}
{"v": 1	"t": 1802625	"P": 1623.75	"F": 8616}
{"v": 1	"t": 1802646	"P": 1638.75	"F": 9190}
{"v": 1	"t": 1802666	"P": 1642.75	"F": 9112}
{"v": 1	"t": 1802686	"P": 1640.5	"F": 8867}
{"v": 1	"t": 1802706	"P": 1616.75	"F": 9098}
{"v": 1	"t": 1802727	"P": 1630.25	"F": 9145}
{"v": 1	"t": 1802747	"P": 1631.75	"F": 9077}
{"v": 1	"t": 1802767	"P": 1631.0	"F": 8696}
{"v": 1	"t": 1802788	"P": 1627.25	"F": 9019}
{"v": 1	"t": 1802808	"P": 1633.0	"F": 8909}
{"v": 1	"t": 1802828	"P": 1635.5	"F": 8896}
{"v": 1	"t": 1802848	"P": 1636.0	"F": 8755}
{"v": 1	"t": 1802869	"P": 1624.75	"F": 8863}
{"v": 1	"t": 1802889	"P": 1621.25	"F": 8919}
{"v": 1	"t": 1802909	"P": 1627.25	"F": 8769}
{"v": 1	"t": 1802930	"P": 1636.5	"F": 8886}
{"v": 1	"t": 1802950	"P": 1616.75	"F": 8883}
{"v": 1	"t": 1802970	"P": 1610.25	"F": 8534}
{"v": 1	"t": 1802990	"P": 1621.0	"F": 8769}
{"v": 1	"t": 1803011	"P": 1630.25	"F": 8337}
{"v": 1	"t": 1803031	"P": 1633.0	"F": 8811}
{"v": 1	"t": 1803051	"P": 1617.0	"F": 8092}
{"v": 1	"t": 1803072	"P": 1610.75	"F": 8301}
{"v": 1	"t": 1803092	"P": 1619.75	"F": 8251}
{"v": 1	"t": 1803112	"P": 1623.25	"F": 7870}
{"v": 1	"t": 1803133	"P": 1604.25	"F": 7930}
{"v": 1	"t": 1803153	"P": 1607.75	"F": 7993}
{"v": 1	"t": 1803173	"P": 1614.0	"F": 7546}
{"v": 1	"t": 1803193	"P": 1595.75	"F": 7581}
{"v": 1	"t": 1803214	"P": 1588.75	"F": 7455}
{"v": 1	"t": 1803234	"P": 1587.0	"F": 6998}
{"v": 1	"t": 1803254	"P": 1586.75	"F": 6848}
{"v": 1	"t": 1803275	"P": 1580.5	"F": 6680}
{"v": 1	"t": 1803295	"P": 1573.5	"F": 6299}
{"v": 1	"t": 1803315	"P": 1554.5	"F": 6214}
{"v": 1	"t": 1803336	"P": 1573.75	"F": 6058}
{"v": 1	"t": 1803356	"P": 1562.5	"F": 5490}
{"v": 1	"t": 1803376	"P": 1551.25	"F": 5306}
{"v": 1	"t": 1803396	"P": 1540.25	"F": 5117}
{"v": 1	"t": 1803417	"P": 1544.0	"F": 4982}
{"v": 1	"t": 1803437	"P": 1541.5	"F": 4672}
{"v": 1	"t": 1803457	"P": 1537.5	"F": 4428}
{"v": 1	"t": 1803478	"P": 1532.75	"F": 4338}
{"v": 1	"t": 1803498	"P": 1527.0	"F": 4199}
{"v": 1	"t": 1803518	"P": 1540.0	"F": 4037}
{"v": 1	"t": 1803538	"P": 1529.0	"F": 3929}
{"v": 1	"t": 1803559	"P": 1520.0	"F": 3711}
{"v": 1	"t": 1803579	"P": 1519.5	"F": 3519	"C": 45.77	"D": 3296	"sn": 54091930088003	"file": "/data/device_log/data0000.out"	"CO2": 3021.0439453125	"Tp": 25.8358154296875	"H": 18.500856399536133}
{"v": 1	"t": 1803600	"P": 1528.5	"F": 3530}
{"v": 1	"t": 1803620	"P": 1519.5	"F": 3461}
{"v": 1	"t": 1803642	"P": 1525.25	"F": 3222}
{"v": 1	"t": 1803662	"P": 1521.0	"F": 3183}
{"v": 1	"t": 1803683	"P": 1510.25	"F": 3158}
{"v": 1	"t": 1803703	"P": 1516.5	"F": 3289}
{"v": 1	"t": 1803723	"P": 1524.25	"F": 3118}
{"v": 1	"t": 1803744	"P": 1515.75	"F": 3180}
{"v": 1	"t": 1803764	"P": 1512.75	"F": 3212}
{"v": 1	"t": 1803784	"P": 1514.5	"F": 3229}
{"v": 1	"t": 1803804	"P": 1527.0	"F": 3003}
{"v": 1	"t": 1803825	"P": 1519.25	"F": 3110}
{"v": 1	"t": 1803845	"P": 1513.25	"F": 3115}
{"v": 1	"t": 1803865	"P": 1515.75	"F": 3230}
{"v": 1	"t": 1803886	"P": 1534.25	"F": 3041}
{"v": 1	"t": 1803906	"P": 1523.5	"F": 3212}
{"v": 1	"t": 1803926	"P": 1515.25	"F": 3129}
{"v": 1	"t": 1803947	"P": 1516.0	"F": 3127}
{"v": 1	"t": 1803967	"P": 1531.0	"F": 3203}
{"v": 1	"t": 1803987	"P": 1520.5	"F": 3108}
{"v": 1	"t": 1804008	"P": 1517.0	"F": 3508}
{"v": 1	"t": 1804028	"P": 1530.0	"F": 3589}
{"v": 1	"t": 1804048	"P": 1533.75	"F": 3555}
{"v": 1	"t": 1804069	"P": 1527.0	"F": 3825}
{"v": 1	"t": 1804089	"P": 1527.0	"F": 3941}
{"v": 1	"t": 1804109	"P": 1543.0	"F": 4034}
{"v": 1	"t": 1804130	"P": 1538.25	"F": 4452}
{"v": 1	"t": 1804150	"P": 1543.75	"F": 4700}
{"v": 1	"t": 1804170	"P": 1541.5	"F": 4910}
{"v": 1	"t": 1804191	"P": 1561.75	"F": 5262}
{"v": 1	"t": 1804211	"P": 1558.25	"F": 5575}
{"v": 1	"t": 1804231	"P": 1560.0	"F": 5806}
{"v": 1	"t": 1804252	"P": 1572.25	"F": 6060}
{"v": 1	"t": 1804272	"P": 1582.25	"F": 6246}
{"v": 1	"t": 1804292	"P": 1578.5	"F": 6384}
{"v": 1	"t": 1804313	"P": 1582.75	"F": 6568}
{"v": 1	"t": 1804333	"P": 1583.5	"F": 6696}
{"v": 1	"t": 1804353	"P": 1597.25	"F": 6950}
{"v": 1	"t": 1804374	"P": 1590.0	"F": 7384}
{"v": 1	"t": 1804394	"P": 1589.75	"F": 7533}
{"v": 1	"t": 1804414	"P": 1593.75	"F": 7429}
{"v": 1	"t": 1804434	"P": 1619.25	"F": 7621}
{"v": 1	"t": 1804455	"P": 1608.5	"F": 7559}
{"v": 1	"t": 1804475	"P": 1603.5	"F": 7862}
{"v": 1	"t": 1804495	"P": 1608.5	"F": 8118}
{"v": 1	"t": 1804516	"P": 1623.25	"F": 8182}
{"v": 1	"t": 1804536	"P": 1618.25	"F": 7942}
{"v": 1	"t": 1804556	"P": 1611.0	"F": 8139}
{"v": 1	"t": 1804577	"P": 1610.5	"F": 8069}
{"v": 1	"t": 1804597	"P": 1612.75	"F": 8091	"C": 45.765	"D": 3296	"sn": 54091930088003	"file": "/data/device_log/data0000.out"	"CO2": 3882.939208984375	"Tp": 25.865188598632812	"H": 18.500558853149414}
{"v": 1	"t": 1804618	"P": 1622.5	"F": 8128}
{"v": 1	"t": 1804638	"P": 1632.75	"F": 8494}
{"v": 1	"t": 1804660	"P": 1612.25	"F": 8179}
{"v": 1	"t": 1804680	"P": 1615.75	"F": 8265}
{"v": 1	"t": 1804701	"P": 1640.0	"F": 8357}
{"v": 1	"t": 1804721	"P": 1627.0	"F": 8238}
{"v": 1	"t": 1804741	"P": 1621.5	"F": 8338}
{"v": 1	"t": 1804762	"P": 1621.5	"F": 8687}
{"v": 1	"t": 1804782	"P": 1631.5	"F": 8606}
{"v": 1	"t": 1804802	"P": 1630.75	"F": 8814}
{"v": 1	"t": 1804823	"P": 1619.25	"F": 8724}
{"v": 1	"t": 1804843	"P": 1628.0	"F": 8807}
{"v": 1	"t": 1804863	"P": 1624.25	"F": 8847}
{"v": 1	"t": 1804883	"P": 1633.0	"F": 8621}
{"v": 1	"t": 1804904	"P": 1623.0	"F": 8125}
{"v": 1	"t": 1804924	"P": 1621.75	"F": 8731}
{"v": 1	"t": 1804944	"P": 1630.0	"F": 8838}
{"v": 1	"t": 1804965	"P": 1632.25	"F": 8718}
{"v": 1	"t": 1804985	"P": 1637.25	"F": 8819}
{"v": 1	"t": 1805005	"P": 1622.75	"F": 8878}
{"v": 1	"t": 1805026	"P": 1633.0	"F": 8568}
{"v": 1	"t": 1805046	"P": 1633.0	"F": 8888}
{"v": 1	"t": 1805066	"P": 1632.25	"F": 8770}
{"v": 1	"t": 1805086	"P": 1626.25	"F": 8695}
{"v": 1	"t": 1805107	"P": 1631.5	"F": 8254}
{"v": 1	"t": 1805127	"P": 1645.25	"F": 8762}
{"v": 1	"t": 1805147	"P": 1631.75	"F": 9047}
{"v": 1	"t": 1805168	"P": 1631.25	"F": 8783}
{"v": 1	"t": 1805188	"P": 1626.25	"F": 8926}
{"v": 1	"t": 1805208	"P": 1642.75	"F": 9299}
{"v": 1	"t": 1805228	"P": 1634.25	"F": 9115}
{"v": 1	"t": 1805249	"P": 1627.0	"F": 8969}
{"v": 1	"t": 1805269	"P": 1619.25	"F": 9002}
{"v": 1	"t": 1805289	"P": 1634.5	"F": 8839}
{"v": 1	"t": 1805310	"P": 1632.0	"F": 9126}
{"v": 1	"t": 1805330	"P": 1644.25	"F": 9098}
{"v": 1	"t": 1805350	"P": 1626.25	"F": 8990}
{"v": 1	"t": 1805370	"P": 1626.25	"F": 9024}
{"v": 1	"t": 1805391	"P": 1638.75	"F": 9006}
{"v": 1	"t": 1805411	"P": 1630.75	"F": 8969}
{"v": 1	"t": 1805431	"P": 1634.75	"F": 9387}
{"v": 1	"t": 1805452	"P": 1622.75	"F": 9369}
{"v": 1	"t": 1805472	"P": 1644.0	"F": 9104}
{"v": 1	"t": 1805492	"P": 1645.25	"F": 9029}
{"v": 1	"t": 1805513	"P": 1627.5	"F": 8701}
{"v": 1	"t": 1805533	"P": 1614.0	"F": 8399}
{"v": 1	"t": 1805553	"P": 1633.25	"F": 8523}
{"v": 1	"t": 1805573	"P": 1630.5	"F": 8690}
{"v": 1	"t": 1805594	"P": 1633.75	"F": 8683}
{"v": 1	"t": 1805614	"P": 1613.75	"F": 8575	"C": 45.765	"D": 3296	"sn": 54091930088003	"file": "/data/device_log/data0000.out"}
{"v": 1	"t": 1805634	"P": 1635.0	"F": 8645}
{"v": 1	"t": 1805655	"P": 1624.75	"F": 8426}
{"v": 1	"t": 1805677	"P": 1631.5	"F": 8256}
{"v": 1	"t": 1805698	"P": 1616.5	"F": 8403}
{"v": 1	"t": 1805718	"P": 1612.5	"F": 8466}
{"v": 1	"t": 1805738	"P": 1622.0	"F": 8175}
{"v": 1	"t": 1805758	"P": 1627.75	"F": 8044}
{"v": 1	"t": 1805779	"P": 1606.25	"F": 8154}
{"v": 1	"t": 1805799	"P": 1601.5	"F": 8044}
{"v": 1	"t": 1805819	"P": 1615.75	"F": 8085}
{"v": 1	"t": 1805840	"P": 1611.5	"F": 7862}
{"v": 1	"t": 1805860	"P": 1596.5	"F": 7837}
{"v": 1	"t": 1805880	"P": 1609.25	"F": 7847}
{"v": 1	"t": 1805901	"P": 1602.25	"F": 7871}
{"v": 1	"t": 1805921	"P": 1601.0	"F": 7447}
{"v": 1	"t": 1805941	"P": 1597.5	"F": 7250}
{"v": 1	"t": 1805961	"P": 1581.25	"F": 7013}
{"v": 1	"t": 1805982	"P": 1585.75	"F": 6890}
{"v": 1	"t": 1806002	"P": 1591.0	"F": 6720}
{"v": 1	"t": 1806022	"P": 1581.75	"F": 6566}
{"v": 1	"t": 1806043	"P": 1568.5	"F": 6504}
{"v": 1	"t": 1806063	"P": 1559.5	"F": 5985}
{"v": 1	"t": 1806083	"P": 1570.0	"F": 5886}
{"v": 1	"t": 1806103	"P": 1566.25	"F": 5846}
{"v": 1	"t": 1806124	"P": 1553.0	"F": 5565}
{"v": 1	"t": 1806144	"P": 1545.75	"F": 5295}
{"v": 1	"t": 1806164	"P": 1550.75	"F": 5076}
{"v": 1	"t": 1806185	"P": 1543.0	"F": 4936}
{"v": 1	"t": 1806205	"P": 1536.75	"F": 4854}
{"v": 1	"t": 1806225	"P": 1536.75	"F": 4695}
{"v": 1	"t": 1806246	"P": 1543.75	"F": 4550}
{"v": 1	"t": 1806266	"P": 1537.25	"F": 4118}
{"v": 1	"t": 1806286	"P": 1527.75	"F": 4233}
{"v": 1	"t": 1806306	"P": 1519.0	"F": 4045}
{"v": 1	"t": 1806327	"P": 1530.5	"F": 3892}
{"v": 1	"t": 1806347	"P": 1534.75	"F": 3808}
{"v": 1	"t": 1806367	"P": 1522.5	"F": 3686}
{"v": 1	"t": 1806388	"P": 1519.5	"F": 3553}
{"v": 1	"t": 1806408	"P": 1517.25	"F": 3395}
{"v": 1	"t": 1806428	"P": 1529.5	"F": 3427}
{"v": 1	"t": 1806449	"P": 1520.25	"F": 3270}
{"v": 1	"t": 1806469	"P": 1512.75	"F": 3341}
{"v": 1	"t": 1806489	"P": 1508.25	"F": 3123}
{"v": 1	"t": 1806509	"P": 1525.0	"F": 3094}
{"v": 1	"t": 1806530	"P": 1524.25	"F": 3260}
{"v": 1	"t": 1806550	"P": 1511.25	"F": 3204}
{"v": 1	"t": 1806570	"P": 1505.5	"F": 3081}
{"v": 1	"t": 1806591	"P": 1521.5	"F": 3099}
{"v": 1	"t": 1806611	"P": 1519.5	"F": 3115}
{"v": 1	"t": 1806631	"P": 1511.75	"F": 3023	"C": 45.79	"D": 3296	"sn": 54091930088003	"file": "/data/device_log/data0000.out"	"CO2": 3399.517578125	"Tp": 25.8358154296875	"H": 18.500612258911133}
{"v": 1	"t": 1806652	"P": 1516.25	"F": 3161}
{"v": 1	"t": 1806673	"P": 1511.25	"F": 3086}
{"v": 1	"t": 1806694	"P": 1520.5	"F": 2978}
{"v": 1	"t": 1806714	"P": 1519.25	"F": 3180}
{"v": 1	"t": 1806734	"P": 1519.0	"F": 3159}
{"v": 1	"t": 1806755	"P": 1534.0	"F": 3203}
{"v": 1	"t": 1806775	"P": 1524.0	"F": 3298}
{"v": 1	"t": 1806795	"P": 1523.75	"F": 3481}
{"v": 1	"t": 1806816	"P": 1528.75	"F": 3546}
{"v": 1	"t": 1806836	"P": 1541.75	"F": 3571}
{"v": 1	"t": 1806856	"P": 1534.5	"F": 3782}
{"v": 1	"t": 1806876	"P": 1531.75	"F": 4012}
{"v": 1	"t": 1806897	"P": 1545.5	"F": 4215}
{"v": 1	"t": 1806917	"P": 1556.75	"F": 4609}
{"v": 1	"t": 1806937	"P": 1557.75	"F": 4864}
{"v": 1	"t": 1806958	"P": 1547.25	"F": 5126}
{"v": 1	"t": 1806978	"P": 1556.0	"F": 5403}
{"v": 1	"t": 1806998	"P": 1568.0	"F": 5768}
{"v": 1	"t": 1807019	"P": 1575.0	"F": 5855}
{"v": 1	"t": 1807039	"P": 1572.5	"F": 6188}
{"v": 1	"t": 1807059	"P": 1575.5	"F": 6378}
{"v": 1	"t": 1807079	"P": 1592.0	"F": 6630}
{"v": 1	"t": 1807100	"P": 1588.25	"F": 6782}
{"v": 1	"t": 1807120	"P": 1586.5	"F": 6974}
{"v": 1	"t": 1807140	"P": 1590.75	"F": 7097}
{"v": 1	"t": 1807161	"P": 1598.25	"F": 7367}
{"v": 1	"t": 1807181	"P": 1603.0	"F": 7543}
{"v": 1	"t": 1807201	"P": 1603.25	"F": 7538}
{"v": 1	"t": 1807221	"P": 1599.25	"F": 7504}
{"v": 1	"t": 1807242	"P": 1606.75	"F": 7597}
{"v": 1	"t": 1807262	"P": 1610.5	"F": 7638}
{"v": 1	"t": 1807282	"P": 1610.75	"F": 7920}
{"v": 1	"t": 1807303	"P": 1606.0	"F": 7858}
{"v": 1	"t": 1807323	"P": 1605.75	"F": 8219}
{"v": 1	"t": 1807343	"P": 1608.5	"F": 8079}
{"v": 1	"t": 1807364	"P": 1608.25	"F": 8231}
{"v": 1	"t": 1807384	"P": 1613.25	"F": 8276}
{"v": 1	"t": 1807405	"P": 1610.75	"F": 8317}
{"v": 1	"t": 1807425	"P": 1609.25	"F": 8485}
{"v": 1	"t": 1807446	"P": 1622.5	"F": 8530}
{"v": 1	"t": 1807466	"P": 1628.25	"F": 8345}
{"v": 1	"t": 1807486	"P": 1622.25	"F": 8374}
{"v": 1	"t": 1807507	"P": 1622.25	"F": 8390}
{"v": 1	"t": 1807527	"P": 1624.25	"F": 8546}
{"v": 1	"t": 1807547	"P": 1625.0	"F": 8883}
{"v": 1	"t": 1807568	"P": 1619.0	"F": 8671}
{"v": 1	"t": 1807588	"P": 1623.0	"F": 8611}
{"v": 1	"t": 1807608	"P": 1619.0	"F": 8664}
{"v": 1	"t": 1807629	"P": 1622.25	"F": 8739}
{"v": 1	"t": 1807649	"P": 1618.5	"F": 8825	"C": 45.805	"D": 3296	"sn": 54091930088003	"file": "/data/device_log/data0000.out"}
{"v": 1	"t": 1807670	"P": 1633.25	"F": 8619}
{"v": 1	"t": 1807690	"P": 1619.75	"F": 8797}
{"v": 1	"t": 1807712	"P": 1646.0	"F": 8699}
{"v": 1	"t": 1807732	"P": 1638.0	"F": 8766}
{"v": 1	"t": 1807753	"P": 1625.25	"F": 8898}
{"v": 1	"t": 1807773	"P": 1627.5	"F": 9137}
{"v": 1	"t": 1807793	"P": 1634.75	"F": 8978}
{"v": 1	"t": 1807814	"P": 1622.5	"F": 9041}
{"v": 1	"t": 1807834	"P": 1626.5	"F": 8983}
{"v": 1	"t": 1807855	"P": 1638.0	"F": 8662}
{"v": 1	"t": 1807875	"P": 1625.0	"F": 9138}
{"v": 1	"t": 1807895	"P": 1627.25	"F": 9311}
{"v": 1	"t": 1807916	"P": 1632.75	"F": 9003}
{"v": 1	"t": 1807936	"P": 1627.75	"F": 9003}
{"v": 1	"t": 1807956	"P": 1629.0	"F": 8929}
{"v": 1	"t": 1807977	"P": 1631.5	"F": 9076}
{"v": 1	"t": 1807997	"P": 1641.5	"F": 9009}
{"v": 1	"t": 1808017	"P": 1625.25	"F": 8867}
{"v": 1	"t": 1808038	"P": 1627.5	"F": 8714}
{"v": 1	"t": 1808058	"P": 1633.5	"F": 9145}
{"v": 1	"t": 1808078	"P": 1640.5	"F": 9021}
{"v": 1	"t": 1808099	"P": 1636.0	"F": 9368}
{"v": 1	"t": 1808119	"P": 1623.75	"F": 8890}
{"v": 1	"t": 1808139	"P": 1620.0	"F": 9097}
{"v": 1	"t": 1808159	"P": 1645.5	"F": 8849}
{"v": 1	"t": 1808180	"P": 1638.0	"F": 9240}
{"v": 1	"t": 1808200	"P": 1629.5	"F": 9333}
{"v": 1	"t": 1808220	"P": 1618.25	"F": 9021}
{"v": 1	"t": 1808241	"P": 1636.75	"F": 9279}
{"v": 1	"t": 1808261	"P": 1636.5	"F": 9065}
{"v": 1	"t": 1808281	"P": 1634.0	"F": 9262}
{"v": 1	"t": 1808301	"P": 1621.5	"F": 9020}
{"v": 1	"t": 1808322	"P": 1629.0	"F": 8751}
{"v": 1	"t": 1808342	"P": 1640.25	"F": 8936}
{"v": 1	"t": 1808362	"P": 1628.25	"F": 8783}
{"v": 1	"t": 1808383	"P": 1624.5	"F": 9043}
{"v": 1	"t": 1808403	"P": 1620.0	"F": 8957}
{"v": 1	"t": 1808423	"P": 1634.75	"F": 8915}
{"v": 1	"t": 1808443	"P": 1625.0	"F": 8898}
{"v": 1	"t": 1808464	"P": 1626.0	"F": 9079}
{"v": 1	"t": 1808484	"P": 1618.5	"F": 8535}
{"v": 1	"t": 1808504	"P": 1620.75	"F": 8695}
{"v": 1	"t": 1808525	"P": 1627.0	"F": 8605}
{"v": 1	"t": 1808545	"P": 1617.5	"F": 8409}
{"v": 1	"t": 1808565	"P": 1607.25	"F": 8478}
{"v": 1	"t": 1808586	"P": 1616.5	"F": 8203}
{"v": 1	"t": 1808606	"P": 1618.25	"F": 8047}
{"v": 1	"t": 1808626	"P": 1600.25	"F": 7723}
{"v": 1	"t": 1808646	"P": 1594.5	"F": 7455}
{"v": 1	"t": 1808667	"P": 1590.0	"F": 7016	"C": 45.825	"D": 3296	"sn": 54091930088003	"file": "/data/device_log/data0000.out"	"CO2": 2747.505615234375	"Tp": 25.822463989257812	"H": 18.50067710876465}
{"v": 1	"t": 1808688	"P": 1566.5	"F": 6822}
{"v": 1	"t": 1808708	"P": 1576.5	"F": 6594}
{"v": 1	"t": 1808728	"P": 1569.5	"F": 6247}
{"v": 1	"t": 1808749	"P": 1553.5	"F": 6010}
{"v": 1	"t": 1808769	"P": 1552.75	"F": 5692}
{"v": 1	"t": 1808789	"P": 1558.5	"F": 5426}
{"v": 1	"t": 1808810	"P": 1558.75	"F": 5140}
{"v": 1	"t": 1808831	"P": 1546.5	"F": 4906}
{"v": 1	"t": 1808850	"P": 1539.25	"F": 4660}
{"v": 1	"t": 1808871	"P": 1539.75	"F": 4534}
{"v": 1	"t": 1808891	"P": 1541.25	"F": 4477}
{"v": 1	"t": 1808911	"P": 1526.5	"F": 4072}
{"v": 1	"t": 1808931	"P": 1522.75	"F": 3918}
{"v": 1	"t": 1808952	"P": 1523.75	"F": 3633}
{"v": 1	"t": 1808972	"P": 1532.5	"F": 3710}
{"v": 1	"t": 1808992	"P": 1530.5	"F": 3611}
{"v": 1	"t": 1809013	"P": 1521.25	"F": 3544}
{"v": 1	"t": 1809033	"P": 1516.0	"F": 3384}
{"v": 1	"t": 1809053	"P": 1523.25	"F": 3353}
{"v": 1	"t": 1809073	"P": 1520.5	"F": 3250}
{"v": 1	"t": 1809094	"P": 1517.75	"F": 3172}
{"v": 1	"t": 1809114	"P": 1510.0	"F": 3210}
{"v": 1	"t": 1809134	"P": 1515.0	"F": 3171}
{"v": 1	"t": 1809155	"P": 1526.5	"F": 3176}
{"v": 1	"t": 1809175	"P": 1518.75	"F": 3184}
{"v": 1	"t": 1809195	"P": 1509.0	"F": 3186}
{"v": 1	"t": 1809216	"P": 1513.75	"F": 3205}
{"v": 1	"t": 1809236	"P": 1522.25	"F": 3200}
{"v": 1	"t": 1809256	"P": 1518.0	"F": 3020}
{"v": 1	"t": 1809276	"P": 1507.25	"F": 3121}
{"v": 1	"t": 1809297	"P": 1516.0	"F": 3177}
{"v": 1	"t": 1809317	"P": 1526.25	"F": 3039}
{"v": 1	"t": 1809337	"P": 1521.0	"F": 3242}
{"v": 1	"t": 1809357	"P": 1518.5	"F": 3229}
{"v": 1	"t": 1809378	"P": 1519.25	"F": 3258}
{"v": 1	"t": 1809398	"P": 1525.25	"F": 3213}
{"v": 1	"t": 1809418	"P": 1532.5	"F": 3324}
{"v": 1	"t": 1809439	"P": 1525.75	"F": 3529}
{"v": 1	"t": 1809459	"P": 1523.75	"F": 3671}
{"v": 1	"t": 1809479	"P": 1532.75	"F": 3979}
{"v": 1	"t": 1809499	"P": 1548.25	"F": 4115}
{"v": 1	"t": 1809520	"P": 1545.75	"F": 4386}
{"v": 1	"t": 1809540	"P": 1543.5	"F": 4559}
{"v": 1	"t": 1809560	"P": 1546.75	"F": 4824}
{"v": 1	"t": 1809581	"P": 1562.75	"F": 5134}
{"v": 1	"t": 1809601	"P": 1563.75	"F": 5422}
{"v": 1	"t": 1809621	"P": 1567.25	"F": 5709}
{"v": 1	"t": 1809641	"P": 1567.0	"F": 6141}
{"v": 1	"t": 1809662	"P": 1581.0	"F": 6461}
{"v": 1	"t": 1809682	"P": 1590.25	"F": 6425	"C": 45.83	"D": 3296	"sn": 54091930088003	"file": "/data/device_log/data0000.out"}
{"v": 1	"t": 1809702	"P": 1590.25	"F": 6366}
{"v": 1	"t": 1809723	"P": 1588.5	"F": 6779}
{"v": 1	"t": 1809743	"P": 1602.25	"F": 7247}
{"v": 1	"t": 1809763	"P": 1596.25	"F": 7301}
{"v": 1	"t": 1809784	"P": 1592.5	"F": 7286}
{"v": 1	"t": 1809804	"P": 1588.75	"F": 7413}
{"v": 1	"t": 1809824	"P": 1610.25	"F": 7532}
{"v": 1	"t": 1809845	"P": 1608.0	"F": 7549}
{"v": 1	"t": 1809865	"P": 1607.75	"F": 7772}
{"v": 1	"t": 1809885	"P": 1605.75	"F": 8055}
{"v": 1	"t": 1809906	"P": 1614.5	"F": 8093}
{"v": 1	"t": 1809926	"P": 1621.5	"F": 7863}
{"v": 1	"t": 1809946	"P": 1607.75	"F": 8168}
{"v": 1	"t": 1809966	"P": 1609.25	"F": 8182}
{"v": 1	"t": 1809987	"P": 1608.0	"F": 7615}
{"v": 1	"t": 1810007	"P": 1625.75	"F": 8288}
{"v": 1	"t": 1810027	"P": 1618.0	"F": 8434}
{"v": 1	"t": 1810048	"P": 1610.75	"F": 8418}
{"v": 1	"t": 1810068	"P": 1621.0	"F": 8123}
{"v": 1	"t": 1810088	"P": 1626.5	"F": 8445}
{"v": 1	"t": 1810108	"P": 1624.75	"F": 8614}
{"v": 1	"t": 1810129	"P": 1624.0	"F": 8767}
{"v": 1	"t": 1810149	"P": 1627.5	"F": 8769}
{"v": 1	"t": 1810169	"P": 1629.25	"F": 8765}
{"v": 1	"t": 1810189	"P": 1634.25	"F": 8949}
{"v": 1	"t": 1810210	"P": 1630.0	"F": 8895}
{"v": 1	"t": 1810230	"P": 1630.0	"F": 9071}
{"v": 1	"t": 1810250	"P": 1611.75	"F": 8713}
{"v": 1	"t": 1810271	"P": 1642.25	"F": 8839}
{"v": 1	"t": 1810291	"P": 1642.25	"F": 8991}
{"v": 1	"t": 1810311	"P": 1631.0	"F": 8801}
{"v": 1	"t": 1810331	"P": 1628.25	"F": 9035}
{"v": 1	"t": 1810352	"P": 1632.0	"F": 8900}
{"v": 1	"t": 1810372	"P": 1640.5	"F": 8925}
{"v": 1	"t": 1810392	"P": 1633.75	"F": 8900}
{"v": 1	"t": 1810413	"P": 1636.5	"F": 9040}
{"v": 1	"t": 1810434	"P": 1633.25	"F": 9188}
{"v": 1	"t": 1810454	"P": 1629.25	"F": 9154}
{"v": 1	"t": 1810474	"P": 1642.25	"F": 9095}
{"v": 1	"t": 1810495	"P": 1636.75	"F": 9000}
{"v": 1	"t": 1810515	"P": 1629.25	"F": 8984}
{"v": 1	"t": 1810535	"P": 1624.0	"F": 9094}
{"v": 1	"t": 1810556	"P": 1640.0	"F": 9252}
{"v": 1	"t": 1810576	"P": 1645.25	"F": 9406}
{"v": 1	"t": 1810596	"P": 1638.75	"F": 9090}
{"v": 1	"t": 1810616	"P": 1633.5	"F": 9178}
{"v": 1	"t": 1810637	"P": 1627.75	"F": 9443}
{"v": 1	"t": 1810657	"P": 1645.75	"F": 9295}
{"v": 1	"t": 1810677	"P": 1641.0	"F": 9180}
{"v": 1	"t": 1810698	"P": 1627.25	"F": 9096	"C": 45.86	"D": 3296	"sn": 54091930088003	"file": "/data/device_log/data0000.out"	"CO2": 2747.258056640625	"Tp": 25.8358154296875	"H": 18.331796646118164}
{"v": 1	"t": 1810719	"P": 1635.0	"F": 9065}
{"v": 1	"t": 1810739	"P": 1616.5	"F": 9248}
{"v": 1	"t": 1810759	"P": 1629.0	"F": 9123}
{"v": 1	"t": 1810780	"P": 1643.5	"F": 9054}
{"v": 1	"t": 1810800	"P": 1629.75	"F": 9098}
{"v": 1	"t": 1810820	"P": 1633.25	"F": 8961}
{"v": 1	"t": 1810841	"P": 1640.0	"F": 8910}
{"v": 1	"t": 1810861	"P": 1641.0	"F": 8681}
{"v": 1	"t": 1810881	"P": 1626.25	"F": 8740}
{"v": 1	"t": 1810901	"P": 1624.0	"F": 8785}
{"v": 1	"t": 1810922	"P": 1624.5	"F": 8899}
{"v": 1	"t": 1810942	"P": 1638.0	"F": 8805}
{"v": 1	"t": 1810962	"P": 1627.0	"F": 8465}
{"v": 1	"t": 1810983	"P": 1616.0	"F": 8214}
{"v": 1	"t": 1811003	"P": 1624.25	"F": 8806}
{"v": 1	"t": 1811023	"P": 1626.5	"F": 8080}
{"v": 1	"t": 1811044	"P": 1616.25	"F": 8130}
{"v": 1	"t": 1811064	"P": 1600.75	"F": 7822}
{"v": 1	"t": 1811084	"P": 1597.75	"F": 7470}
{"v": 1	"t": 1811104	"P": 1597.75	"F": 7439}
{"v": 1	"t": 1811125	"P": 1588.25	"F": 7068}
{"v": 1	"t": 1811145	"P": 1582.75	"F": 6885}
{"v": 1	"t": 1811165	"P": 1575.25	"F": 6567}
{"v": 1	"t": 1811186	"P": 1578.0	"F": 6351}
{"v": 1	"t": 1811206	"P": 1567.25	"F": 6032}
{"v": 1	"t": 1811226	"P": 1564.25	"F": 5724}
{"v": 1	"t": 1811246	"P": 1552.5	"F": 5488}
{"v": 1	"t": 1811267	"P": 1545.5	"F": 5390}
{"v": 1	"t": 1811287	"P": 1554.5	"F": 4912}
{"v": 1	"t": 1811307	"P": 1543.25	"F": 4916}
{"v": 1	"t": 1811328	"P": 1539.75	"F": 4561}
{"v": 1	"t": 1811348	"P": 1528.25	"F": 4385}
{"v": 1	"t": 1811368	"P": 1540.25	"F": 4290}
{"v": 1	"t": 1811388	"P": 1536.5	"F": 4028}
{"v": 1	"t": 1811409	"P": 1523.5	"F": 3864}
{"v": 1	"t": 1811429	"P": 1515.0	"F": 3699}
{"v": 1	"t": 1811449	"P": 1527.25	"F": 3518}
{"v": 1	"t": 1811470	"P": 1524.75	"F": 3316}
{"v": 1	"t": 1811491	"P": 1519.0	"F": 3249}
{"v": 1	"t": 1811511	"P": 1515.0	"F": 3233}
{"v": 1	"t": 1811531	"P": 1509.25	"F": 3079}
{"v": 1	"t": 1811552	"P": 1510.75	"F": 3080}
{"v": 1	"t": 1811572	"P": 1525.25	"F": 3150}
{"v": 1	"t": 1811593	"P": 1512.0	"F": 3027}
{"v": 1	"t": 1811613	"P": 1514.5	"F": 3241}
{"v": 1	"t": 1811633	"P": 1526.25	"F": 3061}
{"v": 1	"t": 1811654	"P": 1518.0	"F": 3011}
{"v": 1	"t": 1811674	"P": 1509.5	"F": 3164}
{"v": 1	"t": 1811694	"P": 1507.5	"F": 3064}
{"v": 1	"t": 1811714	"P": 1521.75	"F": 3034	"C": 45.84	"D": 3296	"sn": 54091930088003	"file": "/data/device_log/data0000.out"}
{"v": 1	"t": 1811735	"P": 1516.75	"F": 3072}
{"v": 1	"t": 1811755	"P": 1512.25	"F": 3111}
{"v": 1	"t": 1811776	"P": 1511.75	"F": 3158}
{"v": 1	"t": 1811796	"P": 1521.5	"F": 3087}
{"v": 1	"t": 1811816	"P": 1522.25	"F": 3235}
{"v": 1	"t": 1811836	"P": 1522.25	"F": 3159}
{"v": 1	"t": 1811857	"P": 1516.5	"F": 3389}
{"v": 1	"t": 1811877	"P": 1535.25	"F": 3721}
{"v": 1	"t": 1811897	"P": 1531.25	"F": 3928}
{"v": 1	"t": 1811917	"P": 1537.5	"F": 4106}
{"v": 1	"t": 1811938	"P": 1535.0	"F": 4361}
{"v": 1	"t": 1811958	"P": 1547.25	"F": 4552}
{"v": 1	"t": 1811978	"P": 1555.25	"F": 4890}
{"v": 1	"t": 1811999	"P": 1551.75	"F": 5082}
{"v": 1	"t": 1812019	"P": 1546.5	"F": 5400}
{"v": 1	"t": 1812039	"P": 1558.5	"F": 5859}
{"v": 1	"t": 1812060	"P": 1579.0	"F": 5844}
{"v": 1	"t": 1812080	"P": 1579.25	"F": 6134}
{"v": 1	"t": 1812100	"P": 1575.75	"F": 6372}
{"v": 1	"t": 1812121	"P": 1573.25	"F": 6330}
{"v": 1	"t": 1812141	"P": 1590.0	"F": 6772}
{"v": 1	"t": 1812161	"P": 1580.25	"F": 6966}
{"v": 1	"t": 1812182	"P": 1589.75	"F": 6827}
{"v": 1	"t": 1812202	"P": 1596.5	"F": 7105}
{"v": 1	"t": 1812222	"P": 1602.25	"F": 7229}
{"v": 1	"t": 1812243	"P": 1593.0	"F": 7157}
{"v": 1	"t": 1812263	"P": 1612.5	"F": 7499}
{"v": 1	"t": 1812284	"P": 1607.25	"F": 7860}
{"v": 1	"t": 1812304	"P": 1603.75	"F": 7784}
{"v": 1	"t": 1812324	"P": 1604.25	"F": 8030}
{"v": 1	"t": 1812345	"P": 1624.0	"F": 8131}
{"v": 1	"t": 1812365	"P": 1624.25	"F": 8253}
{"v": 1	"t": 1812385	"P": 1618.5	"F": 8194}
{"v": 1	"t": 1812406	"P": 1629.25	"F": 8647}
{"v": 1	"t": 1812426	"P": 1632.25	"F": 8386}
{"v": 1	"t": 1812446	"P": 1628.25	"F": 8483}
{"v": 1	"t": 1812467	"P": 1627.25	"F": 8794}
{"v": 1	"t": 1812487	"P": 1634.25	"F": 8850}
{"v": 1	"t": 1812507	"P": 1641.25	"F": 9059}
{"v": 1	"t": 1812528	"P": 1628.75	"F": 9238}
{"v": 1	"t": 1812548	"P": 1648.25	"F": 9078}
{"v": 1	"t": 1812569	"P": 1645.25	"F": 9131}
{"v": 1	"t": 1812589	"P": 1650.25	"F": 9395}
{"v": 1	"t": 1812609	"P": 1634.0	"F": 9642}
{"v": 1	"t": 1812630	"P": 1654.0	"F": 9426}
{"v": 1	"t": 1812650	"P": 1642.75	"F": 9254}
{"v": 1	"t": 1812670	"P": 1633.0	"F": 9286}
{"v": 1	"t": 1812691	"P": 1650.0	"F": 9166}
{"v": 1	"t": 1812711	"P": 1642.5	"F": 9846}
{"v": 1	"t": 1812732	"P": 1643.0	"F": 9693	"C": 45.855	"D": 3296	"sn": 54091930088003	"file": "/data/device_log/data0000.out"	"CO2": 3720.656982421875	"Tp": 25.851837158203125	"H": 18.331552505493164}
{"v": 1	"t": 1812753	"P": 1640.5	"F": 9870}
{"v": 1	"t": 1812773	"P": 1653.75	"F": 9586}
{"v": 1	"t": 1812794	"P": 1651.0	"F": 9861}
{"v": 1	"t": 1812814	"P": 1646.75	"F": 10165}
{"v": 1	"t": 1812834	"P": 1657.0	"F": 10068}
{"v": 1	"t": 1812855	"P": 1658.0	"F": 9696}
{"v": 1	"t": 1812875	"P": 1641.75	"F": 10069}
{"v": 1	"t": 1812895	"P": 1640.0	"F": 9404}
{"v": 1	"t": 1812916	"P": 1658.25	"F": 9766}
{"v": 1	"t": 1812936	"P": 1649.25	"F": 9378}
{"v": 1	"t": 1812957	"P": 1645.5	"F": 9840}
{"v": 1	"t": 1812977	"P": 1647.0	"F": 9938}
{"v": 1	"t": 1812997	"P": 1655.25	"F": 9529}
{"v": 1	"t": 1813018	"P": 1641.0	"F": 9435}
{"v": 1	"t": 1813038	"P": 1648.25	"F": 9423}
{"v": 1	"t": 1813058	"P": 1653.0	"F": 9498}
{"v": 1	"t": 1813079	"P": 1634.0	"F": 9498}
{"v": 1	"t": 1813099	"P": 1640.0	"F": 9683}
{"v": 1	"t": 1813119	"P": 1655.5	"F": 9447}
{"v": 1	"t": 1813140	"P": 1640.5	"F": 9507}
{"v": 1	"t": 1813160	"P": 1638.0	"F": 9801}
{"v": 1	"t": 1813180	"P": 1640.0	"F": 9231}
{"v": 1	"t": 1813201	"P": 1644.25	"F": 9112}
{"v": 1	"t": 1813221	"P": 1631.25	"F": 9078}
{"v": 1	"t": 1813242	"P": 1618.25	"F": 9024}
{"v": 1	"t": 1813262	"P": 1644.0	"F": 9239}
{"v": 1	"t": 1813282	"P": 1611.25	"F": 8732}
{"v": 1	"t": 1813303	"P": 1606.75	"F": 8614}
{"v": 1	"t": 1813323	"P": 1610.0	"F": 7722}
{"v": 1	"t": 1813344	"P": 1596.0	"F": 7482}
{"v": 1	"t": 1813364	"P": 1592.0	"F": 7398}
{"v": 1	"t": 1813384	"P": 1585.25	"F": 7011}
{"v": 1	"t": 1813405	"P": 1579.75	"F": 6809}
{"v": 1	"t": 1813425	"P": 1565.25	"F": 6333}
{"v": 1	"t": 1813445	"P": 1553.5	"F": 5877}
{"v": 1	"t": 1813466	"P": 1562.5	"F": 5584}
{"v": 1	"t": 1813486	"P": 1549.25	"F": 5371}
{"v": 1	"t": 1813507	"P": 1537.5	"F": 5102}
{"v": 1	"t": 1813527	"P": 1544.25	"F": 4820}
{"v": 1	"t": 1813547	"P": 1535.0	"F": 4271}
{"v": 1	"t": 1813568	"P": 1529.5	"F": 4254}
{"v": 1	"t": 1813588	"P": 1529.0	"F": 3936}
{"v": 1	"t": 1813608	"P": 1536.25	"F": 3899}
{"v": 1	"t": 1813629	"P": 1524.5	"F": 3660}
{"v": 1	"t": 1813649	"P": 1511.25	"F": 3524}
{"v": 1	"t": 1813670	"P": 1531.75	"F": 3472}
{"v": 1	"t": 1813690	"P": 1521.25	"F": 3235}
{"v": 1	"t": 1813710	"P": 1510.25	"F": 3285}
{"v": 1	"t": 1813731	"P": 1515.75	"F": 3129}
{"v": 1	"t": 1813751	"P": 1513.5	"F": 3150	"C": 45.86	"D": 3296	"sn": 54091930088003	"file": "/data/device_log/data0000.out"}
{"v": 1	"t": 1813772	"P": 1508.25	"F": 3027}
{"v": 1	"t": 1813792	"P": 1518.25	"F": 3007}
{"v": 1	"t": 1813815	"P": 1518.0	"F": 3090}
{"v": 1	"t": 1813835	"P": 1511.0	"F": 3138}
{"v": 1	"t": 1813856	"P": 1518.75	"F": 2894}
{"v": 1	"t": 1813876	"P": 1513.75	"F": 3067}
{"v": 1	"t": 1813897	"P": 1514.0	"F": 3050}
{"v": 1	"t": 1813917	"P": 1524.75	"F": 3071}
{"v": 1	"t": 1813938	"P": 1522.0	"F": 3200}
{"v": 1	"t": 1813958	"P": 1523.5	"F": 3353}
{"v": 1	"t": 1813979	"P": 1524.0	"F": 3526}
{"v": 1	"t": 1813999	"P": 1525.5	"F": 3750}
{"v": 1	"t": 1814020	"P": 1538.5	"F": 3921}
{"v": 1	"t": 1814040	"P": 1540.25	"F": 4190}
{"v": 1	"t": 1814060	"P": 1537.5	"F": 4465}
{"v": 1	"t": 1814081	"P": 1548.0	"F": 4646}
{"v": 1	"t": 1814101	"P": 1558.25	"F": 4958}
{"v": 1	"t": 1814121	"P": 1555.75	"F": 5266}
{"v": 1	"t": 1814142	"P": 1550.25	"F": 5425}
{"v": 1	"t": 1814162	"P": 1567.25	"F": 5531}
{"v": 1	"t": 1814182	"P": 1574.75	"F": 5440}
{"v": 1	"t": 1814202	"P": 1564.0	"F": 5939}
{"v": 1	"t": 1814223	"P": 1564.25	"F": 6027}
{"v": 1	"t": 1814243	"P": 1577.5	"F": 5805}
{"v": 1	"t": 1814263	"P": 1590.0	"F": 6392}
{"v": 1	"t": 1814284	"P": 1586.25	"F": 6543}
{"v": 1	"t": 1814304	"P": 1574.5	"F": 6671}
{"v": 1	"t": 1814324	"P": 1586.5	"F": 6842}
{"v": 1	"t": 1814345	"P": 1598.0	"F": 6856}
{"v": 1	"t": 1814365	"P": 1594.75	"F": 7243}
{"v": 1	"t": 1814385	"P": 1590.75	"F": 7332}
{"v": 1	"t": 1814406	"P": 1604.5	"F": 7170}
{"v": 1	"t": 1814426	"P": 1614.5	"F": 7478}
{"v": 1	"t": 1814446	"P": 1608.75	"F": 7843}
{"v": 1	"t": 1814466	"P": 1595.25	"F": 8006}
{"v": 1	"t": 1814487	"P": 1616.0	"F": 8062}
{"v": 1	"t": 1814507	"P": 1622.75	"F": 7817}
{"v": 1	"t": 1814527	"P": 1615.25	"F": 7952}
{"v": 1	"t": 1814548	"P": 1620.0	"F": 8459}
{"v": 1	"t": 1814568	"P": 1630.5	"F": 8292}
{"v": 1	"t": 1814589	"P": 1626.75	"F": 8290}
{"v": 1	"t": 1814609	"P": 1621.5	"F": 8713}
{"v": 1	"t": 1814629	"P": 1639.5	"F": 8394}
{"v": 1	"t": 1814650	"P": 1639.5	"F": 8996}
{"v": 1	"t": 1814670	"P": 1634.5	"F": 9443}
{"v": 1	"t": 1814690	"P": 1633.25	"F": 9409}
{"v": 1	"t": 1814711	"P": 1630.75	"F": 9301}
{"v": 1	"t": 1814731	"P": 1636.75	"F": 9012}
{"v": 1	"t": 1814751	"P": 1637.25	"F": 9244}
{"v": 1	"t": 1814771	"P": 1635.25	"F": 9326	"C": 45.845	"D": 3296	"sn": 54091930088003	"file": "/data/device_log/data0000.out"	"CO2": 3170.437255859375	"Tp": 25.8358154296875	"H": 18.24445915222168}
{"v": 1	"t": 1814793	"P": 1639.75	"F": 9227}
{"v": 1	"t": 1814813	"P": 1653.0	"F": 9453}
{"v": 1	"t": 1814836	"P": 1643.5	"F": 8551}
{"v": 1	"t": 1814856	"P": 1647.5	"F": 9417}
{"v": 1	"t": 1814876	"P": 1622.75	"F": 9549}
{"v": 1	"t": 1814897	"P": 1632.5	"F": 9828}
{"v": 1	"t": 1814917	"P": 1645.25	"F": 9614}
{"v": 1	"t": 1814937	"P": 1647.25	"F": 9443}
{"v": 1	"t": 1814957	"P": 1638.0	"F": 9372}
{"v": 1	"t": 1814978	"P": 1637.5	"F": 9340}
{"v": 1	"t": 1814998	"P": 1646.25	"F": 9057}
{"v": 1	"t": 1815018	"P": 1639.25	"F": 9717}
{"v": 1	"t": 1815039	"P": 1625.0	"F": 9488}
{"v": 1	"t": 1815059	"P": 1632.5	"F": 8984}
{"v": 1	"t": 1815079	"P": 1629.0	"F": 9554}
{"v": 1	"t": 1815100	"P": 1644.0	"F": 9431}
{"v": 1	"t": 1815120	"P": 1637.25	"F": 9566}
{"v": 1	"t": 1815141	"P": 1633.5	"F": 9311}
{"v": 1	"t": 1815161	"P": 1646.5	"F": 9457}
{"v": 1	"t": 1815181	"P": 1625.5	"F": 9421}
{"v": 1	"t": 1815202	"P": 1631.5	"F": 9480}
{"v": 1	"t": 1815222	"P": 1643.0	"F": 9233}
{"v": 1	"t": 1815242	"P": 1639.25	"F": 9042}
{"v": 1	"t": 1815262	"P": 1639.25	"F": 9512}
{"v": 1	"t": 1815283	"P": 1630.75	"F": 9485}
{"v": 1	"t": 1815303	"P": 1638.5	"F": 9418}
{"v": 1	"t": 1815323	"P": 1645.75	"F": 9097}
{"v": 1	"t": 1815344	"P": 1626.0	"F": 9242}
{"v": 1	"t": 1815364	"P": 1623.25	"F": 9017}
{"v": 1	"t": 1815384	"P": 1633.75	"F": 9153}
{"v": 1	"t": 1815405	"P": 1639.25	"F": 9019}
{"v": 1	"t": 1815425	"P": 1623.5	"F": 8938}
{"v": 1	"t": 1815445	"P": 1623.0	"F": 8907}
{"v": 1	"t": 1815466	"P": 1621.0	"F": 9123}
{"v": 1	"t": 1815486	"P": 1626.5	"F": 8486}
{"v": 1	"t": 1815506	"P": 1618.5	"F": 8488}
{"v": 1	"t": 1815526	"P": 1605.75	"F": 8254}
{"v": 1	"t": 1815547	"P": 1595.75	"F": 7781}
{"v": 1	"t": 1815567	"P": 1611.25	"F": 7563}
{"v": 1	"t": 1815587	"P": 1588.25	"F": 7000}
{"v": 1	"t": 1815608	"P": 1573.5	"F": 6594}
{"v": 1	"t": 1815628	"P": 1574.0	"F": 6581}
{"v": 1	"t": 1815649	"P": 1562.75	"F": 6218}
{"v": 1	"t": 1815669	"P": 1553.0	"F": 5852}
{"v": 1	"t": 1815689	"P": 1551.75	"F": 5614}
{"v": 1	"t": 1815709	"P": 1551.5	"F": 5167}
{"v": 1	"t": 1815730	"P": 1552.0	"F": 5030}
{"v": 1	"t": 1815750	"P": 1535.75	"F": 4762}
{"v": 1	"t": 1815770	"P": 1522.75	"F": 4479}
{"v": 1	"t": 1815791	"P": 1532.5	"F": 4340	"C": 45.85	"D": 3296	"sn": 54091930088003	"file": "/data/device_log/data0000.out"}
{"v": 1	"t": 1815811	"P": 1533.0	"F": 4038}
{"v": 1	"t": 1815831	"P": 1519.75	"F": 3837}
{"v": 1	"t": 1815854	"P": 1516.75	"F": 3782}
{"v": 1	"t": 1815874	"P": 1521.25	"F": 3692}
{"v": 1	"t": 1815894	"P": 1524.75	"F": 3485}
{"v": 1	"t": 1815915	"P": 1522.25	"F": 3589}
{"v": 1	"t": 1815935	"P": 1515.25	"F": 3250}
{"v": 1	"t": 1815955	"P": 1514.0	"F": 3285}
{"v": 1	"t": 1815976	"P": 1525.25	"F": 3242}
{"v": 1	"t": 1815996	"P": 1514.5	"F": 3277}
{"v": 1	"t": 1816016	"P": 1508.0	"F": 3082}
{"v": 1	"t": 1816037	"P": 1514.25	"F": 3145}
{"v": 1	"t": 1816057	"P": 1525.75	"F": 3087}
{"v": 1	"t": 1816077	"P": 1515.75	"F": 3063}
{"v": 1	"t": 1816098	"P": 1507.0	"F": 2934}
{"v": 1	"t": 1816118	"P": 1511.5	"F": 2957}
{"v": 1	"t": 1816138	"P": 1521.5	"F": 3093}
{"v": 1	"t": 1816159	"P": 1522.75	"F": 2847}
{"v": 1	"t": 1816179	"P": 1514.0	"F": 3066}
{"v": 1	"t": 1816199	"P": 1526.0	"F": 3170}
{"v": 1	"t": 1816220	"P": 1527.5	"F": 3046}
{"v": 1	"t": 1816240	"P": 1517.75	"F": 3105}
{"v": 1	"t": 1816260	"P": 1521.25	"F": 3160}
{"v": 1	"t": 1816281	"P": 1532.25	"F": 3311}
{"v": 1	"t": 1816301	"P": 1529.25	"F": 3403}
{"v": 1	"t": 1816321	"P": 1525.5	"F": 3525}
{"v": 1	"t": 1816342	"P": 1522.0	"F": 3631}
{"v": 1	"t": 1816362	"P": 1535.25	"F": 3872}
{"v": 1	"t": 1816382	"P": 1542.0	"F": 3880}
{"v": 1	"t": 1816402	"P": 1538.0	"F": 4346}
{"v": 1	"t": 1816423	"P": 1536.75	"F": 4431}
{"v": 1	"t": 1816443	"P": 1557.0	"F": 4776}
{"v": 1	"t": 1816463	"P": 1565.75	"F": 5017}
{"v": 1	"t": 1816484	"P": 1554.75	"F": 5282}
{"v": 1	"t": 1816504	"P": 1553.0	"F": 5417}
{"v": 1	"t": 1816524	"P": 1574.0	"F": 5883}
{"v": 1	"t": 1816545	"P": 1585.25	"F": 6253}
{"v": 1	"t": 1816565	"P": 1576.0	"F": 6282}
{"v": 1	"t": 1816585	"P": 1574.75	"F": 6397}
{"v": 1	"t": 1816606	"P": 1596.75	"F": 6936}
{"v": 1	"t": 1816626	"P": 1597.5	"F": 7031}
{"v": 1	"t": 1816646	"P": 1595.0	"F": 7222}
{"v": 1	"t": 1816666	"P": 1592.25	"F": 7203}
{"v": 1	"t": 1816687	"P": 1609.75	"F": 7310}
{"v": 1	"t": 1816707	"P": 1601.25	"F": 7632}
{"v": 1	"t": 1816728	"P": 1600.25	"F": 7808}
{"v": 1	"t": 1816748	"P": 1617.25	"F": 7755}
{"v": 1	"t": 1816768	"P": 1619.25	"F": 7988}
{"v": 1	"t": 1816789	"P": 1607.0	"F": 8014}
{"v": 1	"t": 1816809	"P": 1610.75	"F": 8489	"C": 45.895	"D": 3296	"sn": 54091930088003	"file": "/data/device_log/data0000.out"	"CO2": 3345.145751953125	"Tp": 25.822463989257812	"H": 18.331796646118164}
{"v": 1	"t": 1816830	"P": 1610.5	"F": 8273}
{"v": 1	"t": 1816851	"P": 1637.25	"F": 8611}
{"v": 1	"t": 1816873	"P": 1632.75	"F": 8811}
{"v": 1	"t": 1816894	"P": 1633.0	"F": 8577}
{"v": 1	"t": 1816914	"P": 1623.75	"F": 8828}
{"v": 1	"t": 1816934	"P": 1641.0	"F": 8553}
{"v": 1	"t": 1816955	"P": 1641.0	"F": 8903}
{"v": 1	"t": 1816975	"P": 1637.0	"F": 8865}
{"v": 1	"t": 1816996	"P": 1632.25	"F": 9094}
{"v": 1	"t": 1817016	"P": 1643.5	"F": 8604}
{"v": 1	"t": 1817036	"P": 1633.0	"F": 9100}
{"v": 1	"t": 1817057	"P": 1637.5	"F": 9005}
{"v": 1	"t": 1817077	"P": 1655.75	"F": 9553}
{"v": 1	"t": 1817097	"P": 1643.5	"F": 9388}
{"v": 1	"t": 1817118	"P": 1636.0	"F": 9252}
{"v": 1	"t": 1817138	"P": 1652.25	"F": 9499}
{"v": 1	"t": 1817158	"P": 1659.0	"F": 10049}
{"v": 1	"t": 1817179	"P": 1641.5	"F": 9773}
{"v": 1	"t": 1817199	"P": 1636.25	"F": 9597}
{"v": 1	"t": 1817220	"P": 1648.0	"F": 9736}
{"v": 1	"t": 1817240	"P": 1652.25	"F": 9819}
{"v": 1	"t": 1817260	"P": 1648.75	"F": 9686}
{"v": 1	"t": 1817281	"P": 1649.5	"F": 9897}
{"v": 1	"t": 1817301	"P": 1646.75	"F": 9483}
{"v": 1	"t": 1817322	"P": 1642.5	"F": 9365}
{"v": 1	"t": 1817342	"P": 1660.75	"F": 9982}
{"v": 1	"t": 1817362	"P": 1647.0	"F": 9604}
{"v": 1	"t": 1817383	"P": 1647.75	"F": 10073}
{"v": 1	"t": 1817403	"P": 1654.75	"F": 9492}
{"v": 1	"t": 1817424	"P": 1642.0	"F": 9060}
{"v": 1	"t": 1817444	"P": 1639.5	"F": 9475}
{"v": 1	"t": 1817465	"P": 1640.5	"F": 9984}
{"v": 1	"t": 1817485	"P": 1638.0	"F": 9580}
{"v": 1	"t": 1817506	"P": 1645.0	"F": 9875}
{"v": 1	"t": 1817526	"P": 1651.25	"F": 9381}
{"v": 1	"t": 1817546	"P": 1632.25	"F": 9794}
{"v": 1	"t": 1817567	"P": 1641.25	"F": 9699}
{"v": 1	"t": 1817587	"P": 1643.5	"F": 9502}
{"v": 1	"t": 1817607	"P": 1627.75	"F": 9558}
{"v": 1	"t": 1817628	"P": 1631.5	"F": 9560}
{"v": 1	"t": 1817648	"P": 1646.5	"F": 9316}
{"v": 1	"t": 1817669	"P": 1636.0	"F": 9335}
{"v": 1	"t": 1817689	"P": 1639.75	"F": 9096}
{"v": 1	"t": 1817709	"P": 1625.75	"F": 9402}
{"v": 1	"t": 1817730	"P": 1630.25	"F": 9161}
{"v": 1	"t": 1817750	"P": 1635.0	"F": 9269}
{"v": 1	"t": 1817770	"P": 1622.0	"F": 9442}
{"v": 1	"t": 1817791	"P": 1637.5	"F": 8588}
{"v": 1	"t": 1817811	"P": 1633.75	"F": 8895}
{"v": 1	"t": 1817831	"P": 1605.5	"F": 8977	"C": 45.865	"D": 3296	"sn": 54091930088003	"file": "/data/device_log/data0000.out"}
{"v": 1	"t": 1817852	"P": 1627.0	"F": 8552}
{"v": 1	"t": 1817872	"P": 1626.25	"F": 8672}
{"v": 1	"t": 1817894	"P": 1617.0	"F": 8187}
{"v": 1	"t": 1817915	"P": 1607.0	"F": 7957}
{"v": 1	"t": 1817935	"P": 1612.25	"F": 7716}
{"v": 1	"t": 1817955	"P": 1600.0	"F": 7853}
{"v": 1	"t": 1817976	"P": 1595.25	"F": 7327}
{"v": 1	"t": 1817996	"P": 1594.25	"F": 6852}
{"v": 1	"t": 1818016	"P": 1574.0	"F": 6695}
{"v": 1	"t": 1818037	"P": 1566.0	"F": 6153}
{"v": 1	"t": 1818057	"P": 1575.75	"F": 6330}
{"v": 1	"t": 1818077	"P": 1561.75	"F": 5731}
{"v": 1	"t": 1818097	"P": 1553.25	"F": 5613}
{"v": 1	"t": 1818118	"P": 1547.25	"F": 5211}
{"v": 1	"t": 1818138	"P": 1547.0	"F": 4896}
{"v": 1	"t": 1818158	"P": 1547.25	"F": 4887}
{"v": 1	"t": 1818179	"P": 1536.25	"F": 4650}
{"v": 1	"t": 1818199	"P": 1535.0	"F": 4363}
{"v": 1	"t": 1818219	"P": 1530.75	"F": 4176}
{"v": 1	"t": 1818240	"P": 1533.0	"F": 3880}
{"v": 1	"t": 1818260	"P": 1531.0	"F": 3823}
{"v": 1	"t": 1818280	"P": 1518.25	"F": 3623}
{"v": 1	"t": 1818300	"P": 1519.0	"F": 3564}
{"v": 1	"t": 1818321	"P": 1527.0	"F": 3500}
{"v": 1	"t": 1818341	"P": 1520.25	"F": 3323}
{"v": 1	"t": 1818361	"P": 1510.75	"F": 3210}
{"v": 1	"t": 1818382	"P": 1508.75	"F": 3075}
{"v": 1	"t": 1818402	"P": 1522.5	"F": 3052}
{"v": 1	"t": 1818422	"P": 1517.25	"F": 3131}
{"v": 1	"t": 1818442	"P": 1509.5	"F": 3071}
{"v": 1	"t": 1818463	"P": 1505.75	"F": 2951}
{"v": 1	"t": 1818483	"P": 1520.0	"F": 3103}
{"v": 1	"t": 1818503	"P": 1520.75	"F": 3094}
{"v": 1	"t": 1818524	"P": 1511.75	"F": 3071}
{"v": 1	"t": 1818544	"P": 1511.5	"F": 3020}
{"v": 1	"t": 1818564	"P": 1522.25	"F": 3093}
{"v": 1	"t": 1818585	"P": 1522.75	"F": 2994}
{"v": 1	"t": 1818605	"P": 1517.25	"F": 3056}
{"v": 1	"t": 1818625	"P": 1514.0	"F": 3088}
{"v": 1	"t": 1818645	"P": 1523.0	"F": 3131}
{"v": 1	"t": 1818666	"P": 1529.5	"F": 3085}
{"v": 1	"t": 1818686	"P": 1526.5	"F": 3149}
{"v": 1	"t": 1818706	"P": 1518.0	"F": 3156}
{"v": 1	"t": 1818727	"P": 1525.25	"F": 3638}
{"v": 1	"t": 1818747	"P": 1537.5	"F": 3685}
{"v": 1	"t": 1818767	"P": 1532.0	"F": 4022}
{"v": 1	"t": 1818788	"P": 1532.25	"F": 4120}
{"v": 1	"t": 1818808	"P": 1544.25	"F": 4344}
{"v": 1	"t": 1818828	"P": 1559.5	"F": 4687}
{"v": 1	"t": 1818848	"P": 1559.25	"F": 4990	"C": 45.915	"D": 3296	"sn": 54091930088003	"file": "/data/device_log/data0000.out"	"CO2": 3114.658203125	"Tp": 25.8358154296875	"H": 18.500612258911133}
{"v": 1	"t": 1818870	"P": 1562.5	"F": 5461}
{"v": 1	"t": 1818890	"P": 1562.25	"F": 5572}
{"v": 1	"t": 1818910	"P": 1564.25	"F": 5856}
{"v": 1	"t": 1818931	"P": 1581.0	"F": 6358}
{"v": 1	"t": 1818951	"P": 1589.5	"F": 6367}
{"v": 1	"t": 1818971	"P": 1585.75	"F": 6611}
{"v": 1	"t": 1818992	"P": 1581.5	"F": 6977}
{"v": 1	"t": 1819012	"P": 1603.75	"F": 6931}
{"v": 1	"t": 1819032	"P": 1611.5	"F": 7164}
{"v": 1	"t": 1819052	"P": 1610.75	"F": 7466}
{"v": 1	"t": 1819073	"P": 1609.5	"F": 7816}
{"v": 1	"t": 1819093	"P": 1607.0	"F": 8037}
{"v": 1	"t": 1819113	"P": 1621.75	"F": 8365}
{"v": 1	"t": 1819134	"P": 1625.0	"F": 8409}
{"v": 1	"t": 1819154	"P": 1617.25	"F": 8497}
{"v": 1	"t": 1819174	"P": 1627.5	"F": 8531}
{"v": 1	"t": 1819194	"P": 1635.5	"F": 8608}
{"v": 1	"t": 1819215	"P": 1631.75	"F": 8855}
{"v": 1	"t": 1819235	"P": 1636.0	"F": 8454}
{"v": 1	"t": 1819255	"P": 1630.75	"F": 8977}
{"v": 1	"t": 1819276	"P": 1642.0	"F": 9133}
{"v": 1	"t": 1819296	"P": 1643.25	"F": 8913}
{"v": 1	"t": 1819316	"P": 1639.5	"F": 9430}
{"v": 1	"t": 1819337	"P": 1639.75	"F": 9407}
{"v": 1	"t": 1819357	"P": 1653.0	"F": 9752}
{"v": 1	"t": 1819377	"P": 1647.5	"F": 9740}
{"v": 1	"t": 1819398	"P": 1637.25	"F": 9649}
{"v": 1	"t": 1819418	"P": 1638.0	"F": 9609}
{"v": 1	"t": 1819438	"P": 1666.0	"F": 9720}
{"v": 1	"t": 1819458	"P": 1649.0	"F": 9416}
{"v": 1	"t": 1819479	"P": 1641.0	"F": 9395}
{"v": 1	"t": 1819499	"P": 1637.5	"F": 9508}
{"v": 1	"t": 1819519	"P": 1646.75	"F": 9650}
{"v": 1	"t": 1819540	"P": 1654.75	"F": 9676}
{"v": 1	"t": 1819560	"P": 1650.5	"F": 9307}
{"v": 1	"t": 1819580	"P": 1642.5	"F": 9434}
{"v": 1	"t": 1819601	"P": 1640.75	"F": 9827}
{"v": 1	"t": 1819621	"P": 1655.5	"F": 9736}
{"v": 1	"t": 1819641	"P": 1645.25	"F": 9878}
{"v": 1	"t": 1819661	"P": 1636.75	"F": 9475}
{"v": 1	"t": 1819682	"P": 1637.5	"F": 9647}
{"v": 1	"t": 1819702	"P": 1649.5	"F": 9703}
{"v": 1	"t": 1819722	"P": 1636.25	"F": 9772}
{"v": 1	"t": 1819743	"P": 1629.25	"F": 9338}
{"v": 1	"t": 1819763	"P": 1635.0	"F": 9561}
{"v": 1	"t": 1819783	"P": 1651.0	"F": 9258}
{"v": 1	"t": 1819803	"P": 1649.5	"F": 9191}
{"v": 1	"t": 1819824	"P": 1643.25	"F": 9761}
{"v": 1	"t": 1819844	"P": 1633.5	"F": 9383}
{"v": 1	"t": 1819864	"P": 1642.0	"F": 9527	"C": 45.89	"D": 3296	"sn": 54091930088003	"file": "/data/device_log/data0000.out"}
{"v": 1	"t": 1819885	"P": 1644.5	"F": 9108}
{"v": 1	"t": 1819905	"P": 1634.0	"F": 9523}
{"v": 1	"t": 1819925	"P": 1643.0	"F": 9326}
{"v": 1	"t": 1819946	"P": 1662.25	"F": 9429}
{"v": 1	"t": 1819966	"P": 1638.25	"F": 9372}
{"v": 1	"t": 1819986	"P": 1632.5	"F": 9293}
{"v": 1	"t": 1820007	"P": 1628.75	"F": 9749}
{"v": 1	"t": 1820027	"P": 1643.25	"F": 9120}
{"v": 1	"t": 1820047	"P": 1632.5	"F": 9146}
{"v": 1	"t": 1820068	"P": 1620.75	"F": 9150}
{"v": 1	"t": 1820088	"P": 1638.75	"F": 9237}
{"v": 1	"t": 1820108	"P": 1641.25	"F": 9100}
{"v": 1	"t": 1820129	"P": 1624.75	"F": 9179}
{"v": 1	"t": 1820149	"P": 1615.5	"F": 9322}
{"v": 1	"t": 1820169	"P": 1634.5	"F": 8340}
{"v": 1	"t": 1820190	"P": 1625.0	"F": 8329}
{"v": 1	"t": 1820210	"P": 1611.5	"F": 8416}
{"v": 1	"t": 1820230	"P": 1596.75	"F": 8159}
{"v": 1	"t": 1820251	"P": 1598.5	"F": 7797}
{"v": 1	"t": 1820271	"P": 1602.5	"F": 7564}
{"v": 1	"t": 1820291	"P": 1591.75	"F": 7088}
{"v": 1	"t": 1820311	"P": 1574.25	"F": 6655}
{"v": 1	"t": 1820332	"P": 1574.25	"F": 6508}
{"v": 1	"t": 1820352	"P": 1573.75	"F": 5994}
{"v": 1	"t": 1820372	"P": 1569.25	"F": 5856}
{"v": 1	"t": 1820393	"P": 1551.5	"F": 5672}
{"v": 1	"t": 1820413	"P": 1538.25	"F": 5247}
{"v": 1	"t": 1820433	"P": 1558.25	"F": 4938}
{"v": 1	"t": 1820453	"P": 1547.25	"F": 4954}
{"v": 1	"t": 1820474	"P": 1533.25	"F": 4615}
{"v": 1	"t": 1820494	"P": 1526.5	"F": 4430}
{"v": 1	"t": 1820514	"P": 1535.0	"F": 4199}
{"v": 1	"t": 1820535	"P": 1537.25	"F": 3992}
{"v": 1	"t": 1820555	"P": 1521.5	"F": 3671}
{"v": 1	"t": 1820575	"P": 1518.5	"F": 3485}
{"v": 1	"t": 1820596	"P": 1526.25	"F": 3419}
{"v": 1	"t": 1820616	"P": 1527.25	"F": 3321}
{"v": 1	"t": 1820636	"P": 1518.25	"F": 3192}
{"v": 1	"t": 1820657	"P": 1509.25	"F": 3093}
{"v": 1	"t": 1820677	"P": 1522.0	"F": 3008}
{"v": 1	"t": 1820697	"P": 1512.0	"F": 3120}
{"v": 1	"t": 1820718	"P": 1512.25	"F": 3016}
{"v": 1	"t": 1820738	"P": 1517.0	"F": 3052}
{"v": 1	"t": 1820758	"P": 1521.5	"F": 3132}
{"v": 1	"t": 1820779	"P": 1513.25	"F": 3010}
{"v": 1	"t": 1820799	"P": 1504.0	"F": 3046}
{"v": 1	"t": 1820819	"P": 1519.75	"F": 3212}
{"v": 1	"t": 1820840	"P": 1522.25	"F": 3048}
{"v": 1	"t": 1820860	"P": 1517.25	"F": 3094}
{"v": 1	"t": 1820880	"P": 1513.25	"F": 3254	"C": 45.905	"D": 3296	"sn": 54091930088003	"file": "/data/device_log/data0000.out"	"CO2": 2948.3662109375	"Tp": 25.851837158203125	"H": 18.648805618286133}
{"v": 1	"t": 1820902	"P": 1530.0	"F": 3204}
{"v": 1	"t": 1820923	"P": 1516.5	"F": 3200}
{"v": 1	"t": 1820943	"P": 1526.5	"F": 3187}
{"v": 1	"t": 1820964	"P": 1529.75	"F": 3526}
{"v": 1	"t": 1820984	"P": 1527.25	"F": 3617}
{"v": 1	"t": 1821004	"P": 1540.0	"F": 3941}
{"v": 1	"t": 1821025	"P": 1541.75	"F": 4361}
{"v": 1	"t": 1821045	"P": 1541.25	"F": 4557}
{"v": 1	"t": 1821066	"P": 1558.25	"F": 4817}
{"v": 1	"t": 1821086	"P": 1559.0	"F": 5126}
{"v": 1	"t": 1821107	"P": 1554.75	"F": 5537}
{"v": 1	"t": 1821127	"P": 1571.75	"F": 5582}
{"v": 1	"t": 1821147	"P": 1580.75	"F": 6015}
{"v": 1	"t": 1821167	"P": 1578.0	"F": 6352}
{"v": 1	"t": 1821188	"P": 1577.25	"F": 6863}
{"v": 1	"t": 1821208	"P": 1598.5	"F": 6853}
{"v": 1	"t": 1821228	"P": 1609.5	"F": 6878}
{"v": 1	"t": 1821249	"P": 1597.25	"F": 7471}
{"v": 1	"t": 1821269	"P": 1597.75	"F": 7581}
{"v": 1	"t": 1821289	"P": 1612.25	"F": 8034}
{"v": 1	"t": 1821310	"P": 1616.0	"F": 7927}
{"v": 1	"t": 1821330	"P": 1622.25	"F": 8184}
{"v": 1	"t": 1821350	"P": 1617.75	"F": 7928}
{"v": 1	"t": 1821370	"P": 1615.75	"F": 8545}
{"v": 1	"t": 1821391	"P": 1639.0	"F": 8835}
{"v": 1	"t": 1821411	"P": 1624.75	"F": 8567}
{"v": 1	"t": 1821431	"P": 1618.25	"F": 8673}
{"v": 1	"t": 1821452	"P": 1625.25	"F": 9118}
{"v": 1	"t": 1821472	"P": 1631.75	"F": 8765}
{"v": 1	"t": 1821492	"P": 1637.0	"F": 8956}
{"v": 1	"t": 1821513	"P": 1629.5	"F": 9260}
{"v": 1	"t": 1821533	"P": 1632.0	"F": 9392}
{"v": 1	"t": 1821553	"P": 1639.75	"F": 8905}
{"v": 1	"t": 1821574	"P": 1637.25	"F": 8903}
{"v": 1	"t": 1821594	"P": 1628.25	"F": 9422}
{"v": 1	"t": 1821614	"P": 1625.0	"F": 9872}
{"v": 1	"t": 1821635	"P": 1645.5	"F": 9579}
{"v": 1	"t": 1821655	"P": 1625.75	"F": 9324}
{"v": 1	"t": 1821675	"P": 1649.0	"F": 9235}
{"v": 1	"t": 1821696	"P": 1652.75	"F": 9564}
{"v": 1	"t": 1821716	"P": 1644.0	"F": 9295}
{"v": 1	"t": 1821736	"P": 1640.25	"F": 9782}
{"v": 1	"t": 1821757	"P": 1646.25	"F": 9303}
{"v": 1	"t": 1821777	"P": 1653.25	"F": 9654}
{"v": 1	"t": 1821797	"P": 1642.25	"F": 9686}
{"v": 1	"t": 1821818	"P": 1656.5	"F": 10238}
{"v": 1	"t": 1821838	"P": 1635.5	"F": 9988}
{"v": 1	"t": 1821858	"P": 1649.25	"F": 9780}
{"v": 1	"t": 1821879	"P": 1655.75	"F": 9880}
{"v": 1	"t": 1821899	"P": 1649.0	"F": 9823	"C": 45.88	"D": 3296	"sn": 54091930088003	"file": "/data/device_log/data0000.out"}
{"v": 1	"t": 1821919	"P": 1639.25	"F": 9428}
{"v": 1	"t": 1821940	"P": 1651.0	"F": 9874}
{"v": 1	"t": 1821960	"P": 1637.25	"F": 9647}
{"v": 1	"t": 1821980	"P": 1642.0	"F": 9738}
{"v": 1	"t": 1822001	"P": 1650.0	"F": 9675}
{"v": 1	"t": 1822021	"P": 1649.25	"F": 9336}
{"v": 1	"t": 1822041	"P": 1631.5	"F": 9998}
{"v": 1	"t": 1822062	"P": 1629.25	"F": 9495}
{"v": 1	"t": 1822082	"P": 1658.25	"F": 9458}
{"v": 1	"t": 1822102	"P": 1641.0	"F": 9676}
{"v": 1	"t": 1822123	"P": 1637.0	"F": 9461}
{"v": 1	"t": 1822143	"P": 1650.25	"F": 9365}
{"v": 1	"t": 1822164	"P": 1646.0	"F": 9355}
{"v": 1	"t": 1822184	"P": 1639.5	"F": 9325}
{"v": 1	"t": 1822204	"P": 1639.5	"F": 9456}
{"v": 1	"t": 1822225	"P": 1646.0	"F": 8929}
{"v": 1	"t": 1822245	"P": 1632.0	"F": 9219}
{"v": 1	"t": 1822265	"P": 1622.5	"F": 9072}
{"v": 1	"t": 1822286	"P": 1633.75	"F": 8964}
{"v": 1	"t": 1822306	"P": 1629.25	"F": 8826}
{"v": 1	"t": 1822326	"P": 1618.0	"F": 8346}
{"v": 1	"t": 1822347	"P": 1609.25	"F": 8266}
{"v": 1	"t": 1822367	"P": 1610.5	"F": 8213}
{"v": 1	"t": 1822387	"P": 1602.75	"F": 7775}
{"v": 1	"t": 1822407	"P": 1595.5	"F": 7066}
{"v": 1	"t": 1822428	"P": 1575.25	"F": 6972}
{"v": 1	"t": 1822448	"P": 1580.5	"F": 6523}
{"v": 1	"t": 1822468	"P": 1573.0	"F": 6201}
{"v": 1	"t": 1822489	"P": 1567.25	"F": 5944}
{"v": 1	"t": 1822509	"P": 1553.25	"F": 5619}
{"v": 1	"t": 1822529	"P": 1558.25	"F": 5421}
{"v": 1	"t": 1822550	"P": 1553.75	"F": 4859}
{"v": 1	"t": 1822570	"P": 1536.0	"F": 4695}
{"v": 1	"t": 1822590	"P": 1530.5	"F": 4515}
{"v": 1	"t": 1822611	"P": 1532.0	"F": 4224}
{"v": 1	"t": 1822631	"P": 1532.75	"F": 4022}
{"v": 1	"t": 1822651	"P": 1524.5	"F": 3739}
{"v": 1	"t": 1822672	"P": 1517.0	"F": 3553}
{"v": 1	"t": 1822692	"P": 1528.0	"F": 3465}
{"v": 1	"t": 1822713	"P": 1519.25	"F": 3392}
{"v": 1	"t": 1822733	"P": 1509.75	"F": 3168}
{"v": 1	"t": 1822753	"P": 1521.25	"F": 3033}
{"v": 1	"t": 1822773	"P": 1518.25	"F": 2820}
{"v": 1	"t": 1822794	"P": 1514.75	"F": 2716}
{"v": 1	"t": 1822814	"P": 1502.25	"F": 2762}
{"v": 1	"t": 1822834	"P": 1517.0	"F": 2621}
{"v": 1	"t": 1822855	"P": 1518.25	"F": 2610}
{"v": 1	"t": 1822875	"P": 1510.0	"F": 2626}
{"v": 1	"t": 1822895	"P": 1505.0	"F": 2613}
{"v": 1	"t": 1822916	"P": 1521.25	"F": 2698	"C": 45.955	"D": 3295	"sn": 54091930088003	"file": "/data/device_log/data0000.out"	"CO2": 3546.0986328125	"Tp": 25.865188598632812	"H": 18.915157318115234}
{"v": 1	"t": 1822937	"P": 1518.5	"F": 2705}
{"v": 1	"t": 1822957	"P": 1515.0	"F": 2730}
{"v": 1	"t": 1822978	"P": 1513.0	"F": 2819}
{"v": 1	"t": 1822998	"P": 1515.5	"F": 2800}
{"v": 1	"t": 1823018	"P": 1527.25	"F": 2634}
{"v": 1	"t": 1823039	"P": 1520.0	"F": 2917}
{"v": 1	"t": 1823059	"P": 1516.75	"F": 2938}
{"v": 1	"t": 1823079	"P": 1515.0	"F": 3084}
{"v": 1	"t": 1823100	"P": 1530.25	"F": 3270}
{"v": 1	"t": 1823120	"P": 1527.5	"F": 3547}
{"v": 1	"t": 1823140	"P": 1526.5	"F": 3750}
{"v": 1	"t": 1823160	"P": 1533.5	"F": 4111}
{"v": 1	"t": 1823181	"P": 1553.5	"F": 4368}
{"v": 1	"t": 1823201	"P": 1548.75	"F": 4743}
{"v": 1	"t": 1823221	"P": 1552.25	"F": 5128}
{"v": 1	"t": 1823242	"P": 1561.5	"F": 5291}
{"v": 1	"t": 1823262	"P": 1570.25	"F": 5619}
{"v": 1	"t": 1823283	"P": 1569.0	"F": 6033}
{"v": 1	"t": 1823303	"P": 1577.0	"F": 6234}
{"v": 1	"t": 1823323	"P": 1586.5	"F": 6149}
{"v": 1	"t": 1823344	"P": 1585.0	"F": 6714}
{"v": 1	"t": 1823364	"P": 1582.75	"F": 6961}
{"v": 1	"t": 1823384	"P": 1595.5	"F": 6873}
{"v": 1	"t": 1823404	"P": 1607.5	"F": 7444}
{"v": 1	"t": 1823425	"P": 1600.25	"F": 7303}
{"v": 1	"t": 1823445	"P": 1601.75	"F": 7567}
{"v": 1	"t": 1823465	"P": 1604.25	"F": 7655}
{"v": 1	"t": 1823486	"P": 1614.25	"F": 7942}
{"v": 1	"t": 1823506	"P": 1611.25	"F": 7928}
{"v": 1	"t": 1823526	"P": 1614.25	"F": 7926}
{"v": 1	"t": 1823547	"P": 1602.5	"F": 8091}
{"v": 1	"t": 1823567	"P": 1633.0	"F": 7989}
{"v": 1	"t": 1823587	"P": 1626.25	"F": 7958}
{"v": 1	"t": 1823608	"P": 1615.25	"F": 7905}
{"v": 1	"t": 1823628	"P": 1615.5	"F": 8349}
{"v": 1	"t": 1823648	"P": 1626.75	"F": 8292}
{"v": 1	"t": 1823668	"P": 1630.5	"F": 8796}
{"v": 1	"t": 1823689	"P": 1626.5	"F": 8799}
{"v": 1	"t": 1823709	"P": 1625.5	"F": 8691}
{"v": 1	"t": 1823729	"P": 1625.25	"F": 8807}
{"v": 1	"t": 1823750	"P": 1640.75	"F": 9120}
{"v": 1	"t": 1823770	"P": 1629.0	"F": 9222}
{"v": 1	"t": 1823791	"P": 1637.0	"F": 8648}
{"v": 1	"t": 1823811	"P": 1640.25	"F": 9207}
{"v": 1	"t": 1823831	"P": 1626.75	"F": 9260}
{"v": 1	"t": 1823852	"P": 1629.5	"F": 8796}
{"v": 1	"t": 1823872	"P": 1639.25	"F": 9137}
{"v": 1	"t": 1823892	"P": 1636.75	"F": 8934}
{"v": 1	"t": 1823913	"P": 1632.25	"F": 8769}
{"v": 1	"t": 1823933	"P": 1637.25	"F": 8382	"C": 45.925	"D": 3295	"sn": 54091930088003	"file": "/data/device_log/data0000.out"}
{"v": 1	"t": 1823953	"P": 1646.0	"F": 9512}
{"v": 1	"t": 1823974	"P": 1648.0	"F": 9261}
{"v": 1	"t": 1823994	"P": 1639.25	"F": 9369}
{"v": 1	"t": 1824014	"P": 1632.0	"F": 9794}
{"v": 1	"t": 1824035	"P": 1648.5	"F": 9620}
{"v": 1	"t": 1824055	"P": 1644.25	"F": 9450}
{"v": 1	"t": 1824075	"P": 1642.75	"F": 9758}
{"v": 1	"t": 1824096	"P": 1646.75	"F": 9395}
{"v": 1	"t": 1824116	"P": 1651.25	"F": 9851}
{"v": 1	"t": 1824136	"P": 1637.75	"F": 9705}
{"v": 1	"t": 1824157	"P": 1638.75	"F": 9669}
{"v": 1	"t": 1824177	"P": 1656.5	"F": 9579}
{"v": 1	"t": 1824197	"P": 1644.75	"F": 9625}
{"v": 1	"t": 1824218	"P": 1627.25	"F": 9436}
{"v": 1	"t": 1824238	"P": 1636.5	"F": 9679}
{"v": 1	"t": 1824258	"P": 1642.75	"F": 9990}
{"v": 1	"t": 1824279	"P": 1645.0	"F": 10031}
{"v": 1	"t": 1824299	"P": 1641.75	"F": 9866}
{"v": 1	"t": 1824319	"P": 1642.5	"F": 9584}
{"v": 1	"t": 1824340	"P": 1651.5	"F": 8994}
{"v": 1	"t": 1824360	"P": 1650.5	"F": 9565}
{"v": 1	"t": 1824381	"P": 1644.25	"F": 9395}
{"v": 1	"t": 1824401	"P": 1624.75	"F": 9632}
{"v": 1	"t": 1824422	"P": 1647.25	"F": 9752}
{"v": 1	"t": 1824442	"P": 1639.5	"F": 9418}
{"v": 1	"t": 1824463	"P": 1638.5	"F": 8828}
{"v": 1	"t": 1824483	"P": 1641.75	"F": 9153}
{"v": 1	"t": 1824504	"P": 1636.5	"F": 9126}
{"v": 1	"t": 1824524	"P": 1626.5	"F": 8862}
{"v": 1	"t": 1824544	"P": 1637.5	"F": 8379}
{"v": 1	"t": 1824565	"P": 1627.25	"F": 8617}
{"v": 1	"t": 1824585	"P": 1610.25	"F": 8414}
{"v": 1	"t": 1824605	"P": 1601.25	"F": 8133}
{"v": 1	"t": 1824626	"P": 1616.0	"F": 7960}
{"v": 1	"t": 1824646	"P": 1604.75	"F": 7667}
{"v": 1	"t": 1824666	"P": 1590.5	"F": 7375}
{"v": 1	"t": 1824687	"P": 1574.25	"F": 7126}
{"v": 1	"t": 1824707	"P": 1589.25	"F": 6569}
{"v": 1	"t": 1824727	"P": 1570.75	"F": 6241}
{"v": 1	"t": 1824747	"P": 1562.5	"F": 5929}
{"v": 1	"t": 1824768	"P": 1551.0	"F": 5552}
{"v": 1	"t": 1824788	"P": 1553.25	"F": 5236}
{"v": 1	"t": 1824808	"P": 1552.75	"F": 5057}
{"v": 1	"t": 1824829	"P": 1544.0	"F": 4746}
{"v": 1	"t": 1824849	"P": 1532.75	"F": 4361}
{"v": 1	"t": 1824869	"P": 1537.75	"F": 4318}
{"v": 1	"t": 1824890	"P": 1537.25	"F": 4093}
{"v": 1	"t": 1824910	"P": 1525.0	"F": 3845}
{"v": 1	"t": 1824930	"P": 1517.5	"F": 3626}
{"v": 1	"t": 1824951	"P": 1523.25	"F": 3627	"C": 45.95	"D": 3295	"sn": 54091930088003	"file": "/data/device_log/data0000.out"	"CO2": 4224.4736328125	"Tp": 25.865188598632812	"H": 19.060791015625}
{"v": 1	"t": 1824971	"P": 1525.25	"F": 3376}
{"v": 1	"t": 1824991	"P": 1514.0	"F": 3160}
{"v": 1	"t": 1825012	"P": 1512.5	"F": 3121}
{"v": 1	"t": 1825032	"P": 1520.25	"F": 3054}
{"v": 1	"t": 1825053	"P": 1510.0	"F": 3024}
{"v": 1	"t": 1825073	"P": 1515.5	"F": 3042}
{"v": 1	"t": 1825093	"P": 1517.25	"F": 2777}
{"v": 1	"t": 1825114	"P": 1510.0	"F": 2748}
{"v": 1	"t": 1825134	"P": 1507.5	"F": 2796}
{"v": 1	"t": 1825154	"P": 1518.0	"F": 2763}
{"v": 1	"t": 1825175	"P": 1516.75	"F": 2721}
{"v": 1	"t": 1825195	"P": 1507.75	"F": 2714}
{"v": 1	"t": 1825215	"P": 1505.0	"F": 2631}
{"v": 1	"t": 1825236	"P": 1522.0	"F": 2655}
{"v": 1	"t": 1825256	"P": 1519.75	"F": 2886}
{"v": 1	"t": 1825276	"P": 1514.5	"F": 2782}
{"v": 1	"t": 1825297	"P": 1511.0	"F": 2868}
{"v": 1	"t": 1825317	"P": 1523.5	"F": 2789}
{"v": 1	"t": 1825337	"P": 1524.75	"F": 2848}
{"v": 1	"t": 1825357	"P": 1524.0	"F": 3098}
{"v": 1	"t": 1825378	"P": 1517.25	"F": 3419}
{"v": 1	"t": 1825398	"P": 1530.5	"F": 3648}
{"v": 1	"t": 1825418	"P": 1536.0	"F": 3767}
{"v": 1	"t": 1825439	"P": 1542.0	"F": 3980}
{"v": 1	"t": 1825459	"P": 1540.25	"F": 4363}
{"v": 1	"t": 1825479	"P": 1555.0	"F": 5049}
{"v": 1	"t": 1825500	"P": 1558.5	"F": 5288}
{"v": 1	"t": 1825520	"P": 1565.25	"F": 5458}
{"v": 1	"t": 1825540	"P": 1560.25	"F": 5804}
{"v": 1	"t": 1825561	"P": 1573.5	"F": 6272}
{"v": 1	"t": 1825581	"P": 1584.5	"F": 6471}
{"v": 1	"t": 1825602	"P": 1576.25	"F": 6793}
{"v": 1	"t": 1825622	"P": 1589.5	"F": 6890}
{"v": 1	"t": 1825642	"P": 1602.25	"F": 6871}
{"v": 1	"t": 1825662	"P": 1600.75	"F": 7509}
{"v": 1	"t": 1825683	"P": 1592.5	"F": 7623}
{"v": 1	"t": 1825703	"P": 1610.0	"F": 7520}
{"v": 1	"t": 1825723	"P": 1618.5	"F": 7637}
{"v": 1	"t": 1825744	"P": 1607.5	"F": 7900}
{"v": 1	"t": 1825764	"P": 1613.5	"F": 7847}
{"v": 1	"t": 1825784	"P": 1614.75	"F": 8044}
{"v": 1	"t": 1825805	"P": 1624.75	"F": 8284}
{"v": 1	"t": 1825825	"P": 1617.75	"F": 8400}
{"v": 1	"t": 1825845	"P": 1626.5	"F": 8766}
{"v": 1	"t": 1825866	"P": 1626.75	"F": 8722}
{"v": 1	"t": 1825886	"P": 1639.0	"F": 8385}
{"v": 1	"t": 1825906	"P": 1626.5	"F": 8639}
{"v": 1	"t": 1825926	"P": 1619.25	"F": 8721}
{"v": 1	"t": 1825947	"P": 1634.0	"F": 9060}
{"v": 1	"t": 1825967	"P": 1642.5	"F": 8625	"C": 45.945	"D": 3295	"sn": 54091930088003	"file": "/data/device_log/data0000.out"	"CO2": 4679.4189453125	"Tp": 25.865188598632812	"H": 19.264698028564453}
{"v": 1	"t": 1825988	"P": 1633.5	"F": 9226}
{"v": 1	"t": 1826009	"P": 1645.25	"F": 9185}
{"v": 1	"t": 1826029	"P": 1626.5	"F": 9278}
{"v": 1	"t": 1826049	"P": 1631.5	"F": 9510}
{"v": 1	"t": 1826070	"P": 1649.5	"F": 9269}
{"v": 1	"t": 1826090	"P": 1645.25	"F": 9137}
{"v": 1	"t": 1826110	"P": 1631.5	"F": 9078}
{"v": 1	"t": 1826131	"P": 1648.5	"F": 9273}
{"v": 1	"t": 1826151	"P": 1637.0	"F": 9203}
{"v": 1	"t": 1826171	"P": 1634.75	"F": 9276}
{"v": 1	"t": 1826192	"P": 1645.5	"F": 9196}
{"v": 1	"t": 1826212	"P": 1649.5	"F": 9576}
{"v": 1	"t": 1826232	"P": 1636.5	"F": 9792}
{"v": 1	"t": 1826253	"P": 1645.5	"F": 9735}
{"v": 1	"t": 1826273	"P": 1643.5	"F": 9825}
{"v": 1	"t": 1826293	"P": 1652.5	"F": 9540}
{"v": 1	"t": 1826314	"P": 1651.25	"F": 9945}
{"v": 1	"t": 1826334	"P": 1641.5	"F": 9611}
{"v": 1	"t": 1826354	"P": 1639.75	"F": 9488}
{"v": 1	"t": 1826375	"P": 1657.5	"F": 9560}
{"v": 1	"t": 1826395	"P": 1650.75	"F": 9709}
{"v": 1	"t": 1826415	"P": 1649.75	"F": 9584}
{"v": 1	"t": 1826436	"P": 1645.0	"F": 9740}
{"v": 1	"t": 1826456	"P": 1650.0	"F": 9666}
{"v": 1	"t": 1826476	"P": 1643.25	"F": 9102}
{"v": 1	"t": 1826496	"P": 1643.25	"F": 9496}
{"v": 1	"t": 1826517	"P": 1640.0	"F": 9287}
{"v": 1	"t": 1826537	"P": 1660.5	"F": 9735}
{"v": 1	"t": 1826557	"P": 1647.5	"F": 9636}
{"v": 1	"t": 1826578	"P": 1636.0	"F": 9333}
{"v": 1	"t": 1826598	"P": 1638.25	"F": 9589}
{"v": 1	"t": 1826618	"P": 1651.25	"F": 9205}
{"v": 1	"t": 1826639	"P": 1635.5	"F": 9170}
{"v": 1	"t": 1826659	"P": 1650.0	"F": 9020}
{"v": 1	"t": 1826680	"P": 1647.25	"F": 9702}
{"v": 1	"t": 1826700	"P": 1645.25	"F": 9511}
{"v": 1	"t": 1826720	"P": 1623.0	"F": 9555}
{"v": 1	"t": 1826741	"P": 1641.25	"F": 9594}
{"v": 1	"t": 1826761	"P": 1639.5	"F": 9170}
{"v": 1	"t": 1826781	"P": 1623.5	"F": 9138}
{"v": 1	"t": 1826801	"P": 1621.0	"F": 9282}
{"v": 1	"t": 1826822	"P": 1631.75	"F": 8680}
{"v": 1	"t": 1826842	"P": 1639.0	"F": 8679}
{"v": 1	"t": 1826862	"P": 1602.0	"F": 8619}
{"v": 1	"t": 1826883	"P": 1604.5	"F": 7873}
{"v": 1	"t": 1826903	"P": 1603.0	"F": 7855}
{"v": 1	"t": 1826923	"P": 1606.25	"F": 7451}
{"v": 1	"t": 1826944	"P": 1592.5	"F": 7330}
{"v": 1	"t": 1826964	"P": 1573.75	"F": 6697}
{"v": 1	"t": 1826984	"P": 1575.5	"F": 6771	"C": 45.94	"D": 3295	"sn": 54091930088003	"file": "/data/device_log/data0000.out"}
{"v": 1	"t": 1827005	"P": 1578.0	"F": 6283}
{"v": 1	"t": 1827025	"P": 1562.75	"F": 6071}
{"v": 1	"t": 1827045	"P": 1542.5	"F": 5578}
{"v": 1	"t": 1827066	"P": 1557.5	"F": 5370}
{"v": 1	"t": 1827086	"P": 1556.25	"F": 4932}
{"v": 1	"t": 1827106	"P": 1539.75	"F": 4828}
{"v": 1	"t": 1827127	"P": 1527.25	"F": 4588}
{"v": 1	"t": 1827147	"P": 1539.25	"F": 4240}
{"v": 1	"t": 1827167	"P": 1535.25	"F": 4051}
{"v": 1	"t": 1827188	"P": 1521.5	"F": 3836}
{"v": 1	"t": 1827208	"P": 1518.25	"F": 3576}
{"v": 1	"t": 1827228	"P": 1529.5	"F": 3531}
{"v": 1	"t": 1827249	"P": 1523.25	"F": 3391}
{"v": 1	"t": 1827269	"P": 1512.5	"F": 3085}
{"v": 1	"t": 1827289	"P": 1515.75	"F": 2998}
{"v": 1	"t": 1827309	"P": 1519.0	"F": 3060}
{"v": 1	"t": 1827330	"P": 1516.25	"F": 2919}
{"v": 1	"t": 1827350	"P": 1507.5	"F": 2784}
{"v": 1	"t": 1827370	"P": 1507.5	"F": 2713}
{"v": 1	"t": 1827391	"P": 1518.25	"F": 2750}
{"v": 1	"t": 1827411	"P": 1513.25	"F": 2729}
{"v": 1	"t": 1827431	"P": 1504.5	"F": 2799}
{"v": 1	"t": 1827452	"P": 1507.75	"F": 2629}
{"v": 1	"t": 1827472	"P": 1518.25	"F": 2759}
{"v": 1	"t": 1827492	"P": 1521.0	"F": 2759}
{"v": 1	"t": 1827513	"P": 1512.25	"F": 2762}
{"v": 1	"t": 1827533	"P": 1515.75	"F": 2891}
{"v": 1	"t": 1827553	"P": 1522.25	"F": 2992}
{"v": 1	"t": 1827574	"P": 1520.0	"F": 2964}
{"v": 1	"t": 1827594	"P": 1513.25	"F": 2929}
{"v": 1	"t": 1827614	"P": 1513.0	"F": 3149}
{"v": 1	"t": 1827634	"P": 1527.5	"F": 3232}
{"v": 1	"t": 1827655	"P": 1524.75	"F": 3293}
{"v": 1	"t": 1827675	"P": 1526.5	"F": 3395}
{"v": 1	"t": 1827695	"P": 1527.75	"F": 3752}
{"v": 1	"t": 1827716	"P": 1543.75	"F": 3930}
{"v": 1	"t": 1827736	"P": 1536.0	"F": 4410}
{"v": 1	"t": 1827757	"P": 1554.0	"F": 4700}
{"v": 1	"t": 1827777	"P": 1555.0	"F": 4934}
{"v": 1	"t": 1827798	"P": 1551.25	"F": 5275}
{"v": 1	"t": 1827818	"P": 1572.75	"F": 5720}
{"v": 1	"t": 1827839	"P": 1568.25	"F": 5878}
{"v": 1	"t": 1827859	"P": 1574.25	"F": 6217}
{"v": 1	"t": 1827880	"P": 1584.0	"F": 6169}
{"v": 1	"t": 1827900	"P": 1582.75	"F": 6648}
{"v": 1	"t": 1827921	"P": 1591.25	"F": 6753}
{"v": 1	"t": 1827941	"P": 1599.0	"F": 7172}
{"v": 1	"t": 1827961	"P": 1590.5	"F": 7193}
{"v": 1	"t": 1827982	"P": 1593.5	"F": 7368}
{"v": 1	"t": 1828002	"P": 1603.5	"F": 7375	"C": 45.945	"D": 3295	"sn": 54091930088003	"file": "/data/device_log/data0000.out"	"CO2": 4068.52783203125	"Tp": 25.851837158203125	"H": 19.397993087768555}
{"v": 1	"t": 1828023	"P": 1602.75	"F": 7836}
{"v": 1	"t": 1828043	"P": 1618.0	"F": 7820}
{"v": 1	"t": 1828064	"P": 1608.25	"F": 7902}
{"v": 1	"t": 1828084	"P": 1610.5	"F": 8042}
{"v": 1	"t": 1828104	"P": 1621.75	"F": 8202}
{"v": 1	"t": 1828125	"P": 1626.75	"F": 8018}
{"v": 1	"t": 1828145	"P": 1618.5	"F": 8223}
{"v": 1	"t": 1828165	"P": 1616.25	"F": 8459}
{"v": 1	"t": 1828186	"P": 1630.25	"F": 8531}
{"v": 1	"t": 1828206	"P": 1627.5	"F": 8666}
{"v": 1	"t": 1828226	"P": 1628.75	"F": 8561}
{"v": 1	"t": 1828247	"P": 1628.5	"F": 8795}
{"v": 1	"t": 1828267	"P": 1632.0	"F": 8772}
{"v": 1	"t": 1828287	"P": 1628.25	"F": 8617}
{"v": 1	"t": 1828308	"P": 1623.25	"F": 8693}
{"v": 1	"t": 1828328	"P": 1631.0	"F": 9017}
{"v": 1	"t": 1828348	"P": 1644.25	"F": 8892}
{"v": 1	"t": 1828368	"P": 1647.25	"F": 9223}
{"v": 1	"t": 1828389	"P": 1628.75	"F": 9489}
{"v": 1	"t": 1828409	"P": 1635.75	"F": 8938}
{"v": 1	"t": 1828430	"P": 1651.5	"F": 9228}
{"v": 1	"t": 1828450	"P": 1648.75	"F": 9143}
{"v": 1	"t": 1828470	"P": 1636.5	"F": 9477}
{"v": 1	"t": 1828491	"P": 1652.0	"F": 9262}
{"v": 1	"t": 1828511	"P": 1653.75	"F": 9628}
{"v": 1	"t": 1828531	"P": 1645.25	"F": 9128}
{"v": 1	"t": 1828552	"P": 1641.25	"F": 9571}
{"v": 1	"t": 1828572	"P": 1643.25	"F": 9647}
{"v": 1	"t": 1828592	"P": 1648.5	"F": 9146}
{"v": 1	"t": 1828612	"P": 1643.5	"F": 10010}
{"v": 1	"t": 1828633	"P": 1638.0	"F": 9669}
{"v": 1	"t": 1828653	"P": 1646.75	"F": 9155}
{"v": 1	"t": 1828673	"P": 1662.5	"F": 9810}
{"v": 1	"t": 1828694	"P": 1651.0	"F": 9581}
{"v": 1	"t": 1828714	"P": 1639.75	"F": 9500}
{"v": 1	"t": 1828734	"P": 1644.5	"F": 9629}
{"v": 1	"t": 1828755	"P": 1657.0	"F": 9546}
{"v": 1	"t": 1828775	"P": 1629.75	"F": 9627}
{"v": 1	"t": 1828795	"P": 1641.25	"F": 9650}
{"v": 1	"t": 1828816	"P": 1641.75	"F": 9324}
{"v": 1	"t": 1828836	"P": 1650.25	"F": 9541}
{"v": 1	"t": 1828856	"P": 1639.5	"F": 8915}
{"v": 1	"t": 1828876	"P": 1636.75	"F": 9390}
{"v": 1	"t": 1828897	"P": 1634.75	"F": 9139}
{"v": 1	"t": 1828917	"P": 1645.25	"F": 9009}
{"v": 1	"t": 1828937	"P": 1645.0	"F": 9009}
{"v": 1	"t": 1828958	"P": 1635.5	"F": 9502}
{"v": 1	"t": 1828978	"P": 1632.0	"F": 9011}
{"v": 1	"t": 1828999	"P": 1641.5	"F": 9192}
{"v": 1	"t": 1829019	"P": 1624.5	"F": 9185	"C": 45.975	"D": 3295	"sn": 54091930088003	"file": "/data/device_log/data0000.out"}
{"v": 1	"t": 1829039	"P": 1640.5	"F": 9156}
{"v": 1	"t": 1829060	"P": 1640.25	"F": 9353}
{"v": 1	"t": 1829080	"P": 1620.5	"F": 9125}
{"v": 1	"t": 1829100	"P": 1622.75	"F": 8593}
{"v": 1	"t": 1829121	"P": 1629.25	"F": 8528}
{"v": 1	"t": 1829141	"P": 1624.0	"F": 8479}
{"v": 1	"t": 1829161	"P": 1616.75	"F": 8423}
{"v": 1	"t": 1829182	"P": 1602.25	"F": 8470}
{"v": 1	"t": 1829202	"P": 1622.5	"F": 7705}
{"v": 1	"t": 1829222	"P": 1607.0	"F": 7630}
{"v": 1	"t": 1829243	"P": 1585.0	"F": 7212}
{"v": 1	"t": 1829263	"P": 1586.75	"F": 6937}
{"v": 1	"t": 1829283	"P": 1582.25	"F": 6863}
{"v": 1	"t": 1829303	"P": 1577.75	"F": 6503}
{"v": 1	"t": 1829324	"P": 1556.0	"F": 6060}
{"v": 1	"t": 1829344	"P": 1553.0	"F": 5746}
{"v": 1	"t": 1829364	"P": 1560.5	"F": 5573}
{"v": 1	"t": 1829385	"P": 1551.5	"F": 5300}
{"v": 1	"t": 1829405	"P": 1542.5	"F": 5009}
{"v": 1	"t": 1829425	"P": 1534.25	"F": 4708}
{"v": 1	"t": 1829446	"P": 1544.75	"F": 4522}
{"v": 1	"t": 1829466	"P": 1539.75	"F": 4311}
{"v": 1	"t": 1829486	"P": 1533.5	"F": 3923}
{"v": 1	"t": 1829507	"P": 1518.25	"F": 3935}
{"v": 1	"t": 1829527	"P": 1533.75	"F": 3903}
{"v": 1	"t": 1829547	"P": 1526.0	"F": 3778}
{"v": 1	"t": 1829568	"P": 1515.5	"F": 3595}
{"v": 1	"t": 1829588	"P": 1526.25	"F": 3398}
{"v": 1	"t": 1829608	"P": 1525.25	"F": 3390}
{"v": 1	"t": 1829629	"P": 1514.5	"F": 3253}
{"v": 1	"t": 1829649	"P": 1509.75	"F": 3145}
{"v": 1	"t": 1829669	"P": 1520.25	"F": 3153}
{"v": 1	"t": 1829690	"P": 1526.0	"F": 3161}
{"v": 1	"t": 1829710	"P": 1514.75	"F": 3227}
{"v": 1	"t": 1829730	"P": 1507.75	"F": 2946}
{"v": 1	"t": 1829751	"P": 1521.75	"F": 3078}
{"v": 1	"t": 1829771	"P": 1520.25	"F": 3052}
{"v": 1	"t": 1829791	"P": 1513.25	"F": 3107}
{"v": 1	"t": 1829811	"P": 1505.5	"F": 3108}
{"v": 1	"t": 1829832	"P": 1518.0	"F": 3118}
{"v": 1	"t": 1829852	"P": 1527.75	"F": 3027}
{"v": 1	"t": 1829872	"P": 1522.75	"F": 3085}
{"v": 1	"t": 1829893	"P": 1519.0	"F": 2961}
{"v": 1	"t": 1829913	"P": 1521.25	"F": 3272}
{"v": 1	"t": 1829933	"P": 1530.75	"F": 3275}
{"v": 1	"t": 1829954	"P": 1527.5	"F": 3454}
{"v": 1	"t": 1829974	"P": 1525.0	"F": 3571}
{"v": 1	"t": 1829994	"P": 1531.25	"F": 3701}
{"v": 1	"t": 1830015	"P": 1549.5	"F": 4111}
{"v": 1	"t": 1830035	"P": 1549.25	"F": 4687	"C": 45.975	"D": 3295	"sn": 54091930088003	"file": "/data/device_log/data0000.out"	"CO2": 3951.864990234375	"Tp": 25.865188598632812	"H": 19.590190887451172}
{"v": 1	"t": 1830056	"P": 1556.75	"F": 4805}
{"v": 1	"t": 1830077	"P": 1551.75	"F": 5029}
{"v": 1	"t": 1830097	"P": 1569.25	"F": 5349}
{"v": 1	"t": 1830117	"P": 1559.75	"F": 5668}
{"v": 1	"t": 1830138	"P": 1566.0	"F": 5787}
{"v": 1	"t": 1830158	"P": 1585.0	"F": 5964}
{"v": 1	"t": 1830178	"P": 1581.0	"F": 6238}
{"v": 1	"t": 1830199	"P": 1582.75	"F": 6623}
{"v": 1	"t": 1830219	"P": 1580.0	"F": 6748}
{"v": 1	"t": 1830239	"P": 1602.75	"F": 7123}
{"v": 1	"t": 1830260	"P": 1601.5	"F": 7434}
{"v": 1	"t": 1830280	"P": 1597.5	"F": 7449}
{"v": 1	"t": 1830300	"P": 1601.25	"F": 7592}
{"v": 1	"t": 1830321	"P": 1618.5	"F": 7980}
{"v": 1	"t": 1830341	"P": 1614.25	"F": 8169}
{"v": 1	"t": 1830361	"P": 1616.5	"F": 8281}
{"v": 1	"t": 1830382	"P": 1609.75	"F": 8522}
{"v": 1	"t": 1830402	"P": 1626.25	"F": 8267}
{"v": 1	"t": 1830422	"P": 1630.75	"F": 8823}
{"v": 1	"t": 1830442	"P": 1624.75	"F": 8736}
{"v": 1	"t": 1830463	"P": 1618.25	"F": 8992}
{"v": 1	"t": 1830483	"P": 1629.25	"F": 8803}
{"v": 1	"t": 1830503	"P": 1646.75	"F": 9169}
{"v": 1	"t": 1830524	"P": 1636.5	"F": 9182}
{"v": 1	"t": 1830544	"P": 1623.25	"F": 9145}
{"v": 1	"t": 1830564	"P": 1632.75	"F": 9391}
{"v": 1	"t": 1830585	"P": 1640.5	"F": 9300}
{"v": 1	"t": 1830605	"P": 1632.75	"F": 9200}
{"v": 1	"t": 1830625	"P": 1625.0	"F": 9133}
{"v": 1	"t": 1830646	"P": 1643.25	"F": 8609}
{"v": 1	"t": 1830666	"P": 1638.75	"F": 9046}
{"v": 1	"t": 1830687	"P": 1633.25	"F": 9381}
{"v": 1	"t": 1830707	"P": 1639.5	"F": 9166}
{"v": 1	"t": 1830727	"P": 1639.75	"F": 9661}
{"v": 1	"t": 1830747	"P": 1639.25	"F": 9414}
{"v": 1	"t": 1830768	"P": 1630.25	"F": 9609}
{"v": 1	"t": 1830788	"P": 1641.75	"F": 9359}
{"v": 1	"t": 1830808	"P": 1648.75	"F": 9236}
{"v": 1	"t": 1830829	"P": 1633.75	"F": 9190}
{"v": 1	"t": 1830849	"P": 1624.75	"F": 9294}
{"v": 1	"t": 1830869	"P": 1633.25	"F": 9558}
{"v": 1	"t": 1830890	"P": 1637.5	"F": 9398}
{"v": 1	"t": 1830910	"P": 1628.0	"F": 9616}
{"v": 1	"t": 1830930	"P": 1633.5	"F": 9335}
{"v": 1	"t": 1830950	"P": 1634.0	"F": 9301}
{"v": 1	"t": 1830971	"P": 1650.75	"F": 8998}
{"v": 1	"t": 1830991	"P": 1631.5	"F": 9408}
{"v": 1	"t": 1831011	"P": 1617.0	"F": 8989}
{"v": 1	"t": 1831032	"P": 1637.25	"F": 8953}
{"v": 1	"t": 1831052	"P": 1649.5	"F": 9261	"C": 45.98	"D": 3295	"sn": 54091930088003	"file": "/data/device_log/data0000.out"}
{"v": 1	"t": 1831072	"P": 1637.25	"F": 9071}
{"v": 1	"t": 1831093	"P": 1618.0	"F": 9023}
{"v": 1	"t": 1831113	"P": 1635.0	"F": 8910}
{"v": 1	"t": 1831133	"P": 1638.5	"F": 8923}
{"v": 1	"t": 1831154	"P": 1628.5	"F": 9205}
{"v": 1	"t": 1831174	"P": 1621.5	"F": 9105}
{"v": 1	"t": 1831195	"P": 1634.0	"F": 8877}
{"v": 1	"t": 1831215	"P": 1625.25	"F": 8672}
{"v": 1	"t": 1831236	"P": 1617.25	"F": 8428}
{"v": 1	"t": 1831256	"P": 1622.25	"F": 8764}
{"v": 1	"t": 1831277	"P": 1622.75	"F": 8238}
{"v": 1	"t": 1831297	"P": 1614.75	"F": 8475}
{"v": 1	"t": 1831318	"P": 1614.75	"F": 8429}
{"v": 1	"t": 1831338	"P": 1617.25	"F": 8337}
{"v": 1	"t": 1831358	"P": 1625.25	"F": 8580}
{"v": 1	"t": 1831379	"P": 1619.75	"F": 8631}
{"v": 1	"t": 1831399	"P": 1611.25	"F": 8417}
{"v": 1	"t": 1831420	"P": 1616.75	"F": 7969}
{"v": 1	"t": 1831440	"P": 1607.75	"F": 8142}
{"v": 1	"t": 1831460	"P": 1601.5	"F": 8092}
{"v": 1	"t": 1831481	"P": 1612.0	"F": 7993}
{"v": 1	"t": 1831501	"P": 1613.75	"F": 8159}
{"v": 1	"t": 1831521	"P": 1607.25	"F": 7921}
{"v": 1	"t": 1831542	"P": 1593.75	"F": 7986}
{"v": 1	"t": 1831562	"P": 1612.25	"F": 7714}
{"v": 1	"t": 1831582	"P": 1599.0	"F": 7262}
{"v": 1	"t": 1831602	"P": 1590.25	"F": 6961}
{"v": 1	"t": 1831623	"P": 1577.75	"F": 6643}
{"v": 1	"t": 1831643	"P": 1583.75	"F": 6735}
{"v": 1	"t": 1831663	"P": 1579.25	"F": 6414}
{"v": 1	"t": 1831684	"P": 1576.25	"F": 6196}
{"v": 1	"t": 1831704	"P": 1560.0	"F": 5816}
{"v": 1	"t": 1831724	"P": 1567.0	"F": 5799}
{"v": 1	"t": 1831745	"P": 1559.5	"F": 5477}
{"v": 1	"t": 1831765	"P": 1553.0	"F": 5305}
{"v": 1	"t": 1831785	"P": 1543.5	"F": 5234}
{"v": 1	"t": 1831806	"P": 1547.0	"F": 4978}
{"v": 1	"t": 1831826	"P": 1549.5	"F": 4804}
{"v": 1	"t": 1831846	"P": 1542.25	"F": 4699}
{"v": 1	"t": 1831866	"P": 1531.75	"F": 4522}
{"v": 1	"t": 1831887	"P": 1534.75	"F": 4275}
{"v": 1	"t": 1831907	"P": 1538.25	"F": 4249}
{"v": 1	"t": 1831927	"P": 1535.5	"F": 3936}
{"v": 1	"t": 1831948	"P": 1525.5	"F": 3866}
{"v": 1	"t": 1831968	"P": 1534.25	"F": 3830}
{"v": 1	"t": 1831989	"P": 1533.75	"F": 3819}
{"v": 1	"t": 1832009	"P": 1522.75	"F": 3720}
{"v": 1	"t": 1832029	"P": 1518.75	"F": 3512}
{"v": 1	"t": 1832049	"P": 1531.75	"F": 3640}
{"v": 1	"t": 1832070	"P": 1526.0	"F": 3559	"C": 45.965	"D": 3295	"sn": 54091930088003	"file": "/data/device_log/data0000.out"	"CO2": 4078.476806640625	"Tp": 25.851837158203125	"H": 19.691997528076172}
{"v": 1	"t": 1832091	"P": 1532.25	"F": 3518}
{"v": 1	"t": 1832111	"P": 1518.25	"F": 3487}
{"v": 1	"t": 1832132	"P": 1518.0	"F": 3364}
{"v": 1	"t": 1832152	"P": 1529.0	"F": 3508}
{"v": 1	"t": 1832172	"P": 1529.75	"F": 3342}
{"v": 1	"t": 1832192	"P": 1520.25	"F": 3300}
{"v": 1	"t": 1832213	"P": 1515.0	"F": 3294}
{"v": 1	"t": 1832233	"P": 1529.0	"F": 3404}
{"v": 1	"t": 1832253	"P": 1530.25	"F": 3544}
{"v": 1	"t": 1832274	"P": 1523.0	"F": 3456}
{"v": 1	"t": 1832294	"P": 1518.75	"F": 3364}
{"v": 1	"t": 1832314	"P": 1526.25	"F": 3432}
{"v": 1	"t": 1832335	"P": 1534.0	"F": 3572}
{"v": 1	"t": 1832355	"P": 1528.0	"F": 3689}
{"v": 1	"t": 1832375	"P": 1519.25	"F": 3682}
{"v": 1	"t": 1832396	"P": 1532.25	"F": 3741}
{"v": 1	"t": 1832416	"P": 1540.75	"F": 3775}
{"v": 1	"t": 1832436	"P": 1533.75	"F": 3882}
{"v": 1	"t": 1832457	"P": 1527.5	"F": 4026}
{"v": 1	"t": 1832477	"P": 1546.5	"F": 4049}
{"v": 1	"t": 1832497	"P": 1540.25	"F": 4395}
{"v": 1	"t": 1832518	"P": 1539.5	"F": 4588}
{"v": 1	"t": 1832538	"P": 1551.5	"F": 4720}
{"v": 1	"t": 1832558	"P": 1564.25	"F": 5163}
{"v": 1	"t": 1832579	"P": 1556.25	"F": 5213}
{"v": 1	"t": 1832599	"P": 1558.25	"F": 5584}
{"v": 1	"t": 1832619	"P": 1563.25	"F": 5761}
{"v": 1	"t": 1832640	"P": 1578.25	"F": 5879}
{"v": 1	"t": 1832660	"P": 1572.25	"F": 6208}
{"v": 1	"t": 1832680	"P": 1567.5	"F": 6380}
{"v": 1	"t": 1832701	"P": 1592.0	"F": 6592}
{"v": 1	"t": 1832721	"P": 1589.5	"F": 6481}
{"v": 1	"t": 1832741	"P": 1589.0	"F": 6656}
{"v": 1	"t": 1832762	"P": 1577.0	"F": 6930}
{"v": 1	"t": 1832782	"P": 1600.25	"F": 7097}
{"v": 1	"t": 1832802	"P": 1598.5	"F": 7289}
{"v": 1	"t": 1832822	"P": 1596.5	"F": 7007}
{"v": 1	"t": 1832843	"P": 1585.75	"F": 7342}
{"v": 1	"t": 1832863	"P": 1610.25	"F": 7657}
{"v": 1	"t": 1832883	"P": 1626.0	"F": 7883}
{"v": 1	"t": 1832904	"P": 1597.5	"F": 7711}
{"v": 1	"t": 1832924	"P": 1596.25	"F": 7697}
{"v": 1	"t": 1832944	"P": 1615.5	"F": 7771}
{"v": 1	"t": 1832965	"P": 1619.5	"F": 7888}
{"v": 1	"t": 1832985	"P": 1613.25	"F": 7961}
{"v": 1	"t": 1833005	"P": 1608.25	"F": 7965}
{"v": 1	"t": 1833026	"P": 1622.0	"F": 7908}
{"v": 1	"t": 1833046	"P": 1613.0	"F": 7905}
{"v": 1	"t": 1833067	"P": 1609.75	"F": 8020}
{"v": 1	"t": 1833087	"P": 1624.75	"F": 8302	"C": 45.975	"D": 3295	"sn": 54091930088003	"file": "/data/device_log/data0000.out"}
{"v": 1	"t": 1833107	"P": 1624.0	"F": 8194}
{"v": 1	"t": 1833128	"P": 1610.0	"F": 8410}
{"v": 1	"t": 1833148	"P": 1625.25	"F": 8514}
{"v": 1	"t": 1833168	"P": 1615.25	"F": 8690}
{"v": 1	"t": 1833189	"P": 1609.25	"F": 8172}
{"v": 1	"t": 1833209	"P": 1610.25	"F": 8246}
{"v": 1	"t": 1833229	"P": 1611.0	"F": 8554}
{"v": 1	"t": 1833250	"P": 1628.5	"F": 8590}
{"v": 1	"t": 1833270	"P": 1613.25	"F": 8481}
{"v": 1	"t": 1833290	"P": 1607.75	"F": 8306}
{"v": 1	"t": 1833310	"P": 1622.75	"F": 8432}
{"v": 1	"t": 1833331	"P": 1624.75	"F": 8365}
{"v": 1	"t": 1833351	"P": 1618.0	"F": 8587}
{"v": 1	"t": 1833371	"P": 1615.0	"F": 8379}
{"v": 1	"t": 1833392	"P": 1617.25	"F": 8304}
{"v": 1	"t": 1833412	"P": 1623.0	"F": 8286}
{"v": 1	"t": 1833432	"P": 1617.75	"F": 8328}
{"v": 1	"t": 1833453	"P": 1611.25	"F": 8347}
{"v": 1	"t": 1833473	"P": 1617.5	"F": 8336}
{"v": 1	"t": 1833493	"P": 1620.75	"F": 8682}
{"v": 1	"t": 1833514	"P": 1623.75	"F": 8661}
{"v": 1	"t": 1833534	"P": 1623.75	"F": 8774}
{"v": 1	"t": 1833554	"P": 1627.0	"F": 8295}
{"v": 1	"t": 1833575	"P": 1626.5	"F": 8456}
{"v": 1	"t": 1833595	"P": 1629.0	"F": 8701}
{"v": 1	"t": 1833615	"P": 1626.5	"F": 8509}
{"v": 1	"t": 1833636	"P": 1630.5	"F": 8537}
{"v": 1	"t": 1833656	"P": 1639.25	"F": 8370}
{"v": 1	"t": 1833676	"P": 1609.75	"F": 8602}
{"v": 1	"t": 1833697	"P": 1616.0	"F": 8709}
{"v": 1	"t": 1833717	"P": 1635.0	"F": 8429}
{"v": 1	"t": 1833737	"P": 1622.75	"F": 8437}
{"v": 1	"t": 1833758	"P": 1627.25	"F": 8737}
{"v": 1	"t": 1833778	"P": 1619.0	"F": 8721}
{"v": 1	"t": 1833798	"P": 1641.25	"F": 8689}
{"v": 1	"t": 1833818	"P": 1635.0	"F": 8613}
{"v": 1	"t": 1833839	"P": 1616.0	"F": 8412}
{"v": 1	"t": 1833859	"P": 1617.25	"F": 8987}
{"v": 1	"t": 1833879	"P": 1628.5	"F": 8823}
{"v": 1	"t": 1833900	"P": 1641.25	"F": 8910}
{"v": 1	"t": 1833920	"P": 1624.5	"F": 8849}
{"v": 1	"t": 1833940	"P": 1632.5	"F": 8974}
{"v": 1	"t": 1833961	"P": 1633.5	"F": 8819}
{"v": 1	"t": 1833981	"P": 1630.75	"F": 8724}
{"v": 1	"t": 1834001	"P": 1621.0	"F": 8531}
{"v": 1	"t": 1834022	"P": 1615.75	"F": 8674}
{"v": 1	"t": 1834042	"P": 1623.5	"F": 8499}
{"v": 1	"t": 1834062	"P": 1624.75	"F": 8074}
{"v": 1	"t": 1834083	"P": 1610.75	"F": 8017}
{"v": 1	"t": 1834103	"P": 1599.75	"F": 7735	"C": 45.975	"D": 3295	"sn": 54091930088003	"file": "/data/device_log/data0000.out"	"CO2": 3821.205322265625	"Tp": 25.865188598632812	"H": 19.691997528076172}
{"v": 1	"t": 1834124	"P": 1602.75	"F": 7868}
{"v": 1	"t": 1834145	"P": 1596.75	"F": 7414}
{"v": 1	"t": 1834165	"P": 1577.75	"F": 7182}
{"v": 1	"t": 1834186	"P": 1600.0	"F": 6945}
{"v": 1	"t": 1834206	"P": 1573.75	"F": 6550}
{"v": 1	"t": 1834226	"P": 1564.25	"F": 6154}
{"v": 1	"t": 1834247	"P": 1570.0	"F": 5952}
{"v": 1	"t": 1834267	"P": 1561.5	"F": 5688}
{"v": 1	"t": 1834288	"P": 1552.75	"F": 5392}
{"v": 1	"t": 1834308	"P": 1549.25	"F": 5109}
{"v": 1	"t": 1834328	"P": 1553.5	"F": 5010}
{"v": 1	"t": 1834349	"P": 1536.5	"F": 4786}
{"v": 1	"t": 1834369	"P": 1534.25	"F": 4458}
{"v": 1	"t": 1834390	"P": 1551.0	"F": 4450}
{"v": 1	"t": 1834410	"P": 1531.5	"F": 4229}
{"v": 1	"t": 1834430	"P": 1525.25	"F": 4013}
{"v": 1	"t": 1834451	"P": 1535.75	"F": 3943}
{"v": 1	"t": 1834471	"P": 1528.0	"F": 3866}
{"v": 1	"t": 1834491	"P": 1526.75	"F": 3805}
{"v": 1	"t": 1834512	"P": 1526.5	"F": 3815}
{"v": 1	"t": 1834532	"P": 1528.0	"F": 3747}
{"v": 1	"t": 1834553	"P": 1524.5	"F": 3789}
{"v": 1	"t": 1834573	"P": 1520.25	"F": 3666}
{"v": 1	"t": 1834593	"P": 1530.5	"F": 3647}
{"v": 1	"t": 1834614	"P": 1520.75	"F": 3644}
{"v": 1	"t": 1834634	"P": 1517.0	"F": 3610}
{"v": 1	"t": 1834655	"P": 1536.0	"F": 3596}
{"v": 1	"t": 1834675	"P": 1528.0	"F": 3678}
{"v": 1	"t": 1834695	"P": 1520.5	"F": 3737}
{"v": 1	"t": 1834716	"P": 1535.75	"F": 3582}
{"v": 1	"t": 1834736	"P": 1524.25	"F": 3600}
{"v": 1	"t": 1834757	"P": 1527.75	"F": 3712}
{"v": 1	"t": 1834777	"P": 1543.0	"F": 3688}
{"v": 1	"t": 1834798	"P": 1531.5	"F": 3626}
{"v": 1	"t": 1834818	"P": 1526.75	"F": 3760}
{"v": 1	"t": 1834838	"P": 1542.5	"F": 3868}
{"v": 1	"t": 1834859	"P": 1536.5	"F": 3934}
{"v": 1	"t": 1834879	"P": 1533.5	"F": 4088}
{"v": 1	"t": 1834900	"P": 1547.25	"F": 4228}
{"v": 1	"t": 1834920	"P": 1540.0	"F": 4233}
{"v": 1	"t": 1834940	"P": 1538.0	"F": 4354}
{"v": 1	"t": 1834961	"P": 1550.0	"F": 4314}
{"v": 1	"t": 1834981	"P": 1541.25	"F": 4348}
{"v": 1	"t": 1835002	"P": 1537.0	"F": 4355}
{"v": 1	"t": 1835022	"P": 1551.75	"F": 4367}
{"v": 1	"t": 1835042	"P": 1554.75	"F": 4750}
{"v": 1	"t": 1835063	"P": 1549.25	"F": 5115}
{"v": 1	"t": 1835083	"P": 1560.25	"F": 5252}
{"v": 1	"t": 1835104	"P": 1567.5	"F": 5377}
{"v": 1	"t": 1835124	"P": 1563.0	"F": 5724	"C": 46.04	"D": 3294	"sn": 54091930088003	"file": "/data/device_log/data0000.out"}
{"v": 1	"t": 1835144	"P": 1560.25	"F": 5602}
{"v": 1	"t": 1835165	"P": 1577.5	"F": 6077}
{"v": 1	"t": 1835185	"P": 1572.25	"F": 6293}
{"v": 1	"t": 1835206	"P": 1581.25	"F": 6261}
{"v": 1	"t": 1835226	"P": 1584.5	"F": 6679}
{"v": 1	"t": 1835246	"P": 1579.75	"F": 6681}
{"v": 1	"t": 1835267	"P": 1583.75	"F": 6829}
{"v": 1	"t": 1835287	"P": 1602.5	"F": 6908}
{"v": 1	"t": 1835307	"P": 1596.0	"F": 6820}
{"v": 1	"t": 1835328	"P": 1590.0	"F": 7314}
{"v": 1	"t": 1835348	"P": 1595.0	"F": 7215}
{"v": 1	"t": 1835368	"P": 1609.0	"F": 7503}
{"v": 1	"t": 1835389	"P": 1597.0	"F": 7663}
{"v": 1	"t": 1835409	"P": 1598.25	"F": 7691}
{"v": 1	"t": 1835430	"P": 1616.25	"F": 8032}
{"v": 1	"t": 1835450	"P": 1605.75	"F": 7708}
{"v": 1	"t": 1835470	"P": 1596.75	"F": 7974}
{"v": 1	"t": 1835491	"P": 1630.25	"F": 8161}
{"v": 1	"t": 1835511	"P": 1620.5	"F": 8266}
{"v": 1	"t": 1835531	"P": 1614.5	"F": 8423}
{"v": 1	"t": 1835552	"P": 1612.25	"F": 7899}
{"v": 1	"t": 1835572	"P": 1625.75	"F": 8322}
{"v": 1	"t": 1835593	"P": 1614.0	"F": 8320}
{"v": 1	"t": 1835613	"P": 1610.25	"F": 8538}
{"v": 1	"t": 1835633	"P": 1621.25	"F": 8489}
{"v": 1	"t": 1835654	"P": 1628.25	"F": 8468}
{"v": 1	"t": 1835674	"P": 1613.75	"F": 8238}
{"v": 1	"t": 1835694	"P": 1639.0	"F": 8348}
{"v": 1	"t": 1835715	"P": 1624.25	"F": 8607}
{"v": 1	"t": 1835735	"P": 1623.25	"F": 8265}
{"v": 1	"t": 1835756	"P": 1626.0	"F": 8327}
{"v": 1	"t": 1835776	"P": 1632.75	"F": 8550}
{"v": 1	"t": 1835796	"P": 1620.25	"F": 8796}
{"v": 1	"t": 1835817	"P": 1618.25	"F": 8488}
{"v": 1	"t": 1835837	"P": 1630.25	"F": 8840}
{"v": 1	"t": 1835857	"P": 1623.0	"F": 8686}
{"v": 1	"t": 1835878	"P": 1626.75	"F": 8755}
{"v": 1	"t": 1835898	"P": 1633.75	"F": 8599}
{"v": 1	"t": 1835919	"P": 1628.25	"F": 8371}
{"v": 1	"t": 1835939	"P": 1620.0	"F": 8708}
{"v": 1	"t": 1835959	"P": 1631.25	"F": 8616}
{"v": 1	"t": 1835980	"P": 1634.25	"F": 8687}
{"v": 1	"t": 1836000	"P": 1623.75	"F": 8425}
{"v": 1	"t": 1836020	"P": 1624.25	"F": 8715}
{"v": 1	"t": 1836041	"P": 1629.0	"F": 8810}
{"v": 1	"t": 1836061	"P": 1627.75	"F": 8499}
{"v": 1	"t": 1836082	"P": 1608.5	"F": 8735}
{"v": 1	"t": 1836102	"P": 1630.25	"F": 8698}
{"v": 1	"t": 1836122	"P": 1633.25	"F": 8690}
{"v": 1	"t": 1836143	"P": 1615.25	"F": 8647	"C": 46.01	"D": 3294	"sn": 54091930088003	"file": "/data/device_log/data0000.out"	"CO2": 3827.299560546875	"Tp": 25.865188598632812	"H": 19.16295623779297}
{"v": 1	"t": 1836164	"P": 1615.75	"F": 8587}
{"v": 1	"t": 1836184	"P": 1623.75	"F": 8542}
{"v": 1	"t": 1836205	"P": 1629.25	"F": 8581}
{"v": 1	"t": 1836225	"P": 1625.25	"F": 8726}
{"v": 1	"t": 1836245	"P": 1618.5	"F": 8304}
{"v": 1	"t": 1836266	"P": 1623.25	"F": 8453}
{"v": 1	"t": 1836286	"P": 1622.0	"F": 8541}
{"v": 1	"t": 1836306	"P": 1612.75	"F": 8351}
{"v": 1	"t": 1836327	"P": 1624.0	"F": 8442}
{"v": 1	"t": 1836347	"P": 1624.0	"F": 8348}
{"v": 1	"t": 1836368	"P": 1607.5	"F": 8248}
{"v": 1	"t": 1836388	"P": 1614.25	"F": 8183}
{"v": 1	"t": 1836408	"P": 1621.75	"F": 8466}
{"v": 1	"t": 1836429	"P": 1608.5	"F": 8243}
{"v": 1	"t": 1836449	"P": 1605.5	"F": 8281}
{"v": 1	"t": 1836469	"P": 1618.25	"F": 8065}
{"v": 1	"t": 1836490	"P": 1616.0	"F": 8193}
{"v": 1	"t": 1836510	"P": 1618.75	"F": 7911}
{"v": 1	"t": 1836530	"P": 1609.5	"F": 8213}
{"v": 1	"t": 1836551	"P": 1615.5	"F": 8057}
{"v": 1	"t": 1836571	"P": 1619.25	"F": 8107}
{"v": 1	"t": 1836591	"P": 1614.5	"F": 8375}
{"v": 1	"t": 1836611	"P": 1603.75	"F": 7911}
{"v": 1	"t": 1836632	"P": 1609.5	"F": 8177}
{"v": 1	"t": 1836652	"P": 1615.75	"F": 8057}
{"v": 1	"t": 1836672	"P": 1608.75	"F": 7840}
{"v": 1	"t": 1836693	"P": 1603.75	"F": 7882}
{"v": 1	"t": 1836713	"P": 1611.75	"F": 7506}
{"v": 1	"t": 1836733	"P": 1608.25	"F": 7700}
{"v": 1	"t": 1836754	"P": 1603.0	"F": 7487}
{"v": 1	"t": 1836774	"P": 1588.75	"F": 7613}
{"v": 1	"t": 1836794	"P": 1594.0	"F": 7368}
{"v": 1	"t": 1836814	"P": 1607.5	"F": 7303}
{"v": 1	"t": 1836835	"P": 1591.75	"F": 7179}
{"v": 1	"t": 1836856	"P": 1597.25	"F": 7110}
{"v": 1	"t": 1836876	"P": 1587.75	"F": 6810}
{"v": 1	"t": 1836897	"P": 1581.0	"F": 6791}
{"v": 1	"t": 1836917	"P": 1583.25	"F": 6495}
{"v": 1	"t": 1836937	"P": 1576.75	"F": 6557}
{"v": 1	"t": 1836957	"P": 1566.5	"F": 6195}
{"v": 1	"t": 1836978	"P": 1560.5	"F": 6221}
{"v": 1	"t": 1836998	"P": 1564.5	"F": 5855}
{"v": 1	"t": 1837018	"P": 1568.5	"F": 5748}
{"v": 1	"t": 1837039	"P": 1557.0	"F": 5422}
{"v": 1	"t": 1837059	"P": 1541.5	"F": 5443}
{"v": 1	"t": 1837079	"P": 1551.0	"F": 5390}
{"v": 1	"t": 1837100	"P": 1552.0	"F": 4989}
{"v": 1	"t": 1837120	"P": 1543.5	"F": 5075}
{"v": 1	"t": 1837140	"P": 1538.25	"F": 4733}
{"v": 1	"t": 1837161	"P": 1537.0	"F": 4694	"C": 46.045	"D": 3294	"sn": 54091930088003	"file": "/data/device_log/data0000.out"}
{"v": 1	"t": 1837181	"P": 1542.25	"F": 4654}
{"v": 1	"t": 1837201	"P": 1535.0	"F": 4486}
{"v": 1	"t": 1837222	"P": 1532.25	"F": 4419}
{"v": 1	"t": 1837242	"P": 1538.5	"F": 4190}
{"v": 1	"t": 1837262	"P": 1535.25	"F": 4141}
{"v": 1	"t": 1837283	"P": 1528.75	"F": 3982}
{"v": 1	"t": 1837303	"P": 1523.25	"F": 3901}
{"v": 1	"t": 1837323	"P": 1533.0	"F": 3857}
{"v": 1	"t": 1837343	"P": 1535.75	"F": 3853}
{"v": 1	"t": 1837364	"P": 1522.5	"F": 3857}
{"v": 1	"t": 1837384	"P": 1522.75	"F": 3879}
{"v": 1	"t": 1837405	"P": 1533.75	"F": 3798}
{"v": 1	"t": 1837425	"P": 1526.25	"F": 3703}
{"v": 1	"t": 1837445	"P": 1521.0	"F": 3656}
{"v": 1	"t": 1837466	"P": 1535.5	"F": 3804}
{"v": 1	"t": 1837486	"P": 1534.0	"F": 3788}
{"v": 1	"t": 1837506	"P": 1530.75	"F": 3917}
{"v": 1	"t": 1837527	"P": 1526.0	"F": 3825}
{"v": 1	"t": 1837547	"P": 1540.25	"F": 3943}
{"v": 1	"t": 1837567	"P": 1538.25	"F": 4008}
{"v": 1	"t": 1837588	"P": 1536.75	"F": 4037}
{"v": 1	"t": 1837608	"P": 1529.75	"F": 4195}
{"v": 1	"t": 1837628	"P": 1545.75	"F": 3981}
{"v": 1	"t": 1837648	"P": 1537.75	"F": 4080}
{"v": 1	"t": 1837669	"P": 1538.25	"F": 4148}
{"v": 1	"t": 1837689	"P": 1534.0	"F": 4050}
{"v": 1	"t": 1837709	"P": 1541.25	"F": 4173}
{"v": 1	"t": 1837730	"P": 1549.0	"F": 4307}
{"v": 1	"t": 1837750	"P": 1543.25	"F": 4384}
{"v": 1	"t": 1837770	"P": 1537.5	"F": 4563}
{"v": 1	"t": 1837791	"P": 1549.25	"F": 4620}
{"v": 1	"t": 1837811	"P": 1561.0	"F": 4956}
{"v": 1	"t": 1837831	"P": 1558.25	"F": 5278}
{"v": 1	"t": 1837852	"P": 1552.0	"F": 5425}
{"v": 1	"t": 1837872	"P": 1563.0	"F": 5547}
{"v": 1	"t": 1837892	"P": 1571.0	"F": 5512}
{"v": 1	"t": 1837912	"P": 1568.0	"F": 5818}
{"v": 1	"t": 1837933	"P": 1568.5	"F": 5991}
{"v": 1	"t": 1837953	"P": 1585.0	"F": 6115}
{"v": 1	"t": 1837974	"P": 1571.5	"F": 6242}
{"v": 1	"t": 1837994	"P": 1580.0	"F": 6395}
{"v": 1	"t": 1838014	"P": 1594.0	"F": 6482}
{"v": 1	"t": 1838035	"P": 1594.25	"F": 6846}
{"v": 1	"t": 1838055	"P": 1581.0	"F": 6919}
{"v": 1	"t": 1838075	"P": 1585.75	"F": 6934}
{"v": 1	"t": 1838096	"P": 1603.25	"F": 7168}
{"v": 1	"t": 1838116	"P": 1607.0	"F": 7284}
{"v": 1	"t": 1838136	"P": 1593.5	"F": 7353}
{"v": 1	"t": 1838157	"P": 1598.0	"F": 7603}
{"v": 1	"t": 1838177	"P": 1609.25	"F": 7637	"C": 46.045	"D": 3294	"sn": 54091930088003	"file": "/data/device_log/data0000.out"	"CO2": 3563.784423828125	"Tp": 25.865188598632812	"H": 18.798648834228516}
{"v": 1	"t": 1838198	"P": 1603.75	"F": 7792}
{"v": 1	"t": 1838218	"P": 1615.75	"F": 7639}
{"v": 1	"t": 1838239	"P": 1612.0	"F": 7931}
{"v": 1	"t": 1838259	"P": 1600.5	"F": 7998}
{"v": 1	"t": 1838279	"P": 1608.75	"F": 7880}
{"v": 1	"t": 1838300	"P": 1612.0	"F": 7987}
{"v": 1	"t": 1838320	"P": 1610.25	"F": 7692}
{"v": 1	"t": 1838340	"P": 1604.5	"F": 8172}
{"v": 1	"t": 1838361	"P": 1631.0	"F": 8231}
{"v": 1	"t": 1838381	"P": 1623.25	"F": 8289}
{"v": 1	"t": 1838401	"P": 1613.0	"F": 8252}
{"v": 1	"t": 1838422	"P": 1610.75	"F": 7895}
{"v": 1	"t": 1838442	"P": 1630.25	"F": 8410}
{"v": 1	"t": 1838462	"P": 1617.0	"F": 8446}
{"v": 1	"t": 1838483	"P": 1619.0	"F": 8326}
{"v": 1	"t": 1838503	"P": 1630.0	"F": 8389}
{"v": 1	"t": 1838524	"P": 1621.25	"F": 8529}
{"v": 1	"t": 1838545	"P": 1633.25	"F": 8747}
{"v": 1	"t": 1838565	"P": 1624.5	"F": 8442}
{"v": 1	"t": 1838585	"P": 1622.5	"F": 8650}
{"v": 1	"t": 1838606	"P": 1633.25	"F": 8410}
{"v": 1	"t": 1838626	"P": 1628.0	"F": 8611}
{"v": 1	"t": 1838646	"P": 1626.25	"F": 8726}
{"v": 1	"t": 1838667	"P": 1624.25	"F": 8572}
{"v": 1	"t": 1838687	"P": 1628.0	"F": 8592}
{"v": 1	"t": 1838707	"P": 1619.75	"F": 8627}
{"v": 1	"t": 1838728	"P": 1613.0	"F": 8483}
{"v": 1	"t": 1838748	"P": 1608.75	"F": 8914}
{"v": 1	"t": 1838768	"P": 1631.5	"F": 8371}
{"v": 1	"t": 1838788	"P": 1630.0	"F": 8639}
{"v": 1	"t": 1838809	"P": 1625.5	"F": 8628}
{"v": 1	"t": 1838829	"P": 1614.0	"F": 8557}
{"v": 1	"t": 1838849	"P": 1630.0	"F": 8588}
{"v": 1	"t": 1838870	"P": 1624.75	"F": 8658}
{"v": 1	"t": 1838890	"P": 1614.25	"F": 8691}
{"v": 1	"t": 1838910	"P": 1615.25	"F": 8270}
{"v": 1	"t": 1838931	"P": 1622.5	"F": 8243}
{"v": 1	"t": 1838951	"P": 1624.25	"F": 8306}
{"v": 1	"t": 1838971	"P": 1622.75	"F": 8724}
{"v": 1	"t": 1838992	"P": 1613.75	"F": 8687}
{"v": 1	"t": 1839012	"P": 1622.0	"F": 8184}
{"v": 1	"t": 1839032	"P": 1619.25	"F": 8284}
{"v": 1	"t": 1839052	"P": 1610.25	"F": 8444}
{"v": 1	"t": 1839073	"P": 1602.0	"F": 8216}
{"v": 1	"t": 1839093	"P": 1621.5	"F": 8259}
{"v": 1	"t": 1839114	"P": 1622.75	"F": 8442}
{"v": 1	"t": 1839134	"P": 1607.75	"F": 8693}
{"v": 1	"t": 1839154	"P": 1618.25	"F": 8520}
{"v": 1	"t": 1839175	"P": 1623.25	"F": 8187}
{"v": 1	"t": 1839195	"P": 1610.5	"F": 8443	"C": 46.02	"D": 3294	"sn": 54091930088003	"file": "/data/device_log/data0000.out"}
{"v": 1	"t": 1839215	"P": 1614.5	"F": 8566}
{"v": 1	"t": 1839236	"P": 1618.75	"F": 8295}
{"v": 1	"t": 1839256	"P": 1608.75	"F": 8255}
{"v": 1	"t": 1839276	"P": 1607.75	"F": 8006}
{"v": 1	"t": 1839297	"P": 1617.75	"F": 8187}
{"v": 1	"t": 1839317	"P": 1627.5	"F": 8114}
{"v": 1	"t": 1839337	"P": 1611.0	"F": 8017}
{"v": 1	"t": 1839358	"P": 1610.5	"F": 7765}
{"v": 1	"t": 1839378	"P": 1610.25	"F": 8161}
{"v": 1	"t": 1839398	"P": 1621.5	"F": 8079}
{"v": 1	"t": 1839419	"P": 1614.0	"F": 8055}
{"v": 1	"t": 1839439	"P": 1610.5	"F": 7836}
{"v": 1	"t": 1839459	"P": 1611.25	"F": 8171}
{"v": 1	"t": 1839480	"P": 1613.0	"F": 7878}
{"v": 1	"t": 1839500	"P": 1605.25	"F": 7758}
{"v": 1	"t": 1839520	"P": 1611.5	"F": 7773}
{"v": 1	"t": 1839541	"P": 1601.0	"F": 7559}
{"v": 1	"t": 1839561	"P": 1605.5	"F": 7409}
{"v": 1	"t": 1839581	"P": 1594.75	"F": 7356}
{"v": 1	"t": 1839602	"P": 1585.75	"F": 7293}
{"v": 1	"t": 1839622	"P": 1593.5	"F": 6991}
{"v": 1	"t": 1839642	"P": 1577.0	"F": 6634}
{"v": 1	"t": 1839663	"P": 1569.0	"F": 6446}
{"v": 1	"t": 1839683	"P": 1569.75	"F": 6150}
{"v": 1	"t": 1839703	"P": 1573.25	"F": 6086}
{"v": 1	"t": 1839724	"P": 1561.25	"F": 5633}
{"v": 1	"t": 1839744	"P": 1546.5	"F": 5388}
{"v": 1	"t": 1839764	"P": 1549.5	"F": 4950}
{"v": 1	"t": 1839785	"P": 1548.75	"F": 4838}
{"v": 1	"t": 1839805	"P": 1541.5	"F": 4822}
{"v": 1	"t": 1839825	"P": 1535.75	"F": 4482}
{"v": 1	"t": 1839845	"P": 1532.25	"F": 4228}
{"v": 1	"t": 1839866	"P": 1544.25	"F": 4052}
{"v": 1	"t": 1839886	"P": 1534.75	"F": 3936}
{"v": 1	"t": 1839906	"P": 1522.25	"F": 3936}
{"v": 1	"t": 1839927	"P": 1522.75	"F": 3860}
{"v": 1	"t": 1839947	"P": 1528.75	"F": 3756}
{"v": 1	"t": 1839967	"P": 1527.5	"F": 3418}
{"v": 1	"t": 1839988	"P": 1518.75	"F": 3289}
{"v": 1	"t": 1840008	"P": 1514.75	"F": 3291}
{"v": 1	"t": 1840028	"P": 1526.75	"F": 3393}
{"v": 1	"t": 1840049	"P": 1524.5	"F": 3307}
{"v": 1	"t": 1840069	"P": 1511.5	"F": 3278}
{"v": 1	"t": 1840089	"P": 1510.25	"F": 3197}
{"v": 1	"t": 1840109	"P": 1524.0	"F": 3119}
{"v": 1	"t": 1840130	"P": 1520.25	"F": 3193}
{"v": 1	"t": 1840150	"P": 1511.5	"F": 3152}
{"v": 1	"t": 1840171	"P": 1518.25	"F": 3129}
{"v": 1	"t": 1840191	"P": 1521.25	"F": 3227}
{"v": 1	"t": 1840211	"P": 1512.25	"F": 3189	"C": 46.04	"D": 3294	"sn": 54091930088003	"file": "/data/device_log/data0000.out"	"CO2": 2668.0986328125	"Tp": 25.865188598632812	"H": 18.500682830810547}
{"v": 1	"t": 1840233	"P": 1514.5	"F": 3254}
{"v": 1	"t": 1840253	"P": 1517.75	"F": 3134}
{"v": 1	"t": 1840273	"P": 1535.75	"F": 3239}
{"v": 1	"t": 1840294	"P": 1530.0	"F": 3276}
{"v": 1	"t": 1840314	"P": 1525.0	"F": 3478}
{"v": 1	"t": 1840334	"P": 1528.0	"F": 3544}
{"v": 1	"t": 1840354	"P": 1539.25	"F": 3778}
{"v": 1	"t": 1840375	"P": 1533.25	"F": 3777}
{"v": 1	"t": 1840395	"P": 1520.5	"F": 3798}
{"v": 1	"t": 1840415	"P": 1528.5	"F": 3927}
{"v": 1	"t": 1840436	"P": 1545.25	"F": 4092}
{"v": 1	"t": 1840456	"P": 1546.0	"F": 4287}
{"v": 1	"t": 1840476	"P": 1537.25	"F": 4444}
{"v": 1	"t": 1840497	"P": 1540.75	"F": 4770}
{"v": 1	"t": 1840517	"P": 1566.25	"F": 5126}
{"v": 1	"t": 1840537	"P": 1563.75	"F": 5234}
{"v": 1	"t": 1840558	"P": 1551.5	"F": 5330}
{"v": 1	"t": 1840578	"P": 1558.5	"F": 5567}
{"v": 1	"t": 1840598	"P": 1579.0	"F": 5883}
{"v": 1	"t": 1840619	"P": 1579.25	"F": 6062}
{"v": 1	"t": 1840639	"P": 1569.25	"F": 6243}
{"v": 1	"t": 1840659	"P": 1571.0	"F": 6209}
{"v": 1	"t": 1840680	"P": 1588.25	"F": 6257}
{"v": 1	"t": 1840700	"P": 1582.5	"F": 6301}
{"v": 1	"t": 1840720	"P": 1584.0	"F": 6754}
{"v": 1	"t": 1840741	"P": 1597.25	"F": 6846}
{"v": 1	"t": 1840761	"P": 1596.0	"F": 6940}
{"v": 1	"t": 1840781	"P": 1592.75	"F": 7290}
{"v": 1	"t": 1840802	"P": 1597.0	"F": 7456}
{"v": 1	"t": 1840822	"P": 1585.75	"F": 7482}
{"v": 1	"t": 1840842	"P": 1610.5	"F": 7449}
{"v": 1	"t": 1840863	"P": 1601.0	"F": 7399}
{"v": 1	"t": 1840883	"P": 1602.5	"F": 7662}
{"v": 1	"t": 1840903	"P": 1615.0	"F": 7757}
{"v": 1	"t": 1840924	"P": 1609.5	"F": 8131}
{"v": 1	"t": 1840944	"P": 1609.0	"F": 8107}
{"v": 1	"t": 1840964	"P": 1608.0	"F": 7989}
{"v": 1	"t": 1840984	"P": 1622.25	"F": 8265}
{"v": 1	"t": 1841005	"P": 1621.5	"F": 8359}
{"v": 1	"t": 1841025	"P": 1607.75	"F": 8251}
{"v": 1	"t": 1841045	"P": 1615.75	"F": 8133}
{"v": 1	"t": 1841066	"P": 1634.5	"F": 8719}
{"v": 1	"t": 1841086	"P": 1627.25	"F": 8665}
{"v": 1	"t": 1841106	"P": 1623.75	"F": 8449}
{"v": 1	"t": 1841127	"P": 1624.0	"F": 8896}
{"v": 1	"t": 1841147	"P": 1631.0	"F": 8750}
{"v": 1	"t": 1841167	"P": 1628.25	"F": 8655}
{"v": 1	"t": 1841188	"P": 1620.0	"F": 8637}
{"v": 1	"t": 1841208	"P": 1625.0	"F": 8711}
{"v": 1	"t": 1841228	"P": 1639.0	"F": 9135	"C": 46.05	"D": 3294	"sn": 54091930088003	"file": "/data/device_log/data0000.out"}
{"v": 1	"t": 1841249	"P": 1622.5	"F": 8825}
{"v": 1	"t": 1841269	"P": 1619.75	"F": 8887}
{"v": 1	"t": 1841290	"P": 1633.5	"F": 8956}
{"v": 1	"t": 1841310	"P": 1623.0	"F": 8591}
{"v": 1	"t": 1841330	"P": 1624.75	"F": 9097}
{"v": 1	"t": 1841351	"P": 1639.5	"F": 8866}
{"v": 1	"t": 1841371	"P": 1626.25	"F": 8789}
{"v": 1	"t": 1841391	"P": 1636.5	"F": 8693}
{"v": 1	"t": 1841412	"P": 1628.5	"F": 9034}
{"v": 1	"t": 1841432	"P": 1625.5	"F": 8993}
{"v": 1	"t": 1841452	"P": 1637.25	"F": 8836}
{"v": 1	"t": 1841472	"P": 1628.0	"F": 9041}
{"v": 1	"t": 1841493	"P": 1628.0	"F": 8627}
{"v": 1	"t": 1841513	"P": 1625.75	"F": 9054}
{"v": 1	"t": 1841533	"P": 1631.25	"F": 9276}
{"v": 1	"t": 1841554	"P": 1632.5	"F": 9094}
{"v": 1	"t": 1841574	"P": 1631.0	"F": 8457}
{"v": 1	"t": 1841594	"P": 1634.75	"F": 8650}
{"v": 1	"t": 1841615	"P": 1637.5	"F": 8743}
{"v": 1	"t": 1841635	"P": 1625.0	"F": 8767}
{"v": 1	"t": 1841655	"P": 1630.75	"F": 8580}
{"v": 1	"t": 1841676	"P": 1629.5	"F": 8448}
{"v": 1	"t": 1841696	"P": 1636.5	"F": 8775}
{"v": 1	"t": 1841716	"P": 1620.75	"F": 8909}
{"v": 1	"t": 1841737	"P": 1633.75	"F": 8647}
{"v": 1	"t": 1841757	"P": 1627.0	"F": 8760}
{"v": 1	"t": 1841777	"P": 1627.5	"F": 8796}
{"v": 1	"t": 1841798	"P": 1623.0	"F": 8377}
{"v": 1	"t": 1841818	"P": 1631.5	"F": 8871}
{"v": 1	"t": 1841839	"P": 1631.75	"F": 8718}
{"v": 1	"t": 1841859	"P": 1621.25	"F": 8855}
{"v": 1	"t": 1841880	"P": 1628.5	"F": 8700}
{"v": 1	"t": 1841900	"P": 1620.0	"F": 8650}
{"v": 1	"t": 1841921	"P": 1631.25	"F": 8499}
{"v": 1	"t": 1841941	"P": 1625.0	"F": 8590}
{"v": 1	"t": 1841962	"P": 1622.25	"F": 8593}
{"v": 1	"t": 1841982	"P": 1625.25	"F": 8580}
{"v": 1	"t": 1842002	"P": 1623.0	"F": 8566}
{"v": 1	"t": 1842023	"P": 1612.5	"F": 8085}
{"v": 1	"t": 1842043	"P": 1618.0	"F": 8257}
{"v": 1	"t": 1842063	"P": 1625.75	"F": 8173}
{"v": 1	"t": 1842084	"P": 1614.25	"F": 8393}
{"v": 1	"t": 1842104	"P": 1612.0	"F": 8218}
{"v": 1	"t": 1842124	"P": 1615.75	"F": 8332}
{"v": 1	"t": 1842145	"P": 1618.75	"F": 8228}
{"v": 1	"t": 1842165	"P": 1613.0	"F": 8073}
{"v": 1	"t": 1842185	"P": 1597.75	"F": 7823}
{"v": 1	"t": 1842206	"P": 1603.0	"F": 7670}
{"v": 1	"t": 1842226	"P": 1603.25	"F": 7526}
{"v": 1	"t": 1842246	"P": 1605.0	"F": 7507	"C": 46.02	"D": 3294	"sn": 54091930088003	"file": "/data/device_log/data0000.out"	"CO2": 3136.1162109375	"Tp": 25.865188598632812	"H": 18.244155883789062}
{"v": 1	"t": 1842267	"P": 1602.75	"F": 7175}
{"v": 1	"t": 1842288	"P": 1579.75	"F": 7032}
{"v": 1	"t": 1842308	"P": 1585.75	"F": 6842}
{"v": 1	"t": 1842328	"P": 1588.25	"F": 6552}
{"v": 1	"t": 1842349	"P": 1576.0	"F": 6359}
{"v": 1	"t": 1842369	"P": 1565.0	"F": 6305}
{"v": 1	"t": 1842389	"P": 1565.0	"F": 5971}
{"v": 1	"t": 1842409	"P": 1567.25	"F": 5647}
{"v": 1	"t": 1842430	"P": 1557.75	"F": 5463}
{"v": 1	"t": 1842450	"P": 1544.75	"F": 5081}
{"v": 1	"t": 1842470	"P": 1546.75	"F": 4960}
{"v": 1	"t": 1842491	"P": 1554.0	"F": 4947}
{"v": 1	"t": 1842511	"P": 1548.75	"F": 4692}
{"v": 1	"t": 1842532	"P": 1529.0	"F": 4506}
{"v": 1	"t": 1842552	"P": 1537.75	"F": 4246}
{"v": 1	"t": 1842572	"P": 1535.5	"F": 4082}
{"v": 1	"t": 1842593	"P": 1527.5	"F": 3897}
{"v": 1	"t": 1842613	"P": 1527.0	"F": 3777}
{"v": 1	"t": 1842633	"P": 1532.5	"F": 3674}
{"v": 1	"t": 1842654	"P": 1526.0	"F": 3732}
{"v": 1	"t": 1842674	"P": 1518.5	"F": 3618}
{"v": 1	"t": 1842694	"P": 1517.25	"F": 3490}
{"v": 1	"t": 1842714	"P": 1532.0	"F": 3498}
{"v": 1	"t": 1842735	"P": 1525.5	"F": 3486}
{"v": 1	"t": 1842755	"P": 1518.25	"F": 3671}
{"v": 1	"t": 1842775	"P": 1515.75	"F": 3524}
{"v": 1	"t": 1842796	"P": 1528.5	"F": 3473}
{"v": 1	"t": 1842816	"P": 1527.75	"F": 3561}
{"v": 1	"t": 1842836	"P": 1519.0	"F": 3521}
{"v": 1	"t": 1842857	"P": 1521.5	"F": 3485}
{"v": 1	"t": 1842877	"P": 1530.5	"F": 3537}
{"v": 1	"t": 1842897	"P": 1528.75	"F": 3522}
{"v": 1	"t": 1842918	"P": 1520.75	"F": 3577}
{"v": 1	"t": 1842938	"P": 1518.25	"F": 3690}
{"v": 1	"t": 1842958	"P": 1529.5	"F": 3519}
{"v": 1	"t": 1842978	"P": 1532.75	"F": 3487}
{"v": 1	"t": 1842999	"P": 1524.5	"F": 3644}
{"v": 1	"t": 1843019	"P": 1520.75	"F": 3644}
{"v": 1	"t": 1843039	"P": 1537.75	"F": 3719}
{"v": 1	"t": 1843060	"P": 1532.25	"F": 3810}
{"v": 1	"t": 1843080	"P": 1533.0	"F": 4030}
{"v": 1	"t": 1843101	"P": 1550.25	"F": 4328}
{"v": 1	"t": 1843121	"P": 1543.5	"F": 4419}
{"v": 1	"t": 1843141	"P": 1539.5	"F": 4622}
{"v": 1	"t": 1843162	"P": 1551.0	"F": 4841}
{"v": 1	"t": 1843182	"P": 1563.0	"F": 5152}
{"v": 1	"t": 1843202	"P": 1561.75	"F": 5603}
{"v": 1	"t": 1843223	"P": 1560.5	"F": 5702}
{"v": 1	"t": 1843243	"P": 1560.75	"F": 5894}
{"v": 1	"t": 1843263	"P": 1576.5	"F": 6054	"C": 46.085	"D": 3293	"sn": 54091930088003	"file": "/data/device_log/data0000.out"}
{"v": 1	"t": 1843284	"P": 1575.5	"F": 6300}
{"v": 1	"t": 1843304	"P": 1577.5	"F": 6472}
{"v": 1	"t": 1843324	"P": 1595.0	"F": 6580}
{"v": 1	"t": 1843345	"P": 1595.75	"F": 6958}
{"v": 1	"t": 1843365	"P": 1590.25	"F": 6901}
{"v": 1	"t": 1843385	"P": 1591.5	"F": 6928}
{"v": 1	"t": 1843406	"P": 1609.5	"F": 7160}
{"v": 1	"t": 1843426	"P": 1596.5	"F": 7412}
{"v": 1	"t": 1843446	"P": 1591.75	"F": 7502}
{"v": 1	"t": 1843467	"P": 1602.0	"F": 7717}
{"v": 1	"t": 1843487	"P": 1616.5	"F": 7266}
{"v": 1	"t": 1843507	"P": 1606.5	"F": 7694}
{"v": 1	"t": 1843528	"P": 1609.75	"F": 7619}
{"v": 1	"t": 1843548	"P": 1608.75	"F": 7630}
{"v": 1	"t": 1843568	"P": 1627.5	"F": 7888}
{"v": 1	"t": 1843589	"P": 1615.0	"F": 7904}
{"v": 1	"t": 1843609	"P": 1608.0	"F": 8188}
{"v": 1	"t": 1843629	"P": 1632.5	"F": 8428}
{"v": 1	"t": 1843650	"P": 1620.5	"F": 8433}
{"v": 1	"t": 1843670	"P": 1618.0	"F": 8455}
{"v": 1	"t": 1843690	"P": 1620.0	"F": 8369}
{"v": 1	"t": 1843711	"P": 1634.0	"F": 8722}
{"v": 1	"t": 1843731	"P": 1628.0	"F": 8625}
{"v": 1	"t": 1843751	"P": 1626.0	"F": 8547}
{"v": 1	"t": 1843772	"P": 1628.25	"F": 8762}
{"v": 1	"t": 1843792	"P": 1629.5	"F": 8116}
{"v": 1	"t": 1843812	"P": 1636.75	"F": 8713}
{"v": 1	"t": 1843832	"P": 1621.5	"F": 9010}
{"v": 1	"t": 1843853	"P": 1618.25	"F": 8509}
{"v": 1	"t": 1843873	"P": 1636.5	"F": 8758}
{"v": 1	"t": 1843893	"P": 1640.25	"F": 8769}
{"v": 1	"t": 1843914	"P": 1631.0	"F": 8844}
{"v": 1	"t": 1843934	"P": 1631.25	"F": 8482}
{"v": 1	"t": 1843954	"P": 1640.0	"F": 8935}
{"v": 1	"t": 1843975	"P": 1630.25	"F": 8652}
{"v": 1	"t": 1843995	"P": 1630.75	"F": 9020}
{"v": 1	"t": 1844015	"P": 1629.25	"F": 9241}
{"v": 1	"t": 1844036	"P": 1642.0	"F": 9128}
{"v": 1	"t": 1844056	"P": 1640.0	"F": 9123}
{"v": 1	"t": 1844076	"P": 1631.5	"F": 8918}
{"v": 1	"t": 1844096	"P": 1622.75	"F": 8964}
{"v": 1	"t": 1844117	"P": 1637.5	"F": 8887}
{"v": 1	"t": 1844137	"P": 1640.25	"F": 8918}
{"v": 1	"t": 1844158	"P": 1640.0	"F": 8892}
{"v": 1	"t": 1844178	"P": 1636.75	"F": 9403}
{"v": 1	"t": 1844199	"P": 1639.25	"F": 9026}
{"v": 1	"t": 1844219	"P": 1627.25	"F": 9068}
{"v": 1	"t": 1844239	"P": 1628.75	"F": 8963}
{"v": 1	"t": 1844259	"P": 1640.0	"F": 9060}
{"v": 1	"t": 1844280	"P": 1635.25	"F": 9211	"C": 46.08	"D": 3293	"sn": 54091930088003	"file": "/data/device_log/data0000.out"	"CO2": 3856.918701171875	"Tp": 25.865188598632812	"H": 17.723966598510742}
{"v": 1	"t": 1844301	"P": 1632.0	"F": 9244}
{"v": 1	"t": 1844321	"P": 1629.75	"F": 8916}
{"v": 1	"t": 1844342	"P": 1633.0	"F": 8823}
{"v": 1	"t": 1844362	"P": 1636.5	"F": 8892}
{"v": 1	"t": 1844382	"P": 1630.75	"F": 8729}
{"v": 1	"t": 1844403	"P": 1626.5	"F": 8896}
{"v": 1	"t": 1844423	"P": 1619.25	"F": 9093}
{"v": 1	"t": 1844443	"P": 1640.5	"F": 8596}
{"v": 1	"t": 1844464	"P": 1629.25	"F": 8740}
{"v": 1	"t": 1844484	"P": 1628.5	"F": 8850}
{"v": 1	"t": 1844504	"P": 1627.25	"F": 8398}
{"v": 1	"t": 1844525	"P": 1639.5	"F": 9183}
{"v": 1	"t": 1844545	"P": 1631.75	"F": 8565}
{"v": 1	"t": 1844565	"P": 1611.75	"F": 8457}
{"v": 1	"t": 1844585	"P": 1627.25	"F": 8737}
{"v": 1	"t": 1844606	"P": 1636.75	"F": 8635}
{"v": 1	"t": 1844626	"P": 1621.5	"F": 8194}
{"v": 1	"t": 1844646	"P": 1609.0	"F": 8373}
{"v": 1	"t": 1844667	"P": 1608.25	"F": 8058}
{"v": 1	"t": 1844687	"P": 1614.25	"F": 8160}
{"v": 1	"t": 1844708	"P": 1611.0	"F": 8109}
{"v": 1	"t": 1844728	"P": 1601.75	"F": 7859}
{"v": 1	"t": 1844748	"P": 1611.25	"F": 7991}
{"v": 1	"t": 1844769	"P": 1602.0	"F": 7493}
{"v": 1	"t": 1844789	"P": 1585.25	"F": 7051}
{"v": 1	"t": 1844809	"P": 1592.25	"F": 7058}
{"v": 1	"t": 1844830	"P": 1583.25	"F": 6912}
{"v": 1	"t": 1844850	"P": 1581.0	"F": 6593}
{"v": 1	"t": 1844870	"P": 1557.25	"F": 6388}
{"v": 1	"t": 1844890	"P": 1573.25	"F": 6340}
{"v": 1	"t": 1844911	"P": 1569.25	"F": 6123}
{"v": 1	"t": 1844931	"P": 1554.5	"F": 5666}
{"v": 1	"t": 1844951	"P": 1558.75	"F": 5387}
{"v": 1	"t": 1844972	"P": 1545.0	"F": 5237}
{"v": 1	"t": 1844992	"P": 1554.25	"F": 5084}
{"v": 1	"t": 1845012	"P": 1547.0	"F": 4818}
{"v": 1	"t": 1845033	"P": 1529.5	"F": 4654}
{"v": 1	"t": 1845053	"P": 1531.75	"F": 4532}
{"v": 1	"t": 1845073	"P": 1541.0	"F": 4328}
{"v": 1	"t": 1845093	"P": 1538.25	"F": 4062}
{"v": 1	"t": 1845114	"P": 1525.0	"F": 3999}
{"v": 1	"t": 1845134	"P": 1521.25	"F": 3865}
{"v": 1	"t": 1845154	"P": 1530.5	"F": 3683}
{"v": 1	"t": 1845175	"P": 1526.25	"F": 3653}
{"v": 1	"t": 1845195	"P": 1519.75	"F": 3491}
{"v": 1	"t": 1845215	"P": 1517.25	"F": 3351}
{"v": 1	"t": 1845236	"P": 1523.75	"F": 3252}
{"v": 1	"t": 1845256	"P": 1521.0	"F": 3107}
{"v": 1	"t": 1845277	"P": 1527.75	"F": 3232}
{"v": 1	"t": 1845297	"P": 1524.25	"F": 3340	"C": 46.07	"D": 3293	"sn": 54091930088003	"file": "/data/device_log/data0000.out"}
{"v": 1	"t": 1845318	"P": 1515.5	"F": 3139}
{"v": 1	"t": 1845338	"P": 1526.5	"F": 3227}
{"v": 1	"t": 1845359	"P": 1516.25	"F": 3213}
{"v": 1	"t": 1845379	"P": 1519.5	"F": 3125}
{"v": 1	"t": 1845400	"P": 1528.25	"F": 3173}
{"v": 1	"t": 1845420	"P": 1519.25	"F": 3340}
{"v": 1	"t": 1845440	"P": 1520.0	"F": 3204}
{"v": 1	"t": 1845461	"P": 1532.25	"F": 3444}
{"v": 1	"t": 1845481	"P": 1532.75	"F": 3681}
{"v": 1	"t": 1845501	"P": 1530.75	"F": 3735}
{"v": 1	"t": 1845522	"P": 1528.75	"F": 4027}
{"v": 1	"t": 1845542	"P": 1546.0	"F": 3982}
{"v": 1	"t": 1845562	"P": 1548.5	"F": 4375}
{"v": 1	"t": 1845583	"P": 1547.0	"F": 4621}
{"v": 1	"t": 1845603	"P": 1556.25	"F": 5238}
{"v": 1	"t": 1845623	"P": 1574.25	"F": 5248}
{"v": 1	"t": 1845643	"P": 1576.0	"F": 5968}
{"v": 1	"t": 1845664	"P": 1577.25	"F": 6167}
{"v": 1	"t": 1845684	"P": 1572.75	"F": 6553}
{"v": 1	"t": 1845704	"P": 1592.25	"F": 7093}
{"v": 1	"t": 1845725	"P": 1604.75	"F": 7274}
{"v": 1	"t": 1845745	"P": 1604.0	"F": 7452}
{"v": 1	"t": 1845765	"P": 1599.5	"F": 7550}
{"v": 1	"t": 1845786	"P": 1605.25	"F": 7782}
{"v": 1	"t": 1845806	"P": 1620.0	"F": 8119}
{"v": 1	"t": 1845826	"P": 1621.25	"F": 8231}
{"v": 1	"t": 1845846	"P": 1617.5	"F": 8421}
{"v": 1	"t": 1845867	"P": 1622.0	"F": 8448}
{"v": 1	"t": 1845887	"P": 1640.0	"F": 8721}
{"v": 1	"t": 1845907	"P": 1624.25	"F": 8697}
{"v": 1	"t": 1845928	"P": 1621.0	"F": 8866}
{"v": 1	"t": 1845948	"P": 1638.75	"F": 8709}
{"v": 1	"t": 1845969	"P": 1644.0	"F": 9372}
{"v": 1	"t": 1845989	"P": 1629.75	"F": 8962}
{"v": 1	"t": 1846009	"P": 1633.5	"F": 9216}
{"v": 1	"t": 1846030	"P": 1644.75	"F": 9394}
{"v": 1	"t": 1846050	"P": 1639.5	"F": 9114}
{"v": 1	"t": 1846070	"P": 1628.0	"F": 9182}
{"v": 1	"t": 1846091	"P": 1628.5	"F": 9303}
{"v": 1	"t": 1846111	"P": 1638.25	"F": 8941}
{"v": 1	"t": 1846131	"P": 1631.75	"F": 9124}
{"v": 1	"t": 1846151	"P": 1639.0	"F": 8845}
{"v": 1	"t": 1846172	"P": 1630.75	"F": 9129}
{"v": 1	"t": 1846192	"P": 1636.75	"F": 9018}
{"v": 1	"t": 1846212	"P": 1633.75	"F": 9055}
{"v": 1	"t": 1846233	"P": 1626.25	"F": 8918}
{"v": 1	"t": 1846253	"P": 1633.25	"F": 9011}
{"v": 1	"t": 1846273	"P": 1639.25	"F": 9129}
{"v": 1	"t": 1846294	"P": 1628.75	"F": 9162}
{"v": 1	"t": 1846314	"P": 1633.75	"F": 9086	"C": 46.08	"D": 3293	"sn": 54091930088003	"file": "/data/device_log/data0000.out"	"CO2": 2447.32177734375	"Tp": 25.865188598632812	"H": 17.622774124145508}
{"v": 1	"t": 1846335	"P": 1627.75	"F": 9109}
{"v": 1	"t": 1846355	"P": 1635.75	"F": 9223}
{"v": 1	"t": 1846376	"P": 1645.0	"F": 9024}
{"v": 1	"t": 1846396	"P": 1634.75	"F": 9028}
{"v": 1	"t": 1846416	"P": 1632.75	"F": 9411}
{"v": 1	"t": 1846437	"P": 1641.5	"F": 9296}
{"v": 1	"t": 1846457	"P": 1642.0	"F": 9369}
{"v": 1	"t": 1846478	"P": 1631.25	"F": 9083}
{"v": 1	"t": 1846498	"P": 1637.75	"F": 8985}
{"v": 1	"t": 1846518	"P": 1643.0	"F": 8631}
{"v": 1	"t": 1846539	"P": 1636.0	"F": 8853}
{"v": 1	"t": 1846559	"P": 1629.5	"F": 9015}
{"v": 1	"t": 1846579	"P": 1633.0	"F": 9199}
{"v": 1	"t": 1846600	"P": 1634.5	"F": 8778}
{"v": 1	"t": 1846620	"P": 1631.25	"F": 9192}
{"v": 1	"t": 1846640	"P": 1624.0	"F": 9187}
{"v": 1	"t": 1846661	"P": 1643.5	"F": 8894}
{"v": 1	"t": 1846681	"P": 1650.0	"F": 9216}
{"v": 1	"t": 1846701	"P": 1624.0	"F": 8716}
{"v": 1	"t": 1846721	"P": 1614.75	"F": 8512}
{"v": 1	"t": 1846742	"P": 1619.5	"F": 8504}
{"v": 1	"t": 1846762	"P": 1626.5	"F": 8222}
{"v": 1	"t": 1846782	"P": 1621.75	"F": 8373}
{"v": 1	"t": 1846803	"P": 1604.25	"F": 8001}
{"v": 1	"t": 1846823	"P": 1605.25	"F": 7823}
{"v": 1	"t": 1846843	"P": 1606.0	"F": 7369}
{"v": 1	"t": 1846864	"P": 1587.25	"F": 7036}
{"v": 1	"t": 1846884	"P": 1578.0	"F": 6799}
{"v": 1	"t": 1846904	"P": 1577.0	"F": 6592}
{"v": 1	"t": 1846925	"P": 1575.75	"F": 6314}
{"v": 1	"t": 1846945	"P": 1568.5	"F": 6178}
{"v": 1	"t": 1846965	"P": 1548.5	"F": 5442}
{"v": 1	"t": 1846986	"P": 1550.5	"F": 5152}
{"v": 1	"t": 1847006	"P": 1554.0	"F": 4797}
{"v": 1	"t": 1847026	"P": 1533.5	"F": 4718}
{"v": 1	"t": 1847047	"P": 1538.0	"F": 4555}
{"v": 1	"t": 1847067	"P": 1541.0	"F": 4375}
{"v": 1	"t": 1847087	"P": 1529.25	"F": 4045}
{"v": 1	"t": 1847108	"P": 1526.0	"F": 3863}
{"v": 1	"t": 1847128	"P": 1526.0	"F": 3916}
{"v": 1	"t": 1847148	"P": 1530.75	"F": 3669}
{"v": 1	"t": 1847169	"P": 1524.0	"F": 3480}
{"v": 1	"t": 1847189	"P": 1514.25	"F": 3483}
{"v": 1	"t": 1847209	"P": 1513.5	"F": 3358}
{"v": 1	"t": 1847229	"P": 1528.5	"F": 3224}
{"v": 1	"t": 1847250	"P": 1519.0	"F": 3298}
{"v": 1	"t": 1847270	"P": 1510.75	"F": 3144}
{"v": 1	"t": 1847290	"P": 1509.0	"F": 3125}
{"v": 1	"t": 1847311	"P": 1519.5	"F": 2973}
{"v": 1	"t": 1847331	"P": 1517.25	"F": 2970	"C": 46.085	"D": 3293	"sn": 54091930088003	"file": "/data/device_log/data0000.out"}
{"v": 1	"t": 1847351	"P": 1512.25	"F": 2850}
{"v": 1	"t": 1847372	"P": 1510.75	"F": 2911}
{"v": 1	"t": 1847392	"P": 1520.5	"F": 2846}
{"v": 1	"t": 1847412	"P": 1510.5	"F": 2751}
{"v": 1	"t": 1847433	"P": 1508.75	"F": 2763}
{"v": 1	"t": 1847453	"P": 1514.25	"F": 2728}
{"v": 1	"t": 1847473	"P": 1522.25	"F": 2718}
{"v": 1	"t": 1847494	"P": 1521.5	"F": 2801}
{"v": 1	"t": 1847514	"P": 1515.25	"F": 2768}
{"v": 1	"t": 1847534	"P": 1519.5	"F": 2935}
{"v": 1	"t": 1847555	"P": 1525.25	"F": 2905}
{"v": 1	"t": 1847575	"P": 1514.0	"F": 3142}
{"v": 1	"t": 1847595	"P": 1523.5	"F": 3474}
{"v": 1	"t": 1847616	"P": 1537.75	"F": 3715}
{"v": 1	"t": 1847636	"P": 1536.5	"F": 3970}
{"v": 1	"t": 1847656	"P": 1533.0	"F": 4199}
{"v": 1	"t": 1847677	"P": 1544.75	"F": 4362}
{"v": 1	"t": 1847697	"P": 1556.25	"F": 4710}
{"v": 1	"t": 1847718	"P": 1550.75	"F": 4939}
{"v": 1	"t": 1847738	"P": 1553.0	"F": 5190}
{"v": 1	"t": 1847758	"P": 1567.0	"F": 5580}
{"v": 1	"t": 1847779	"P": 1556.75	"F": 5564}
{"v": 1	"t": 1847799	"P": 1566.75	"F": 5932}
{"v": 1	"t": 1847820	"P": 1583.25	"F": 6076}
{"v": 1	"t": 1847840	"P": 1574.5	"F": 6258}
{"v": 1	"t": 1847860	"P": 1584.5	"F": 6492}
{"v": 1	"t": 1847881	"P": 1591.5	"F": 6697}
{"v": 1	"t": 1847901	"P": 1595.0	"F": 6568}
{"v": 1	"t": 1847922	"P": 1587.0	"F": 6824}
{"v": 1	"t": 1847942	"P": 1600.0	"F": 6993}
{"v": 1	"t": 1847963	"P": 1599.5	"F": 7053}
{"v": 1	"t": 1847983	"P": 1596.25	"F": 7384}
{"v": 1	"t": 1848003	"P": 1595.5	"F": 7311}
{"v": 1	"t": 1848024	"P": 1600.25	"F": 7662}
{"v": 1	"t": 1848044	"P": 1606.0	"F": 7833}
{"v": 1	"t": 1848065	"P": 1612.75	"F": 7625}
{"v": 1	"t": 1848085	"P": 1599.25	"F": 7853}
{"v": 1	"t": 1848105	"P": 1606.0	"F": 7845}
{"v": 1	"t": 1848126	"P": 1624.0	"F": 8103}
{"v": 1	"t": 1848146	"P": 1619.25	"F": 7928}
{"v": 1	"t": 1848167	"P": 1616.5	"F": 8188}
{"v": 1	"t": 1848187	"P": 1624.25	"F": 8211}
{"v": 1	"t": 1848207	"P": 1618.75	"F": 8088}
{"v": 1	"t": 1848228	"P": 1611.0	"F": 8091}
{"v": 1	"t": 1848248	"P": 1630.5	"F": 8372}
{"v": 1	"t": 1848269	"P": 1635.75	"F": 8579}
{"v": 1	"t": 1848289	"P": 1622.0	"F": 8654}
{"v": 1	"t": 1848309	"P": 1625.75	"F": 8313}
{"v": 1	"t": 1848330	"P": 1634.75	"F": 8618}
{"v": 1	"t": 1848350	"P": 1631.5	"F": 8432	"C": 46.095	"D": 3293	"sn": 54091930088003	"file": "/data/device_log/data0000.out"	"CO2": 3246.582763671875	"Tp": 25.8358154296875	"H": 17.62270736694336}
{"v": 1	"t": 1848371	"P": 1626.75	"F": 8404}
{"v": 1	"t": 1848391	"P": 1630.0	"F": 8802}
{"v": 1	"t": 1848412	"P": 1633.75	"F": 8900}
{"v": 1	"t": 1848432	"P": 1642.5	"F": 8780}
{"v": 1	"t": 1848452	"P": 1631.75	"F": 8628}
{"v": 1	"t": 1848473	"P": 1617.75	"F": 8632}
{"v": 1	"t": 1848493	"P": 1633.75	"F": 8797}
{"v": 1	"t": 1848513	"P": 1632.25	"F": 9085}
{"v": 1	"t": 1848534	"P": 1624.0	"F": 8928}
{"v": 1	"t": 1848554	"P": 1636.0	"F": 8794}
{"v": 1	"t": 1848575	"P": 1641.75	"F": 8769}
{"v": 1	"t": 1848595	"P": 1623.25	"F": 8857}
{"v": 1	"t": 1848615	"P": 1624.25	"F": 8774}
{"v": 1	"t": 1848636	"P": 1633.0	"F": 8862}
{"v": 1	"t": 1848656	"P": 1634.75	"F": 8924}
{"v": 1	"t": 1848677	"P": 1632.75	"F": 9098}
{"v": 1	"t": 1848697	"P": 1653.0	"F": 9118}
{"v": 1	"t": 1848717	"P": 1623.0	"F": 9394}
{"v": 1	"t": 1848738	"P": 1628.75	"F": 9401}
{"v": 1	"t": 1848758	"P": 1640.25	"F": 9592}
{"v": 1	"t": 1848778	"P": 1645.75	"F": 8542}
{"v": 1	"t": 1848799	"P": 1625.25	"F": 9125}
{"v": 1	"t": 1848819	"P": 1635.5	"F": 9478}
{"v": 1	"t": 1848840	"P": 1642.75	"F": 9339}
{"v": 1	"t": 1848860	"P": 1622.25	"F": 9209}
{"v": 1	"t": 1848880	"P": 1623.0	"F": 9090}
{"v": 1	"t": 1848901	"P": 1643.5	"F": 9205}
{"v": 1	"t": 1848921	"P": 1639.0	"F": 9052}
{"v": 1	"t": 1848941	"P": 1631.0	"F": 9034}
{"v": 1	"t": 1848962	"P": 1626.75	"F": 9345}
{"v": 1	"t": 1848982	"P": 1647.25	"F": 9191}
{"v": 1	"t": 1849003	"P": 1629.5	"F": 9537}
{"v": 1	"t": 1849023	"P": 1620.75	"F": 9260}
{"v": 1	"t": 1849043	"P": 1634.0	"F": 9155}
{"v": 1	"t": 1849064	"P": 1632.25	"F": 9082}
{"v": 1	"t": 1849084	"P": 1622.5	"F": 8995}
{"v": 1	"t": 1849104	"P": 1642.0	"F": 9065}
{"v": 1	"t": 1849125	"P": 1648.5	"F": 8970}
{"v": 1	"t": 1849145	"P": 1620.5	"F": 8711}
{"v": 1	"t": 1849165	"P": 1632.25	"F": 8707}
{"v": 1	"t": 1849186	"P": 1638.5	"F": 8795}
{"v": 1	"t": 1849206	"P": 1635.5	"F": 8642}
{"v": 1	"t": 1849226	"P": 1617.5	"F": 8648}
{"v": 1	"t": 1849247	"P": 1616.25	"F": 8652}
{"v": 1	"t": 1849267	"P": 1631.5	"F": 8439}
{"v": 1	"t": 1849287	"P": 1618.25	"F": 8101}
{"v": 1	"t": 1849308	"P": 1609.75	"F": 8084}
{"v": 1	"t": 1849328	"P": 1608.0	"F": 7602}
{"v": 1	"t": 1849348	"P": 1607.5	"F": 7479}
{"v": 1	"t": 1849369	"P": 1596.25	"F": 7378	"C": 46.105	"D": 3293	"sn": 54091930088003	"file": "/data/device_log/data0000.out"	"CO2": 3122.45849609375	"Tp": 25.851837158203125	"H": 17.72378921508789}
{"v": 1	"t": 1849390	"P": 1590.75	"F": 7144}
{"v": 1	"t": 1849410	"P": 1584.0	"F": 6815}
{"v": 1	"t": 1849432	"P": 1574.75	"F": 6506}
{"v": 1	"t": 1849452	"P": 1570.5	"F": 6408}
{"v": 1	"t": 1849472	"P": 1568.5	"F": 5874}
{"v": 1	"t": 1849493	"P": 1555.75	"F": 5675}
{"v": 1	"t": 1849513	"P": 1564.25	"F": 5472}
{"v": 1	"t": 1849533	"P": 1555.75	"F": 5263}
{"v": 1	"t": 1849554	"P": 1544.75	"F": 4950}
{"v": 1	"t": 1849574	"P": 1533.0	"F": 4830}
{"v": 1	"t": 1849594	"P": 1544.75	"F": 4490}
{"v": 1	"t": 1849615	"P": 1531.5	"F": 4284}
{"v": 1	"t": 1849635	"P": 1523.75	"F": 4172}
{"v": 1	"t": 1849656	"P": 1531.75	"F": 3821}
{"v": 1	"t": 1849676	"P": 1533.0	"F": 3730}
{"v": 1	"t": 1849696	"P": 1520.5	"F": 3595}
{"v": 1	"t": 1849717	"P": 1518.75	"F": 3508}
{"v": 1	"t": 1849737	"P": 1531.0	"F": 3515}
{"v": 1	"t": 1849757	"P": 1519.75	"F": 3537}
{"v": 1	"t": 1849778	"P": 1521.5	"F": 3477}
{"v": 1	"t": 1849798	"P": 1530.75	"F": 3516}
{"v": 1	"t": 1849819	"P": 1526.25	"F": 3345}
{"v": 1	"t": 1849839	"P": 1519.75	"F": 3244}
{"v": 1	"t": 1849859	"P": 1519.25	"F": 3275}
{"v": 1	"t": 1849880	"P": 1531.0	"F": 3369}
{"v": 1	"t": 1849900	"P": 1521.5	"F": 3206}
{"v": 1	"t": 1849920	"P": 1519.5	"F": 3370}
{"v": 1	"t": 1849941	"P": 1531.0	"F": 3277}
{"v": 1	"t": 1849961	"P": 1525.25	"F": 3300}
{"v": 1	"t": 1849982	"P": 1517.25	"F": 3519}
{"v": 1	"t": 1850002	"P": 1531.75	"F": 3587}
{"v": 1	"t": 1850022	"P": 1526.0	"F": 3520}
{"v": 1	"t": 1850043	"P": 1521.75	"F": 3588}
{"v": 1	"t": 1850063	"P": 1531.75	"F": 3715}
{"v": 1	"t": 1850083	"P": 1533.5	"F": 3674}
{"v": 1	"t": 1850104	"P": 1524.75	"F": 3704}
{"v": 1	"t": 1850124	"P": 1531.25	"F": 3934}
{"v": 1	"t": 1850145	"P": 1533.25	"F": 3941}
{"v": 1	"t": 1850165	"P": 1530.25	"F": 4029}
{"v": 1	"t": 1850185	"P": 1530.5	"F": 3972}
{"v": 1	"t": 1850206	"P": 1549.0	"F": 4156}
{"v": 1	"t": 1850226	"P": 1541.0	"F": 4374}
{"v": 1	"t": 1850246	"P": 1538.75	"F": 4750}
{"v": 1	"t": 1850267	"P": 1555.25	"F": 4877}
{"v": 1	"t": 1850287	"P": 1562.25	"F": 5265}
{"v": 1	"t": 1850308	"P": 1557.75	"F": 5498}
{"v": 1	"t": 1850328	"P": 1557.25	"F": 5614}
{"v": 1	"t": 1850348	"P": 1580.5	"F": 6123}
{"v": 1	"t": 1850369	"P": 1584.25	"F": 6437}
{"v": 1	"t": 1850389	"P": 1582.75	"F": 6269	"C": 46.09	"D": 3293	"sn": 54091930088003	"file": "/data/device_log/data0000.out"}
{"v": 1	"t": 1850409	"P": 1592.25	"F": 6725}
{"v": 1	"t": 1850430	"P": 1593.25	"F": 6666}
{"v": 1	"t": 1850450	"P": 1596.25	"F": 6855}
{"v": 1	"t": 1850471	"P": 1609.0	"F": 7500}
{"v": 1	"t": 1850492	"P": 1604.0	"F": 7794}
{"v": 1	"t": 1850512	"P": 1613.75	"F": 7843}
{"v": 1	"t": 1850532	"P": 1614.75	"F": 8077}
{"v": 1	"t": 1850553	"P": 1609.75	"F": 8012}
{"v": 1	"t": 1850573	"P": 1618.0	"F": 8362}
{"v": 1	"t": 1850594	"P": 1622.25	"F": 8695}
{"v": 1	"t": 1850614	"P": 1624.5	"F": 8929}
{"v": 1	"t": 1850634	"P": 1617.25	"F": 8838}
{"v": 1	"t": 1850655	"P": 1636.75	"F": 8953}
{"v": 1	"t": 1850675	"P": 1633.5	"F": 9137}
{"v": 1	"t": 1850695	"P": 1628.0	"F": 9296}
{"v": 1	"t": 1850716	"P": 1641.25	"F": 9240}
{"v": 1	"t": 1850736	"P": 1640.25	"F": 9336}
{"v": 1	"t": 1850757	"P": 1640.75	"F": 9368}
{"v": 1	"t": 1850777	"P": 1635.0	"F": 9482}
{"v": 1	"t": 1850797	"P": 1644.0	"F": 9499}
{"v": 1	"t": 1850818	"P": 1638.5	"F": 9656}
{"v": 1	"t": 1850838	"P": 1637.0	"F": 9372}
{"v": 1	"t": 1850858	"P": 1658.5	"F": 9731}
{"v": 1	"t": 1850879	"P": 1646.5	"F": 9713}
{"v": 1	"t": 1850899	"P": 1645.5	"F": 10171}
{"v": 1	"t": 1850920	"P": 1652.25	"F": 9850}
{"v": 1	"t": 1850940	"P": 1642.5	"F": 9572}
{"v": 1	"t": 1850960	"P": 1644.0	"F": 9948}
{"v": 1	"t": 1850981	"P": 1655.75	"F": 9889}
{"v": 1	"t": 1851001	"P": 1641.0	"F": 9733}
{"v": 1	"t": 1851022	"P": 1648.25	"F": 9826}
{"v": 1	"t": 1851042	"P": 1646.75	"F": 9578}
{"v": 1	"t": 1851062	"P": 1651.25	"F": 9762}
{"v": 1	"t": 1851083	"P": 1646.25	"F": 9493}
{"v": 1	"t": 1851103	"P": 1653.25	"F": 9787}
{"v": 1	"t": 1851124	"P": 1657.75	"F": 9981}
{"v": 1	"t": 1851144	"P": 1650.5	"F": 9358}
{"v": 1	"t": 1851164	"P": 1651.25	"F": 10106}
{"v": 1	"t": 1851185	"P": 1654.0	"F": 10083}
{"v": 1	"t": 1851205	"P": 1648.0	"F": 9763}
{"v": 1	"t": 1851225	"P": 1635.0	"F": 9661}
{"v": 1	"t": 1851246	"P": 1646.75	"F": 9888}
{"v": 1	"t": 1851266	"P": 1646.75	"F": 9599}
{"v": 1	"t": 1851286	"P": 1636.75	"F": 9475}
{"v": 1	"t": 1851307	"P": 1641.25	"F": 9734}
{"v": 1	"t": 1851327	"P": 1646.25	"F": 9370}
{"v": 1	"t": 1851347	"P": 1647.25	"F": 9556}
{"v": 1	"t": 1851368	"P": 1637.0	"F": 9241}
{"v": 1	"t": 1851388	"P": 1629.0	"F": 9517}
{"v": 1	"t": 1851408	"P": 1644.0	"F": 9500	"C": 46.085	"D": 3293	"sn": 54091930088003	"file": "/data/device_log/data0000.out"	"CO2": 3409.221923828125	"Tp": 25.851837158203125	"H": 17.723663330078125}
{"v": 1	"t": 1851430	"P": 1645.5	"F": 9498}
{"v": 1	"t": 1851450	"P": 1635.0	"F": 8993}
{"v": 1	"t": 1851471	"P": 1633.0	"F": 9132}
{"v": 1	"t": 1851491	"P": 1642.75	"F": 9287}
{"v": 1	"t": 1851511	"P": 1624.75	"F": 9067}
{"v": 1	"t": 1851532	"P": 1615.75	"F": 8482}
{"v": 1	"t": 1851552	"P": 1626.0	"F": 8589}
{"v": 1	"t": 1851572	"P": 1613.75	"F": 8155}
{"v": 1	"t": 1851593	"P": 1608.75	"F": 7948}
{"v": 1	"t": 1851613	"P": 1595.75	"F": 7898}
{"v": 1	"t": 1851633	"P": 1598.75	"F": 7496}
{"v": 1	"t": 1851654	"P": 1590.75	"F": 7249}
{"v": 1	"t": 1851674	"P": 1583.0	"F": 6860}
{"v": 1	"t": 1851695	"P": 1576.5	"F": 6562}
{"v": 1	"t": 1851715	"P": 1566.25	"F": 6306}
{"v": 1	"t": 1851735	"P": 1561.75	"F": 5951}
{"v": 1	"t": 1851756	"P": 1564.25	"F": 5663}
{"v": 1	"t": 1851776	"P": 1557.0	"F": 5325}
{"v": 1	"t": 1851796	"P": 1534.25	"F": 5081}
{"v": 1	"t": 1851817	"P": 1547.0	"F": 4969}
{"v": 1	"t": 1851837	"P": 1546.5	"F": 4596}
{"v": 1	"t": 1851857	"P": 1537.5	"F": 4488}
{"v": 1	"t": 1851878	"P": 1532.75	"F": 4262}
{"v": 1	"t": 1851898	"P": 1533.75	"F": 4137}
{"v": 1	"t": 1851918	"P": 1538.25	"F": 4133}
{"v": 1	"t": 1851939	"P": 1527.25	"F": 3859}
{"v": 1	"t": 1851959	"P": 1516.0	"F": 3906}
{"v": 1	"t": 1851979	"P": 1526.75	"F": 3783}
{"v": 1	"t": 1852000	"P": 1528.25	"F": 3435}
{"v": 1	"t": 1852020	"P": 1518.25	"F": 3609}
{"v": 1	"t": 1852040	"P": 1519.5	"F": 3439}
{"v": 1	"t": 1852061	"P": 1527.0	"F": 3325}
{"v": 1	"t": 1852081	"P": 1521.5	"F": 3509}
{"v": 1	"t": 1852101	"P": 1509.5	"F": 3395}
{"v": 1	"t": 1852122	"P": 1519.25	"F": 3362}
{"v": 1	"t": 1852142	"P": 1525.5	"F": 3225}
{"v": 1	"t": 1852162	"P": 1519.75	"F": 3291}
{"v": 1	"t": 1852183	"P": 1515.75	"F": 3352}
{"v": 1	"t": 1852203	"P": 1524.0	"F": 3358}
{"v": 1	"t": 1852224	"P": 1517.75	"F": 3267}
{"v": 1	"t": 1852244	"P": 1513.75	"F": 3186}
{"v": 1	"t": 1852264	"P": 1525.75	"F": 3211}
{"v": 1	"t": 1852285	"P": 1521.75	"F": 3227}
{"v": 1	"t": 1852305	"P": 1510.5	"F": 3283}
{"v": 1	"t": 1852325	"P": 1516.0	"F": 3300}
{"v": 1	"t": 1852346	"P": 1527.25	"F": 3302}
{"v": 1	"t": 1852366	"P": 1525.0	"F": 3322}
{"v": 1	"t": 1852386	"P": 1519.75	"F": 3317}
{"v": 1	"t": 1852407	"P": 1527.5	"F": 3491}
{"v": 1	"t": 1852427	"P": 1538.75	"F": 3579	"C": 46.115	"D": 3293	"sn": 54091930088003	"file": "/data/device_log/data0000.out"}
{"v": 1	"t": 1852448	"P": 1527.5	"F": 3959}
{"v": 1	"t": 1852468	"P": 1533.5	"F": 4102}
{"v": 1	"t": 1852488	"P": 1548.0	"F": 4388}
{"v": 1	"t": 1852509	"P": 1550.25	"F": 4604}
{"v": 1	"t": 1852529	"P": 1551.25	"F": 5058}
{"v": 1	"t": 1852549	"P": 1566.5	"F": 5345}
{"v": 1	"t": 1852570	"P": 1566.75	"F": 5720}
{"v": 1	"t": 1852591	"P": 1556.0	"F": 5956}
{"v": 1	"t": 1852610	"P": 1567.0	"F": 6031}
{"v": 1	"t": 1852631	"P": 1577.5	"F": 6054}
{"v": 1	"t": 1852651	"P": 1576.75	"F": 6447}
{"v": 1	"t": 1852672	"P": 1577.75	"F": 6628}
{"v": 1	"t": 1852692	"P": 1591.0	"F": 6854}
{"v": 1	"t": 1852712	"P": 1605.5	"F": 7099}
{"v": 1	"t": 1852733	"P": 1592.5	"F": 7229}
{"v": 1	"t": 1852753	"P": 1609.25	"F": 7111}
{"v": 1	"t": 1852774	"P": 1596.0	"F": 7796}
{"v": 1	"t": 1852794	"P": 1614.25	"F": 7662}
{"v": 1	"t": 1852815	"P": 1617.0	"F": 8025}
{"v": 1	"t": 1852835	"P": 1604.5	"F": 7843}
{"v": 1	"t": 1852856	"P": 1621.0	"F": 8280}
{"v": 1	"t": 1852876	"P": 1615.75	"F": 8055}
{"v": 1	"t": 1852897	"P": 1612.5	"F": 8362}
{"v": 1	"t": 1852917	"P": 1639.75	"F": 8620}
{"v": 1	"t": 1852938	"P": 1624.5	"F": 8404}
{"v": 1	"t": 1852958	"P": 1623.25	"F": 8639}
{"v": 1	"t": 1852978	"P": 1630.5	"F": 8370}
{"v": 1	"t": 1852999	"P": 1631.0	"F": 8692}
{"v": 1	"t": 1853019	"P": 1630.75	"F": 8760}
{"v": 1	"t": 1853039	"P": 1642.5	"F": 8873}
{"v": 1	"t": 1853060	"P": 1633.0	"F": 9035}
{"v": 1	"t": 1853080	"P": 1624.0	"F": 9251}
{"v": 1	"t": 1853100	"P": 1625.5	"F": 9014}
{"v": 1	"t": 1853121	"P": 1653.25	"F": 9181}
{"v": 1	"t": 1853141	"P": 1638.5	"F": 9166}
{"v": 1	"t": 1853161	"P": 1625.25	"F": 8897}
{"v": 1	"t": 1853182	"P": 1638.0	"F": 9372}
{"v": 1	"t": 1853202	"P": 1646.25	"F": 9396}
{"v": 1	"t": 1853222	"P": 1642.75	"F": 9548}
{"v": 1	"t": 1853243	"P": 1637.25	"F": 9204}
{"v": 1	"t": 1853263	"P": 1636.25	"F": 9610}
{"v": 1	"t": 1853283	"P": 1646.0	"F": 9416}
{"v": 1	"t": 1853304	"P": 1646.75	"F": 9238}
{"v": 1	"t": 1853324	"P": 1631.5	"F": 9199}
{"v": 1	"t": 1853344	"P": 1638.75	"F": 9059}
{"v": 1	"t": 1853365	"P": 1642.75	"F": 9552}
{"v": 1	"t": 1853385	"P": 1632.5	"F": 9303}
{"v": 1	"t": 1853405	"P": 1634.0	"F": 9123}
{"v": 1	"t": 1853426	"P": 1645.5	"F": 9684}
{"v": 1	"t": 1853446	"P": 1650.0	"F": 10226	"C": 46.11	"D": 3293	"sn": 54091930088003	"file": "/data/device_log/data0000.out"	"CO2": 4250.29931640625	"Tp": 25.8358154296875	"H": 17.72384262084961}
{"v": 1	"t": 1853467	"P": 1648.0	"F": 9917}
{"v": 1	"t": 1853488	"P": 1632.0	"F": 9476}
{"v": 1	"t": 1853508	"P": 1641.75	"F": 9585}
{"v": 1	"t": 1853529	"P": 1640.75	"F": 9722}
{"v": 1	"t": 1853549	"P": 1640.25	"F": 9182}
{"v": 1	"t": 1853569	"P": 1648.25	"F": 9269}
{"v": 1	"t": 1853590	"P": 1645.5	"F": 9165}
{"v": 1	"t": 1853611	"P": 1633.0	"F": 9105}
{"v": 1	"t": 1853631	"P": 1634.5	"F": 9091}
{"v": 1	"t": 1853651	"P": 1653.25	"F": 9332}
{"v": 1	"t": 1853671	"P": 1647.5	"F": 9452}
{"v": 1	"t": 1853692	"P": 1635.5	"F": 8955}
{"v": 1	"t": 1853712	"P": 1649.75	"F": 9340}
{"v": 1	"t": 1853732	"P": 1647.0	"F": 9526}
{"v": 1	"t": 1853753	"P": 1629.0	"F": 9190}
{"v": 1	"t": 1853773	"P": 1636.75	"F": 9578}
{"v": 1	"t": 1853793	"P": 1641.5	"F": 9473}
{"v": 1	"t": 1853814	"P": 1632.5	"F": 9489}
{"v": 1	"t": 1853834	"P": 1630.0	"F": 9370}
{"v": 1	"t": 1853855	"P": 1643.5	"F": 9367}
{"v": 1	"t": 1853875	"P": 1620.25	"F": 8910}
{"v": 1	"t": 1853895	"P": 1611.25	"F": 8801}
{"v": 1	"t": 1853916	"P": 1634.0	"F": 8775}
{"v": 1	"t": 1853936	"P": 1623.25	"F": 8927}
{"v": 1	"t": 1853956	"P": 1625.0	"F": 8748}
{"v": 1	"t": 1853977	"P": 1609.75	"F": 8142}
{"v": 1	"t": 1853997	"P": 1610.75	"F": 7674}
{"v": 1	"t": 1854018	"P": 1596.25	"F": 7525}
{"v": 1	"t": 1854038	"P": 1585.5	"F": 7012}
{"v": 1	"t": 1854058	"P": 1580.5	"F": 6782}
{"v": 1	"t": 1854079	"P": 1581.0	"F": 6474}
{"v": 1	"t": 1854099	"P": 1559.75	"F": 6453}
{"v": 1	"t": 1854119	"P": 1564.25	"F": 5814}
{"v": 1	"t": 1854140	"P": 1557.25	"F": 5490}
{"v": 1	"t": 1854160	"P": 1544.0	"F": 5180}
{"v": 1	"t": 1854181	"P": 1545.0	"F": 4891}
{"v": 1	"t": 1854201	"P": 1550.0	"F": 4743}
{"v": 1	"t": 1854221	"P": 1536.75	"F": 4475}
{"v": 1	"t": 1854242	"P": 1522.0	"F": 4310}
{"v": 1	"t": 1854262	"P": 1532.5	"F": 3884}
{"v": 1	"t": 1854282	"P": 1528.0	"F": 3842}
{"v": 1	"t": 1854303	"P": 1514.5	"F": 3560}
{"v": 1	"t": 1854323	"P": 1525.5	"F": 3426}
{"v": 1	"t": 1854343	"P": 1521.5	"F": 3235}
{"v": 1	"t": 1854364	"P": 1518.5	"F": 3105}
{"v": 1	"t": 1854384	"P": 1511.5	"F": 3160}
{"v": 1	"t": 1854405	"P": 1524.5	"F": 3107}
{"v": 1	"t": 1854425	"P": 1517.25	"F": 3190}
{"v": 1	"t": 1854445	"P": 1505.75	"F": 3118}
{"v": 1	"t": 1854466	"P": 1518.5	"F": 2948	"C": 46.11	"D": 3293	"sn": 54091930088003	"file": "/data/device_log/data0000.out"}
{"v": 1	"t": 1854486	"P": 1514.0	"F": 3028}
{"v": 1	"t": 1854507	"P": 1506.75	"F": 2944}
{"v": 1	"t": 1854527	"P": 1517.5	"F": 2767}
{"v": 1	"t": 1854547	"P": 1513.5	"F": 2848}
{"v": 1	"t": 1854568	"P": 1503.5	"F": 2784}
{"v": 1	"t": 1854588	"P": 1518.0	"F": 2750}
{"v": 1	"t": 1854609	"P": 1513.5	"F": 2726}
{"v": 1	"t": 1854629	"P": 1507.5	"F": 2765}
{"v": 1	"t": 1854649	"P": 1513.5	"F": 2760}
{"v": 1	"t": 1854670	"P": 1520.0	"F": 2717}
{"v": 1	"t": 1854690	"P": 1513.0	"F": 2801}
{"v": 1	"t": 1854710	"P": 1513.5	"F": 2791}
{"v": 1	"t": 1854731	"P": 1527.25	"F": 2981}
{"v": 1	"t": 1854751	"P": 1518.75	"F": 3216}
{"v": 1	"t": 1854772	"P": 1521.25	"F": 3490}
{"v": 1	"t": 1854792	"P": 1535.0	"F": 3815}
{"v": 1	"t": 1854812	"P": 1544.0	"F": 4175}
{"v": 1	"t": 1854833	"P": 1537.25	"F": 4505}
{"v": 1	"t": 1854853	"P": 1555.0	"F": 4794}
{"v": 1	"t": 1854873	"P": 1561.5	"F": 5101}
{"v": 1	"t": 1854894	"P": 1555.0	"F": 5285}
{"v": 1	"t": 1854914	"P": 1561.75	"F": 5736}
{"v": 1	"t": 1854935	"P": 1578.75	"F": 5956}
{"v": 1	"t": 1854955	"P": 1568.25	"F": 5948}
{"v": 1	"t": 1854975	"P": 1572.25	"F": 6309}
{"v": 1	"t": 1854996	"P": 1583.75	"F": 6296}
{"v": 1	"t": 1855016	"P": 1588.75	"F": 6585}
{"v": 1	"t": 1855036	"P": 1582.5	"F": 6794}
{"v": 1	"t": 1855057	"P": 1584.25	"F": 6661}
{"v": 1	"t": 1855077	"P": 1598.25	"F": 6767}
{"v": 1	"t": 1855098	"P": 1595.75	"F": 6880}
{"v": 1	"t": 1855118	"P": 1590.25	"F": 7044}
{"v": 1	"t": 1855138	"P": 1606.25	"F": 7160}
{"v": 1	"t": 1855159	"P": 1589.5	"F": 7168}
{"v": 1	"t": 1855179	"P": 1585.25	"F": 7270}
{"v": 1	"t": 1855199	"P": 1606.75	"F": 7296}
{"v": 1	"t": 1855220	"P": 1600.25	"F": 7405}
{"v": 1	"t": 1855240	"P": 1593.5	"F": 7560}
{"v": 1	"t": 1855260	"P": 1600.75	"F": 7546}
{"v": 1	"t": 1855281	"P": 1610.0	"F": 7585}
{"v": 1	"t": 1855301	"P": 1612.25	"F": 7862}
{"v": 1	"t": 1855321	"P": 1611.5	"F": 7787}
{"v": 1	"t": 1855342	"P": 1607.25	"F": 7908}
{"v": 1	"t": 1855362	"P": 1613.75	"F": 7799}
{"v": 1	"t": 1855382	"P": 1616.25	"F": 8194}
{"v": 1	"t": 1855403	"P": 1607.0	"F": 8460}
{"v": 1	"t": 1855423	"P": 1617.5	"F": 8306}
{"v": 1	"t": 1855443	"P": 1618.5	"F": 8267}
{"v": 1	"t": 1855464	"P": 1615.75	"F": 8486}
{"v": 1	"t": 1855484	"P": 1620.5	"F": 8546	"C": 46.13	"D": 3293	"sn": 54091930088003	"file": "/data/device_log/data0000.out"	"CO2": 3662.292724609375	"Tp": 25.851837158203125	"H": 17.957355499267578}
{"v": 1	"t": 1855505	"P": 1622.5	"F": 8645}
{"v": 1	"t": 1855526	"P": 1630.25	"F": 8611}
{"v": 1	"t": 1855546	"P": 1624.25	"F": 8648}
{"v": 1	"t": 1855566	"P": 1625.75	"F": 8826}
{"v": 1	"t": 1855587	"P": 1613.0	"F": 8871}
{"v": 1	"t": 1855607	"P": 1639.75	"F": 8586}
{"v": 1	"t": 1855627	"P": 1626.25	"F": 8556}
{"v": 1	"t": 1855648	"P": 1626.25	"F": 8583}
{"v": 1	"t": 1855668	"P": 1633.0	"F": 8862}
{"v": 1	"t": 1855688	"P": 1640.0	"F": 8940}
{"v": 1	"t": 1855709	"P": 1633.5	"F": 9078}
{"v": 1	"t": 1855729	"P": 1622.0	"F": 8904}
{"v": 1	"t": 1855749	"P": 1629.25	"F": 9125}
{"v": 1	"t": 1855770	"P": 1645.0	"F": 9049}
{"v": 1	"t": 1855790	"P": 1635.25	"F": 9344}
{"v": 1	"t": 1855810	"P": 1636.5	"F": 9347}
{"v": 1	"t": 1855831	"P": 1639.75	"F": 9106}
{"v": 1	"t": 1855851	"P": 1646.5	"F": 9188}
{"v": 1	"t": 1855871	"P": 1633.75	"F": 9599}
{"v": 1	"t": 1855892	"P": 1639.5	"F": 9633}
{"v": 1	"t": 1855912	"P": 1643.75	"F": 9138}
{"v": 1	"t": 1855932	"P": 1649.75	"F": 9182}
{"v": 1	"t": 1855953	"P": 1637.0	"F": 9830}
{"v": 1	"t": 1855973	"P": 1639.75	"F": 9381}
{"v": 1	"t": 1855993	"P": 1653.75	"F": 9989}
{"v": 1	"t": 1856014	"P": 1654.0	"F": 9786}
{"v": 1	"t": 1856034	"P": 1642.5	"F": 10088}
{"v": 1	"t": 1856054	"P": 1653.75	"F": 9756}
{"v": 1	"t": 1856075	"P": 1645.0	"F": 9681}
{"v": 1	"t": 1856095	"P": 1644.5	"F": 9928}
{"v": 1	"t": 1856115	"P": 1647.75	"F": 9861}
{"v": 1	"t": 1856136	"P": 1646.5	"F": 9845}
{"v": 1	"t": 1856156	"P": 1650.25	"F": 9741}
{"v": 1	"t": 1856176	"P": 1638.0	"F": 9690}
{"v": 1	"t": 1856196	"P": 1640.5	"F": 9557}
{"v": 1	"t": 1856217	"P": 1641.75	"F": 9573}
{"v": 1	"t": 1856237	"P": 1649.0	"F": 9330}
{"v": 1	"t": 1856257	"P": 1642.75	"F": 9911}
{"v": 1	"t": 1856278	"P": 1620.75	"F": 9390}
{"v": 1	"t": 1856298	"P": 1630.0	"F": 8816}
{"v": 1	"t": 1856318	"P": 1648.75	"F": 8926}
{"v": 1	"t": 1856339	"P": 1625.25	"F": 8860}
{"v": 1	"t": 1856359	"P": 1607.0	"F": 8932}
{"v": 1	"t": 1856379	"P": 1618.5	"F": 8354}
{"v": 1	"t": 1856400	"P": 1606.5	"F": 7895}
{"v": 1	"t": 1856420	"P": 1598.0	"F": 7585}
{"v": 1	"t": 1856440	"P": 1592.75	"F": 7262}
{"v": 1	"t": 1856461	"P": 1585.75	"F": 6917}
{"v": 1	"t": 1856481	"P": 1576.5	"F": 6685}
{"v": 1	"t": 1856502	"P": 1560.5	"F": 6396	"C": 46.135	"D": 3293	"sn": 54091930088003	"file": "/data/device_log/data0000.out"}
{"v": 1	"t": 1856522	"P": 1569.75	"F": 5855}
{"v": 1	"t": 1856543	"P": 1551.0	"F": 5514}
{"v": 1	"t": 1856563	"P": 1536.25	"F": 5135}
{"v": 1	"t": 1856584	"P": 1545.25	"F": 5033}
{"v": 1	"t": 1856604	"P": 1529.25	"F": 4608}
{"v": 1	"t": 1856625	"P": 1545.75	"F": 4356}
{"v": 1	"t": 1856645	"P": 1534.0	"F": 4019}
{"v": 1	"t": 1856665	"P": 1519.5	"F": 4051}
{"v": 1	"t": 1856686	"P": 1524.75	"F": 3737}
{"v": 1	"t": 1856706	"P": 1526.5	"F": 3532}
{"v": 1	"t": 1856726	"P": 1522.25	"F": 3515}
{"v": 1	"t": 1856747	"P": 1512.0	"F": 3397}
{"v": 1	"t": 1856767	"P": 1524.75	"F": 3282}
{"v": 1	"t": 1856787	"P": 1524.75	"F": 3237}
{"v": 1	"t": 1856808	"P": 1515.0	"F": 3082}
{"v": 1	"t": 1856828	"P": 1511.5	"F": 3030}
{"v": 1	"t": 1856848	"P": 1518.5	"F": 2965}
{"v": 1	"t": 1856868	"P": 1518.0	"F": 3104}
{"v": 1	"t": 1856889	"P": 1509.25	"F": 2948}
{"v": 1	"t": 1856909	"P": 1504.5	"F": 2859}
{"v": 1	"t": 1856929	"P": 1519.5	"F": 2824}
{"v": 1	"t": 1856950	"P": 1519.5	"F": 2863}
{"v": 1	"t": 1856970	"P": 1514.5	"F": 2848}
{"v": 1	"t": 1856990	"P": 1514.5	"F": 2966}
{"v": 1	"t": 1857011	"P": 1522.75	"F": 2937}
{"v": 1	"t": 1857031	"P": 1521.75	"F": 3031}
{"v": 1	"t": 1857051	"P": 1511.75	"F": 3040}
{"v": 1	"t": 1857072	"P": 1515.0	"F": 3030}
{"v": 1	"t": 1857092	"P": 1530.75	"F": 2978}
{"v": 1	"t": 1857112	"P": 1523.25	"F": 2965}
{"v": 1	"t": 1857133	"P": 1517.5	"F": 3260}
{"v": 1	"t": 1857153	"P": 1525.0	"F": 3336}
{"v": 1	"t": 1857173	"P": 1531.25	"F": 3395}
{"v": 1	"t": 1857194	"P": 1531.5	"F": 3626}
{"v": 1	"t": 1857214	"P": 1524.75	"F": 3862}
{"v": 1	"t": 1857234	"P": 1540.0	"F": 3958}
{"v": 1	"t": 1857255	"P": 1549.25	"F": 4276}
{"v": 1	"t": 1857275	"P": 1544.25	"F": 4432}
{"v": 1	"t": 1857295	"P": 1539.75	"F": 4788}
{"v": 1	"t": 1857316	"P": 1560.75	"F": 4976}
{"v": 1	"t": 1857336	"P": 1567.5	"F": 5213}
{"v": 1	"t": 1857356	"P": 1558.5	"F": 5621}
{"v": 1	"t": 1857377	"P": 1563.5	"F": 5700}
{"v": 1	"t": 1857397	"P": 1582.25	"F": 6009}
{"v": 1	"t": 1857417	"P": 1578.25	"F": 6272}
{"v": 1	"t": 1857438	"P": 1577.25	"F": 6398}
{"v": 1	"t": 1857458	"P": 1574.25	"F": 6473}
{"v": 1	"t": 1857478	"P": 1583.75	"F": 6811}
{"v": 1	"t": 1857498	"P": 1598.75	"F": 6871}
{"v": 1	"t": 1857519	"P": 1582.25	"F": 7233	"C": 46.115	"D": 3293	"sn": 54091930088003	"file": "/data/device_log/data0000.out"	"CO2": 2494.710693359375	"Tp": 25.851837158203125	"H": 18.244220733642578}
{"v": 1	"t": 1857540	"P": 1598.5	"F": 7556}
{"v": 1	"t": 1857560	"P": 1594.0	"F": 7364}
{"v": 1	"t": 1857581	"P": 1609.0	"F": 7184}
{"v": 1	"t": 1857601	"P": 1603.75	"F": 7405}
{"v": 1	"t": 1857621	"P": 1599.25	"F": 7917}
{"v": 1	"t": 1857642	"P": 1616.25	"F": 7779}
{"v": 1	"t": 1857662	"P": 1620.25	"F": 8091}
{"v": 1	"t": 1857682	"P": 1613.5	"F": 8320}
{"v": 1	"t": 1857703	"P": 1621.75	"F": 8108}
{"v": 1	"t": 1857723	"P": 1623.75	"F": 8257}
{"v": 1	"t": 1857743	"P": 1629.25	"F": 8749}
{"v": 1	"t": 1857764	"P": 1625.25	"F": 8788}
{"v": 1	"t": 1857784	"P": 1630.25	"F": 8552}
{"v": 1	"t": 1857804	"P": 1640.75	"F": 8952}
{"v": 1	"t": 1857825	"P": 1631.75	"F": 8500}
{"v": 1	"t": 1857845	"P": 1621.75	"F": 9287}
{"v": 1	"t": 1857865	"P": 1637.0	"F": 9407}
{"v": 1	"t": 1857886	"P": 1645.25	"F": 9193}
{"v": 1	"t": 1857906	"P": 1636.5	"F": 9196}
{"v": 1	"t": 1857926	"P": 1628.25	"F": 9577}
{"v": 1	"t": 1857947	"P": 1636.75	"F": 9438}
{"v": 1	"t": 1857967	"P": 1642.25	"F": 8974}
{"v": 1	"t": 1857987	"P": 1643.25	"F": 9356}
{"v": 1	"t": 1858008	"P": 1639.25	"F": 9384}
{"v": 1	"t": 1858028	"P": 1639.5	"F": 9451}
{"v": 1	"t": 1858048	"P": 1657.5	"F": 9399}
{"v": 1	"t": 1858069	"P": 1647.25	"F": 9605}
{"v": 1	"t": 1858089	"P": 1637.25	"F": 9194}
{"v": 1	"t": 1858109	"P": 1648.5	"F": 9486}
{"v": 1	"t": 1858130	"P": 1656.75	"F": 9487}
{"v": 1	"t": 1858150	"P": 1656.5	"F": 9705}
{"v": 1	"t": 1858170	"P": 1636.5	"F": 9803}
{"v": 1	"t": 1858191	"P": 1654.25	"F": 9954}
{"v": 1	"t": 1858211	"P": 1643.75	"F": 9725}
{"v": 1	"t": 1858231	"P": 1639.5	"F": 10011}
{"v": 1	"t": 1858252	"P": 1645.25	"F": 9949}
{"v": 1	"t": 1858272	"P": 1664.0	"F": 10238}
{"v": 1	"t": 1858292	"P": 1663.25	"F": 10129}
{"v": 1	"t": 1858313	"P": 1648.75	"F": 9936}
{"v": 1	"t": 1858333	"P": 1654.5	"F": 9918}
{"v": 1	"t": 1858353	"P": 1659.25	"F": 10337}
{"v": 1	"t": 1858374	"P": 1663.25	"F": 10348}
{"v": 1	"t": 1858394	"P": 1646.0	"F": 9909}
{"v": 1	"t": 1858414	"P": 1636.75	"F": 10264}
{"v": 1	"t": 1858435	"P": 1654.75	"F": 9536}
{"v": 1	"t": 1858455	"P": 1644.75	"F": 9887}
{"v": 1	"t": 1858475	"P": 1641.5	"F": 9487}
{"v": 1	"t": 1858496	"P": 1648.25	"F": 9994}
{"v": 1	"t": 1858516	"P": 1648.75	"F": 9530}
{"v": 1	"t": 1858536	"P": 1634.75	"F": 9843	"C": 46.135	"D": 3293	"sn": 54091930088003	"file": "/data/device_log/data0000.out"}
{"v": 1	"t": 1858557	"P": 1644.75	"F": 9814}
{"v": 1	"t": 1858577	"P": 1649.75	"F": 9511}
{"v": 1	"t": 1858598	"P": 1631.75	"F": 9675}
{"v": 1	"t": 1858618	"P": 1633.25	"F": 9410}
{"v": 1	"t": 1858638	"P": 1639.25	"F": 9165}
{"v": 1	"t": 1858659	"P": 1629.0	"F": 9028}
{"v": 1	"t": 1858679	"P": 1622.75	"F": 8719}
{"v": 1	"t": 1858699	"P": 1609.5	"F": 8760}
{"v": 1	"t": 1858719	"P": 1627.75	"F": 8138}
{"v": 1	"t": 1858740	"P": 1615.25	"F": 7635}
{"v": 1	"t": 1858760	"P": 1589.0	"F": 7737}
{"v": 1	"t": 1858780	"P": 1586.0	"F": 7115}
{"v": 1	"t": 1858801	"P": 1585.75	"F": 6800}
{"v": 1	"t": 1858821	"P": 1579.5	"F": 6562}
{"v": 1	"t": 1858841	"P": 1566.25	"F": 6360}
{"v": 1	"t": 1858862	"P": 1563.25	"F": 6088}
{"v": 1	"t": 1858882	"P": 1565.0	"F": 5451}
{"v": 1	"t": 1858902	"P": 1555.25	"F": 5421}
{"v": 1	"t": 1858923	"P": 1549.75	"F": 5176}
{"v": 1	"t": 1858943	"P": 1540.25	"F": 4804}
{"v": 1	"t": 1858963	"P": 1548.0	"F": 4615}
{"v": 1	"t": 1858984	"P": 1535.75	"F": 4263}
{"v": 1	"t": 1859004	"P": 1528.75	"F": 4220}
{"v": 1	"t": 1859024	"P": 1537.0	"F": 4042}
{"v": 1	"t": 1859045	"P": 1530.5	"F": 3948}
{"v": 1	"t": 1859065	"P": 1522.75	"F": 3801}
{"v": 1	"t": 1859085	"P": 1520.75	"F": 3721}
{"v": 1	"t": 1859106	"P": 1532.0	"F": 3568}
{"v": 1	"t": 1859126	"P": 1524.25	"F": 3327}
{"v": 1	"t": 1859146	"P": 1517.5	"F": 3388}
{"v": 1	"t": 1859167	"P": 1515.0	"F": 3271}
{"v": 1	"t": 1859187	"P": 1525.5	"F": 3194}
{"v": 1	"t": 1859207	"P": 1520.75	"F": 3200}
{"v": 1	"t": 1859228	"P": 1516.0	"F": 3341}
{"v": 1	"t": 1859248	"P": 1517.0	"F": 3253}
{"v": 1	"t": 1859268	"P": 1531.75	"F": 3256}
{"v": 1	"t": 1859289	"P": 1521.5	"F": 3300}
{"v": 1	"t": 1859309	"P": 1510.75	"F": 3267}
{"v": 1	"t": 1859329	"P": 1514.25	"F": 3243}
{"v": 1	"t": 1859350	"P": 1531.75	"F": 3213}
{"v": 1	"t": 1859370	"P": 1522.25	"F": 3315}
{"v": 1	"t": 1859390	"P": 1520.0	"F": 3288}
{"v": 1	"t": 1859411	"P": 1525.75	"F": 3409}
{"v": 1	"t": 1859431	"P": 1534.25	"F": 3278}
{"v": 1	"t": 1859451	"P": 1527.0	"F": 3511}
{"v": 1	"t": 1859472	"P": 1522.25	"F": 3427}
{"v": 1	"t": 1859492	"P": 1531.75	"F": 3556}
{"v": 1	"t": 1859512	"P": 1533.25	"F": 3769}
{"v": 1	"t": 1859532	"P": 1527.25	"F": 3769}
{"v": 1	"t": 1859553	"P": 1527.5	"F": 3803	"C": 46.145	"D": 3293	"sn": 54091930088003	"file": "/data/device_log/data0000.out"	"CO2": 1859.6317138671875	"Tp": 25.8785400390625	"H": 18.331928253173828}
{"v": 1	"t": 1859574	"P": 1531.75	"F": 3935}
{"v": 1	"t": 1859594	"P": 1548.5	"F": 4280}
{"v": 1	"t": 1859615	"P": 1547.25	"F": 4591}
{"v": 1	"t": 1859636	"P": 1549.75	"F": 4902}
{"v": 1	"t": 1859656	"P": 1558.25	"F": 5116}
{"v": 1	"t": 1859677	"P": 1549.0	"F": 5445}
{"v": 1	"t": 1859697	"P": 1567.25	"F": 6000}
{"v": 1	"t": 1859717	"P": 1579.25	"F": 5899}
{"v": 1	"t": 1859738	"P": 1571.5	"F": 6029}
{"v": 1	"t": 1859758	"P": 1574.25	"F": 6445}
{"v": 1	"t": 1859778	"P": 1593.25	"F": 6776}
{"v": 1	"t": 1859799	"P": 1589.5	"F": 6937}
{"v": 1	"t": 1859819	"P": 1590.5	"F": 6987}
{"v": 1	"t": 1859839	"P": 1591.75	"F": 7232}
{"v": 1	"t": 1859859	"P": 1612.75	"F": 7237}
{"v": 1	"t": 1859880	"P": 1601.25	"F": 7496}
{"v": 1	"t": 1859900	"P": 1603.75	"F": 7532}
{"v": 1	"t": 1859920	"P": 1608.25	"F": 7943}
{"v": 1	"t": 1859941	"P": 1614.75	"F": 7819}
{"v": 1	"t": 1859961	"P": 1614.5	"F": 7712}
{"v": 1	"t": 1859981	"P": 1606.25	"F": 8175}
{"v": 1	"t": 1860002	"P": 1618.0	"F": 8120}
{"v": 1	"t": 1860022	"P": 1628.5	"F": 7909}
{"v": 1	"t": 1860042	"P": 1621.5	"F": 8630}
{"v": 1	"t": 1860063	"P": 1613.75	"F": 8645}
{"v": 1	"t": 1860083	"P": 1619.25	"F": 8795}
{"v": 1	"t": 1860103	"P": 1632.0	"F": 8662}
{"v": 1	"t": 1860124	"P": 1640.25	"F": 9044}
{"v": 1	"t": 1860144	"P": 1623.75	"F": 8742}
{"v": 1	"t": 1860164	"P": 1636.0	"F": 9294}
{"v": 1	"t": 1860185	"P": 1652.5	"F": 9310}
{"v": 1	"t": 1860205	"P": 1634.75	"F": 9159}
{"v": 1	"t": 1860225	"P": 1639.0	"F": 9155}
{"v": 1	"t": 1860246	"P": 1654.5	"F": 9478}
{"v": 1	"t": 1860266	"P": 1636.75	"F": 9721}
{"v": 1	"t": 1860286	"P": 1632.25	"F": 9684}
{"v": 1	"t": 1860307	"P": 1639.75	"F": 9933}
{"v": 1	"t": 1860327	"P": 1644.5	"F": 10185}
{"v": 1	"t": 1860347	"P": 1639.5	"F": 9150}
{"v": 1	"t": 1860368	"P": 1637.0	"F": 9489}
{"v": 1	"t": 1860388	"P": 1636.25	"F": 9743}
{"v": 1	"t": 1860408	"P": 1649.25	"F": 9472}
{"v": 1	"t": 1860429	"P": 1641.75	"F": 9776}
{"v": 1	"t": 1860449	"P": 1635.0	"F": 9778}
{"v": 1	"t": 1860469	"P": 1648.25	"F": 9927}
{"v": 1	"t": 1860490	"P": 1647.25	"F": 9769}
{"v": 1	"t": 1860510	"P": 1645.25	"F": 9979}
{"v": 1	"t": 1860530	"P": 1648.5	"F": 9637}
{"v": 1	"t": 1860551	"P": 1643.25	"F": 10011}
{"v": 1	"t": 1860571	"P": 1650.5	"F": 9941	"C": 46.155	"D": 3293	"sn": 54091930088003	"file": "/data/device_log/data0000.out"}
{"v": 1	"t": 1860592	"P": 1630.0	"F": 10006}
{"v": 1	"t": 1860612	"P": 1651.25	"F": 10021}
{"v": 1	"t": 1860632	"P": 1647.25	"F": 10177}
{"v": 1	"t": 1860653	"P": 1638.0	"F": 9799}
{"v": 1	"t": 1860673	"P": 1650.25	"F": 9924}
{"v": 1	"t": 1860693	"P": 1653.75	"F": 9985}
{"v": 1	"t": 1860714	"P": 1644.75	"F": 9571}
{"v": 1	"t": 1860734	"P": 1631.75	"F": 9443}
{"v": 1	"t": 1860754	"P": 1652.25	"F": 9903}
{"v": 1	"t": 1860775	"P": 1649.5	"F": 9439}
{"v": 1	"t": 1860795	"P": 1636.25	"F": 9555}
{"v": 1	"t": 1860815	"P": 1641.0	"F": 9230}
{"v": 1	"t": 1860836	"P": 1652.0	"F": 9618}
{"v": 1	"t": 1860856	"P": 1649.25	"F": 9500}
{"v": 1	"t": 1860876	"P": 1636.75	"F": 9323}
{"v": 1	"t": 1860897	"P": 1630.5	"F": 9330}
{"v": 1	"t": 1860917	"P": 1644.0	"F": 8714}
{"v": 1	"t": 1860937	"P": 1636.25	"F": 8807}
{"v": 1	"t": 1860958	"P": 1623.0	"F": 8750}
{"v": 1	"t": 1860978	"P": 1613.75	"F": 8497}
{"v": 1	"t": 1860998	"P": 1615.75	"F": 8317}
{"v": 1	"t": 1861019	"P": 1608.25	"F": 7921}
{"v": 1	"t": 1861039	"P": 1592.0	"F": 7527}
{"v": 1	"t": 1861059	"P": 1593.25	"F": 7024}
{"v": 1	"t": 1861080	"P": 1597.75	"F": 6754}
{"v": 1	"t": 1861100	"P": 1576.0	"F": 6439}
{"v": 1	"t": 1861120	"P": 1563.5	"F": 6047}
{"v": 1	"t": 1861141	"P": 1567.25	"F": 5690}
{"v": 1	"t": 1861161	"P": 1556.75	"F": 5278}
{"v": 1	"t": 1861181	"P": 1547.0	"F": 5290}
{"v": 1	"t": 1861202	"P": 1542.25	"F": 4954}
{"v": 1	"t": 1861222	"P": 1543.25	"F": 4494}
{"v": 1	"t": 1861242	"P": 1537.5	"F": 4394}
{"v": 1	"t": 1861263	"P": 1522.25	"F": 4236}
{"v": 1	"t": 1861283	"P": 1523.5	"F": 3859}
{"v": 1	"t": 1861303	"P": 1531.25	"F": 3568}
{"v": 1	"t": 1861324	"P": 1527.0	"F": 3534}
{"v": 1	"t": 1861344	"P": 1517.25	"F": 3318}
{"v": 1	"t": 1861364	"P": 1516.25	"F": 3304}
{"v": 1	"t": 1861385	"P": 1523.5	"F": 3123}
{"v": 1	"t": 1861405	"P": 1513.75	"F": 3105}
{"v": 1	"t": 1861425	"P": 1506.5	"F": 2914}
{"v": 1	"t": 1861446	"P": 1513.75	"F": 2868}
{"v": 1	"t": 1861466	"P": 1521.75	"F": 2846}
{"v": 1	"t": 1861486	"P": 1512.0	"F": 2906}
{"v": 1	"t": 1861507	"P": 1510.0	"F": 2828}
{"v": 1	"t": 1861527	"P": 1516.25	"F": 2839}
{"v": 1	"t": 1861547	"P": 1516.75	"F": 2846}
{"v": 1	"t": 1861568	"P": 1512.0	"F": 2862}
{"v": 1	"t": 1861588	"P": 1511.75	"F": 2810	"C": 46.155	"D": 3293	"sn": 54091930088003	"file": "/data/device_log/data0000.out"	"CO2": 1208.0142822265625	"Tp": 25.865188598632812	"H": 18.500497817993164}
{"v": 1	"t": 1861609	"P": 1508.75	"F": 2836}
{"v": 1	"t": 1861629	"P": 1525.5	"F": 2923}
{"v": 1	"t": 1861650	"P": 1522.75	"F": 2754}
{"v": 1	"t": 1861670	"P": 1514.75	"F": 2984}
{"v": 1	"t": 1861691	"P": 1525.5	"F": 3156}
{"v": 1	"t": 1861711	"P": 1529.75	"F": 3246}
{"v": 1	"t": 1861731	"P": 1520.75	"F": 3258}
{"v": 1	"t": 1861752	"P": 1522.75	"F": 3556}
{"v": 1	"t": 1861772	"P": 1535.25	"F": 3702}
{"v": 1	"t": 1861792	"P": 1543.75	"F": 4006}
{"v": 1	"t": 1861813	"P": 1541.75	"F": 4292}
{"v": 1	"t": 1861833	"P": 1545.5	"F": 4633}
{"v": 1	"t": 1861853	"P": 1557.75	"F": 4759}
{"v": 1	"t": 1861873	"P": 1560.5	"F": 5170}
{"v": 1	"t": 1861894	"P": 1558.75	"F": 5508}
{"v": 1	"t": 1861914	"P": 1557.5	"F": 5710}
{"v": 1	"t": 1861934	"P": 1571.0	"F": 5835}
{"v": 1	"t": 1861955	"P": 1576.25	"F": 6249}
{"v": 1	"t": 1861975	"P": 1575.25	"F": 6231}
{"v": 1	"t": 1861995	"P": 1572.0	"F": 6544}
{"v": 1	"t": 1862016	"P": 1596.25	"F": 6905}
{"v": 1	"t": 1862036	"P": 1587.5	"F": 6994}
{"v": 1	"t": 1862056	"P": 1593.0	"F": 7312}
{"v": 1	"t": 1862077	"P": 1597.0	"F": 7411}
{"v": 1	"t": 1862097	"P": 1610.5	"F": 7647}
{"v": 1	"t": 1862117	"P": 1597.75	"F": 7649}
{"v": 1	"t": 1862138	"P": 1602.0	"F": 7766}
{"v": 1	"t": 1862158	"P": 1614.0	"F": 7758}
{"v": 1	"t": 1862178	"P": 1614.5	"F": 7969}
{"v": 1	"t": 1862199	"P": 1614.0	"F": 8190}
{"v": 1	"t": 1862219	"P": 1623.25	"F": 8256}
{"v": 1	"t": 1862239	"P": 1622.5	"F": 8398}
{"v": 1	"t": 1862260	"P": 1633.25	"F": 8657}
{"v": 1	"t": 1862280	"P": 1621.75	"F": 8479}
{"v": 1	"t": 1862300	"P": 1620.5	"F": 8644}
{"v": 1	"t": 1862321	"P": 1634.75	"F": 8943}
{"v": 1	"t": 1862341	"P": 1628.75	"F": 8876}
{"v": 1	"t": 1862361	"P": 1628.75	"F": 9082}
{"v": 1	"t": 1862382	"P": 1621.25	"F": 9014}
{"v": 1	"t": 1862402	"P": 1637.75	"F": 9318}
{"v": 1	"t": 1862422	"P": 1636.25	"F": 9090}
{"v": 1	"t": 1862443	"P": 1622.75	"F": 9324}
{"v": 1	"t": 1862463	"P": 1632.0	"F": 9265}
{"v": 1	"t": 1862483	"P": 1638.75	"F": 9222}
{"v": 1	"t": 1862504	"P": 1641.75	"F": 9308}
{"v": 1	"t": 1862524	"P": 1634.75	"F": 9343}
{"v": 1	"t": 1862544	"P": 1639.25	"F": 9461}
{"v": 1	"t": 1862565	"P": 1650.25	"F": 9274}
{"v": 1	"t": 1862585	"P": 1640.25	"F": 9352}
{"v": 1	"t": 1862605	"P": 1630.75	"F": 9550	"C": 46.18	"D": 3293	"sn": 54091930088003	"file": "/data/device_log/data0000.out"}
{"v": 1	"t": 1862626	"P": 1649.75	"F": 9901}
{"v": 1	"t": 1862646	"P": 1634.0	"F": 9446}
{"v": 1	"t": 1862666	"P": 1638.0	"F": 8972}
{"v": 1	"t": 1862687	"P": 1643.75	"F": 9384}
{"v": 1	"t": 1862708	"P": 1636.25	"F": 9270}
{"v": 1	"t": 1862728	"P": 1644.5	"F": 9290}
{"v": 1	"t": 1862749	"P": 1643.0	"F": 9222}
{"v": 1	"t": 1862769	"P": 1641.25	"F": 9414}
{"v": 1	"t": 1862789	"P": 1646.5	"F": 9388}
{"v": 1	"t": 1862810	"P": 1650.0	"F": 9501}
{"v": 1	"t": 1862830	"P": 1648.75	"F": 9475}
{"v": 1	"t": 1862850	"P": 1644.25	"F": 9590}
{"v": 1	"t": 1862871	"P": 1645.25	"F": 9030}
{"v": 1	"t": 1862891	"P": 1654.5	"F": 9429}
{"v": 1	"t": 1862911	"P": 1647.25	"F": 9756}
{"v": 1	"t": 1862932	"P": 1629.75	"F": 9695}
{"v": 1	"t": 1862952	"P": 1657.5	"F": 9643}
{"v": 1	"t": 1862972	"P": 1647.0	"F": 9201}
{"v": 1	"t": 1862993	"P": 1646.25	"F": 9992}
{"v": 1	"t": 1863013	"P": 1635.75	"F": 9436}
{"v": 1	"t": 1863033	"P": 1652.25	"F": 9617}
{"v": 1	"t": 1863054	"P": 1642.0	"F": 9971}
{"v": 1	"t": 1863074	"P": 1634.0	"F": 9405}
{"v": 1	"t": 1863094	"P": 1637.75	"F": 9409}
{"v": 1	"t": 1863115	"P": 1640.5	"F": 9328}
{"v": 1	"t": 1863135	"P": 1642.5	"F": 9191}
{"v": 1	"t": 1863155	"P": 1626.5	"F": 8703}
{"v": 1	"t": 1863175	"P": 1641.0	"F": 9123}
{"v": 1	"t": 1863196	"P": 1643.75	"F": 9133}
{"v": 1	"t": 1863216	"P": 1627.5	"F": 8732}
{"v": 1	"t": 1863236	"P": 1617.25	"F": 8636}
{"v": 1	"t": 1863257	"P": 1616.75	"F": 8600}
{"v": 1	"t": 1863277	"P": 1622.25	"F": 7797}
{"v": 1	"t": 1863297	"P": 1609.25	"F": 8059}
{"v": 1	"t": 1863318	"P": 1599.75	"F": 7769}
{"v": 1	"t": 1863338	"P": 1604.75	"F": 7440}
{"v": 1	"t": 1863358	"P": 1594.5	"F": 6959}
{"v": 1	"t": 1863379	"P": 1572.5	"F": 6522}
{"v": 1	"t": 1863399	"P": 1564.5	"F": 6230}
{"v": 1	"t": 1863419	"P": 1579.5	"F": 6063}
{"v": 1	"t": 1863440	"P": 1566.0	"F": 5691}
{"v": 1	"t": 1863460	"P": 1550.5	"F": 5597}
{"v": 1	"t": 1863480	"P": 1543.25	"F": 5305}
{"v": 1	"t": 1863501	"P": 1548.0	"F": 4778}
{"v": 1	"t": 1863521	"P": 1536.0	"F": 4538}
{"v": 1	"t": 1863541	"P": 1527.25	"F": 4378}
{"v": 1	"t": 1863562	"P": 1533.25	"F": 4239}
{"v": 1	"t": 1863582	"P": 1532.75	"F": 3961}
{"v": 1	"t": 1863602	"P": 1528.25	"F": 3707}
{"v": 1	"t": 1863623	"P": 1517.25	"F": 3544	"C": 46.175	"D": 3293	"sn": 54091930088003	"file": "/data/device_log/data0000.out"	"CO2": 1884.7264404296875	"Tp": 25.8358154296875	"H": 18.64873504638672}
{"v": 1	"t": 1863644	"P": 1516.5	"F": 3348}
{"v": 1	"t": 1863664	"P": 1522.25	"F": 3291}
{"v": 1	"t": 1863685	"P": 1520.25	"F": 2983}
{"v": 1	"t": 1863705	"P": 1509.0	"F": 3072}
{"v": 1	"t": 1863725	"P": 1510.0	"F": 3047}
{"v": 1	"t": 1863746	"P": 1521.25	"F": 3047}
{"v": 1	"t": 1863766	"P": 1517.75	"F": 2949}
{"v": 1	"t": 1863786	"P": 1506.5	"F": 3052}
{"v": 1	"t": 1863807	"P": 1510.25	"F": 3005}
{"v": 1	"t": 1863827	"P": 1526.25	"F": 3049}
{"v": 1	"t": 1863847	"P": 1520.0	"F": 3026}
{"v": 1	"t": 1863868	"P": 1511.0	"F": 3035}
{"v": 1	"t": 1863888	"P": 1513.75	"F": 3096}
{"v": 1	"t": 1863908	"P": 1523.25	"F": 3066}
{"v": 1	"t": 1863929	"P": 1515.25	"F": 3130}
{"v": 1	"t": 1863949	"P": 1511.0	"F": 3053}
{"v": 1	"t": 1863969	"P": 1524.25	"F": 2982}
{"v": 1	"t": 1863990	"P": 1525.0	"F": 2967}
{"v": 1	"t": 1864010	"P": 1523.0	"F": 3123}
{"v": 1	"t": 1864030	"P": 1521.25	"F": 3100}
{"v": 1	"t": 1864051	"P": 1531.0	"F": 3358}
{"v": 1	"t": 1864071	"P": 1529.5	"F": 3600}
{"v": 1	"t": 1864091	"P": 1530.25	"F": 3833}
{"v": 1	"t": 1864112	"P": 1538.0	"F": 4087}
{"v": 1	"t": 1864132	"P": 1546.5	"F": 4359}
{"v": 1	"t": 1864152	"P": 1549.25	"F": 4698}
{"v": 1	"t": 1864173	"P": 1548.0	"F": 4939}
{"v": 1	"t": 1864193	"P": 1552.5	"F": 5200}
{"v": 1	"t": 1864213	"P": 1565.0	"F": 5379}
{"v": 1	"t": 1864234	"P": 1569.25	"F": 5765}
{"v": 1	"t": 1864254	"P": 1559.0	"F": 5925}
{"v": 1	"t": 1864274	"P": 1564.25	"F": 6026}
{"v": 1	"t": 1864295	"P": 1587.25	"F": 6284}
{"v": 1	"t": 1864315	"P": 1576.75	"F": 6475}
{"v": 1	"t": 1864335	"P": 1578.0	"F": 6713}
{"v": 1	"t": 1864356	"P": 1595.5	"F": 6971}
{"v": 1	"t": 1864376	"P": 1595.25	"F": 6947}
{"v": 1	"t": 1864396	"P": 1598.0	"F": 7144}
{"v": 1	"t": 1864417	"P": 1595.25	"F": 7467}
{"v": 1	"t": 1864437	"P": 1614.25	"F": 7725}
{"v": 1	"t": 1864457	"P": 1609.0	"F": 7685}
{"v": 1	"t": 1864477	"P": 1610.5	"F": 7855}
{"v": 1	"t": 1864498	"P": 1616.25	"F": 8080}
{"v": 1	"t": 1864518	"P": 1627.75	"F": 8266}
{"v": 1	"t": 1864538	"P": 1623.5	"F": 8440}
{"v": 1	"t": 1864559	"P": 1622.0	"F": 8551}
{"v": 1	"t": 1864579	"P": 1624.75	"F": 8858}
{"v": 1	"t": 1864599	"P": 1640.25	"F": 9074}
{"v": 1	"t": 1864620	"P": 1636.5	"F": 9056}
{"v": 1	"t": 1864640	"P": 1618.75	"F": 8804	"C": 46.165	"D": 3293	"sn": 54091930088003	"file": "/data/device_log/data0000.out"}
{"v": 1	"t": 1864661	"P": 1644.25	"F": 9019}
{"v": 1	"t": 1864681	"P": 1647.0	"F": 9460}
{"v": 1	"t": 1864701	"P": 1632.5	"F": 9674}
{"v": 1	"t": 1864722	"P": 1649.25	"F": 9798}
{"v": 1	"t": 1864742	"P": 1647.25	"F": 9795}
{"v": 1	"t": 1864762	"P": 1653.0	"F": 9451}
{"v": 1	"t": 1864783	"P": 1638.0	"F": 10153}
{"v": 1	"t": 1864803	"P": 1657.75	"F": 9727}
{"v": 1	"t": 1864823	"P": 1663.25	"F": 9879}
{"v": 1	"t": 1864844	"P": 1658.25	"F": 9809}
{"v": 1	"t": 1864864	"P": 1648.25	"F": 9630}
{"v": 1	"t": 1864884	"P": 1657.5	"F": 10178}
{"v": 1	"t": 1864905	"P": 1667.0	"F": 9960}
{"v": 1	"t": 1864925	"P": 1663.0	"F": 9948}
{"v": 1	"t": 1864945	"P": 1654.25	"F": 10355}
{"v": 1	"t": 1864966	"P": 1648.75	"F": 10452}
{"v": 1	"t": 1864986	"P": 1659.5	"F": 10530}
{"v": 1	"t": 1865006	"P": 1648.0	"F": 10302}
{"v": 1	"t": 1865027	"P": 1650.5	"F": 10113}
{"v": 1	"t": 1865047	"P": 1659.0	"F": 9602}
{"v": 1	"t": 1865067	"P": 1658.0	"F": 9723}
{"v": 1	"t": 1865088	"P": 1650.0	"F": 9755}
{"v": 1	"t": 1865108	"P": 1653.0	"F": 10468}
{"v": 1	"t": 1865128	"P": 1657.75	"F": 10161}
{"v": 1	"t": 1865149	"P": 1658.0	"F": 9913}
{"v": 1	"t": 1865169	"P": 1642.0	"F": 9815}
{"v": 1	"t": 1865189	"P": 1655.75	"F": 10067}
{"v": 1	"t": 1865210	"P": 1660.5	"F": 10017}
{"v": 1	"t": 1865230	"P": 1646.75	"F": 9391}
{"v": 1	"t": 1865250	"P": 1644.5	"F": 9532}
{"v": 1	"t": 1865271	"P": 1648.5	"F": 9591}
{"v": 1	"t": 1865291	"P": 1649.5	"F": 9593}
{"v": 1	"t": 1865311	"P": 1638.0	"F": 9659}
{"v": 1	"t": 1865332	"P": 1637.75	"F": 9712}
{"v": 1	"t": 1865352	"P": 1644.0	"F": 9765}
{"v": 1	"t": 1865372	"P": 1644.75	"F": 9371}
{"v": 1	"t": 1865393	"P": 1635.25	"F": 8974}
{"v": 1	"t": 1865413	"P": 1627.5	"F": 8937}
{"v": 1	"t": 1865433	"P": 1631.0	"F": 8707}
{"v": 1	"t": 1865454	"P": 1622.5	"F": 8468}
{"v": 1	"t": 1865474	"P": 1606.5	"F": 8428}
{"v": 1	"t": 1865494	"P": 1605.25	"F": 8075}
{"v": 1	"t": 1865515	"P": 1605.0	"F": 7335}
{"v": 1	"t": 1865535	"P": 1584.25	"F": 6979}
{"v": 1	"t": 1865555	"P": 1577.5	"F": 6656}
{"v": 1	"t": 1865576	"P": 1582.25	"F": 6302}
{"v": 1	"t": 1865596	"P": 1573.0	"F": 6214}
{"v": 1	"t": 1865616	"P": 1555.25	"F": 5638}
{"v": 1	"t": 1865637	"P": 1545.25	"F": 5513}
{"v": 1	"t": 1865657	"P": 1556.25	"F": 5133	"C": 46.195	"D": 3293	"sn": 54091930088003	"file": "/data/device_log/data0000.out"	"CO2": 4327.56591796875	"Tp": 25.865188598632812	"H": 18.915157318115234}
{"v": 1	"t": 1865678	"P": 1543.75	"F": 4966}
{"v": 1	"t": 1865698	"P": 1544.0	"F": 4836}
{"v": 1	"t": 1865719	"P": 1531.75	"F": 4341}
{"v": 1	"t": 1865739	"P": 1533.25	"F": 4230}
{"v": 1	"t": 1865760	"P": 1539.75	"F": 3972}
{"v": 1	"t": 1865780	"P": 1527.0	"F": 3801}
{"v": 1	"t": 1865800	"P": 1520.5	"F": 3648}
{"v": 1	"t": 1865821	"P": 1523.0	"F": 3578}
{"v": 1	"t": 1865841	"P": 1524.25	"F": 3464}
{"v": 1	"t": 1865861	"P": 1517.0	"F": 3494}
{"v": 1	"t": 1865882	"P": 1511.25	"F": 3409}
{"v": 1	"t": 1865902	"P": 1523.0	"F": 3146}
{"v": 1	"t": 1865922	"P": 1516.0	"F": 3128}
{"v": 1	"t": 1865943	"P": 1509.25	"F": 3197}
{"v": 1	"t": 1865963	"P": 1518.75	"F": 3074}
{"v": 1	"t": 1865983	"P": 1516.5	"F": 3225}
{"v": 1	"t": 1866004	"P": 1512.25	"F": 3101}
{"v": 1	"t": 1866024	"P": 1512.75	"F": 3041}
{"v": 1	"t": 1866045	"P": 1521.5	"F": 2935}
{"v": 1	"t": 1866065	"P": 1514.25	"F": 3068}
{"v": 1	"t": 1866085	"P": 1513.25	"F": 3043}
{"v": 1	"t": 1866106	"P": 1526.75	"F": 3043}
{"v": 1	"t": 1866126	"P": 1523.75	"F": 3119}
{"v": 1	"t": 1866146	"P": 1514.25	"F": 3059}
{"v": 1	"t": 1866167	"P": 1520.25	"F": 3091}
{"v": 1	"t": 1866187	"P": 1527.5	"F": 3171}
{"v": 1	"t": 1866207	"P": 1523.75	"F": 3324}
{"v": 1	"t": 1866228	"P": 1524.0	"F": 3734}
{"v": 1	"t": 1866248	"P": 1533.5	"F": 3846}
{"v": 1	"t": 1866269	"P": 1543.5	"F": 4093}
{"v": 1	"t": 1866289	"P": 1534.5	"F": 4364}
{"v": 1	"t": 1866309	"P": 1549.75	"F": 4823}
{"v": 1	"t": 1866330	"P": 1555.5	"F": 5110}
{"v": 1	"t": 1866350	"P": 1553.5	"F": 5290}
{"v": 1	"t": 1866370	"P": 1555.25	"F": 5446}
{"v": 1	"t": 1866391	"P": 1575.25	"F": 5896}
{"v": 1	"t": 1866411	"P": 1573.5	"F": 6121}
{"v": 1	"t": 1866431	"P": 1573.0	"F": 6240}
{"v": 1	"t": 1866452	"P": 1578.25	"F": 6233}
{"v": 1	"t": 1866472	"P": 1586.5	"F": 6560}
{"v": 1	"t": 1866492	"P": 1581.75	"F": 6746}
{"v": 1	"t": 1866513	"P": 1583.75	"F": 7188}
{"v": 1	"t": 1866533	"P": 1595.5	"F": 7154}
{"v": 1	"t": 1866553	"P": 1604.25	"F": 7232}
{"v": 1	"t": 1866574	"P": 1608.25	"F": 7657}
{"v": 1	"t": 1866594	"P": 1602.75	"F": 8003}
{"v": 1	"t": 1866614	"P": 1613.25	"F": 8019}
{"v": 1	"t": 1866635	"P": 1625.25	"F": 8040}
{"v": 1	"t": 1866655	"P": 1619.0	"F": 8488}
{"v": 1	"t": 1866675	"P": 1623.5	"F": 8340	"C": 46.2	"D": 3293	"sn": 54091930088003	"file": "/data/device_log/data0000.out"}
{"v": 1	"t": 1866696	"P": 1635.75	"F": 8548}
{"v": 1	"t": 1866716	"P": 1630.75	"F": 8482}
{"v": 1	"t": 1866737	"P": 1635.25	"F": 8903}
{"v": 1	"t": 1866757	"P": 1635.5	"F": 8641}
{"v": 1	"t": 1866777	"P": 1641.0	"F": 9302}
{"v": 1	"t": 1866798	"P": 1631.5	"F": 9016}
{"v": 1	"t": 1866818	"P": 1645.25	"F": 9298}
{"v": 1	"t": 1866838	"P": 1649.25	"F": 9320}
{"v": 1	"t": 1866859	"P": 1640.0	"F": 9441}
{"v": 1	"t": 1866879	"P": 1636.25	"F": 9507}
{"v": 1	"t": 1866899	"P": 1644.25	"F": 9339}
{"v": 1	"t": 1866920	"P": 1654.25	"F": 9292}
{"v": 1	"t": 1866940	"P": 1644.5	"F": 9573}
{"v": 1	"t": 1866960	"P": 1634.25	"F": 9464}
{"v": 1	"t": 1866981	"P": 1646.0	"F": 9780}
{"v": 1	"t": 1867001	"P": 1644.25	"F": 9734}
{"v": 1	"t": 1867021	"P": 1638.75	"F": 9927}
{"v": 1	"t": 1867042	"P": 1645.0	"F": 9428}
{"v": 1	"t": 1867062	"P": 1657.0	"F": 9619}
{"v": 1	"t": 1867082	"P": 1644.75	"F": 9862}
{"v": 1	"t": 1867103	"P": 1639.75	"F": 9818}
{"v": 1	"t": 1867123	"P": 1629.75	"F": 10030}
{"v": 1	"t": 1867143	"P": 1660.0	"F": 9741}
{"v": 1	"t": 1867164	"P": 1656.5	"F": 9877}
{"v": 1	"t": 1867184	"P": 1641.0	"F": 9674}
{"v": 1	"t": 1867204	"P": 1652.5	"F": 10053}
{"v": 1	"t": 1867225	"P": 1654.75	"F": 10308}
{"v": 1	"t": 1867245	"P": 1639.25	"F": 9834}
{"v": 1	"t": 1867265	"P": 1641.0	"F": 9968}
{"v": 1	"t": 1867286	"P": 1646.5	"F": 9659}
{"v": 1	"t": 1867306	"P": 1650.25	"F": 9810}
{"v": 1	"t": 1867326	"P": 1635.0	"F": 9452}
{"v": 1	"t": 1867347	"P": 1636.25	"F": 9864}
{"v": 1	"t": 1867367	"P": 1643.0	"F": 9752}
{"v": 1	"t": 1867387	"P": 1637.0	"F": 9352}
{"v": 1	"t": 1867408	"P": 1644.25	"F": 9559}
{"v": 1	"t": 1867428	"P": 1652.75	"F": 9370}
{"v": 1	"t": 1867449	"P": 1633.0	"F": 9478}
{"v": 1	"t": 1867469	"P": 1632.75	"F": 9067}
{"v": 1	"t": 1867489	"P": 1636.25	"F": 9348}
{"v": 1	"t": 1867510	"P": 1645.5	"F": 9045}
{"v": 1	"t": 1867530	"P": 1625.75	"F": 8985}
{"v": 1	"t": 1867550	"P": 1626.75	"F": 9226}
{"v": 1	"t": 1867571	"P": 1638.75	"F": 9133}
{"v": 1	"t": 1867591	"P": 1634.75	"F": 8687}
{"v": 1	"t": 1867611	"P": 1614.75	"F": 8059}
{"v": 1	"t": 1867632	"P": 1604.75	"F": 7814}
{"v": 1	"t": 1867652	"P": 1603.75	"F": 7757}
{"v": 1	"t": 1867672	"P": 1593.0	"F": 7303}
{"v": 1	"t": 1867700	"P": 1589.5	"F": 7062	"C": 46.205	"D": 3293	"sn": 54091930088003	"file": "/data/device_log/data0000.out"	"CO2": 5017.33056640625	"Tp": 25.865188598632812	"H": 18.915218353271484}
{"v": 1	"t": 1867721	"P": 1567.5	"F": 6701}
{"v": 1	"t": 1867742	"P": 1576.5	"F": 6372}
{"v": 1	"t": 1867762	"P": 1565.25	"F": 6013}
{"v": 1	"t": 1867783	"P": 1554.5	"F": 5599}
{"v": 1	"t": 1867803	"P": 1552.5	"F": 5601}
{"v": 1	"t": 1867823	"P": 1553.5	"F": 5264}
{"v": 1	"t": 1867844	"P": 1550.0	"F": 4961}
{"v": 1	"t": 1867864	"P": 1531.5	"F": 4637}
{"v": 1	"t": 1867884	"P": 1536.25	"F": 4261}
{"v": 1	"t": 1867905	"P": 1534.75	"F": 4193}
{"v": 1	"t": 1867925	"P": 1521.25	"F": 3983}
{"v": 1	"t": 1867946	"P": 1525.75	"F": 3786}
{"v": 1	"t": 1867966	"P": 1524.5	"F": 3468}
{"v": 1	"t": 1867986	"P": 1517.75	"F": 3278}
{"v": 1	"t": 1868007	"P": 1510.25	"F": 3282}
{"v": 1	"t": 1868027	"P": 1525.25	"F": 3153}
{"v": 1	"t": 1868047	"P": 1519.5	"F": 3007}
{"v": 1	"t": 1868068	"P": 1508.25	"F": 2917}
{"v": 1	"t": 1868088	"P": 1510.0	"F": 2748}
{"v": 1	"t": 1868108	"P": 1524.0	"F": 2942}
{"v": 1	"t": 1868129	"P": 1514.75	"F": 2876}
{"v": 1	"t": 1868149	"P": 1503.0	"F": 2898}
{"v": 1	"t": 1868169	"P": 1518.5	"F": 2936}
{"v": 1	"t": 1868190	"P": 1520.5	"F": 2913}
{"v": 1	"t": 1868210	"P": 1508.5	"F": 2968}
{"v": 1	"t": 1868230	"P": 1508.25	"F": 2895}
{"v": 1	"t": 1868251	"P": 1523.25	"F": 2930}
{"v": 1	"t": 1868271	"P": 1522.5	"F": 2946}
{"v": 1	"t": 1868291	"P": 1515.5	"F": 2879}
{"v": 1	"t": 1868312	"P": 1514.5	"F": 3020}
{"v": 1	"t": 1868332	"P": 1530.5	"F": 3174}
{"v": 1	"t": 1868352	"P": 1528.0	"F": 3377}
{"v": 1	"t": 1868373	"P": 1524.5	"F": 3534}
{"v": 1	"t": 1868393	"P": 1528.5	"F": 3762}
{"v": 1	"t": 1868413	"P": 1540.0	"F": 4129}
{"v": 1	"t": 1868434	"P": 1537.75	"F": 4280}
{"v": 1	"t": 1868454	"P": 1537.25	"F": 4447}
{"v": 1	"t": 1868475	"P": 1557.25	"F": 4794}
{"v": 1	"t": 1868495	"P": 1549.75	"F": 5282}
{"v": 1	"t": 1868515	"P": 1559.0	"F": 5405}
{"v": 1	"t": 1868536	"P": 1575.5	"F": 5778}
{"v": 1	"t": 1868556	"P": 1579.5	"F": 6073}
{"v": 1	"t": 1868576	"P": 1577.75	"F": 6065}
{"v": 1	"t": 1868597	"P": 1573.0	"F": 6482}
{"v": 1	"t": 1868617	"P": 1591.5	"F": 6724}
{"v": 1	"t": 1868637	"P": 1595.75	"F": 6684}
{"v": 1	"t": 1868658	"P": 1590.75	"F": 7030}
{"v": 1	"t": 1868678	"P": 1593.5	"F": 7562}
{"v": 1	"t": 1868698	"P": 1605.0	"F": 7547}
{"v": 1	"t": 1868719	"P": 1614.75	"F": 7787	"C": 46.24	"D": 3293	"sn": 54091930088003	"file": "/data/device_log/data0000.out"}
{"v": 1	"t": 1868739	"P": 1614.75	"F": 7906}
{"v": 1	"t": 1868760	"P": 1618.0	"F": 8066}
{"v": 1	"t": 1868780	"P": 1622.5	"F": 8342}
{"v": 1	"t": 1868800	"P": 1608.75	"F": 8595}
{"v": 1	"t": 1868821	"P": 1643.0	"F": 8823}
{"v": 1	"t": 1868841	"P": 1641.75	"F": 8723}
{"v": 1	"t": 1868861	"P": 1630.0	"F": 8993}
{"v": 1	"t": 1868882	"P": 1632.5	"F": 9089}
{"v": 1	"t": 1868902	"P": 1637.25	"F": 9371}
{"v": 1	"t": 1868922	"P": 1639.75	"F": 8933}
{"v": 1	"t": 1868943	"P": 1635.75	"F": 9097}
{"v": 1	"t": 1868963	"P": 1641.0	"F": 9248}
{"v": 1	"t": 1868983	"P": 1648.0	"F": 9507}
{"v": 1	"t": 1869004	"P": 1638.75	"F": 9370}
{"v": 1	"t": 1869024	"P": 1636.0	"F": 9463}
{"v": 1	"t": 1869044	"P": 1655.0	"F": 9584}
{"v": 1	"t": 1869065	"P": 1645.5	"F": 9590}
{"v": 1	"t": 1869085	"P": 1641.0	"F": 9749}
{"v": 1	"t": 1869105	"P": 1641.25	"F": 9406}
{"v": 1	"t": 1869126	"P": 1659.75	"F": 9999}
{"v": 1	"t": 1869146	"P": 1645.0	"F": 9498}
{"v": 1	"t": 1869166	"P": 1642.5	"F": 9753}
{"v": 1	"t": 1869187	"P": 1648.5	"F": 10024}
{"v": 1	"t": 1869207	"P": 1646.0	"F": 9336}
{"v": 1	"t": 1869227	"P": 1648.0	"F": 9561}
{"v": 1	"t": 1869248	"P": 1634.75	"F": 10087}
{"v": 1	"t": 1869268	"P": 1652.0	"F": 10047}
{"v": 1	"t": 1869288	"P": 1655.75	"F": 10095}
{"v": 1	"t": 1869309	"P": 1638.5	"F": 10001}
{"v": 1	"t": 1869329	"P": 1638.0	"F": 9984}
{"v": 1	"t": 1869349	"P": 1663.0	"F": 9806}
{"v": 1	"t": 1869370	"P": 1655.25	"F": 10045}
{"v": 1	"t": 1869390	"P": 1636.5	"F": 10351}
{"v": 1	"t": 1869410	"P": 1653.0	"F": 9993}
{"v": 1	"t": 1869431	"P": 1655.25	"F": 10005}
{"v": 1	"t": 1869451	"P": 1649.25	"F": 9785}
{"v": 1	"t": 1869471	"P": 1648.25	"F": 10357}
{"v": 1	"t": 1869492	"P": 1653.5	"F": 10330}
{"v": 1	"t": 1869513	"P": 1653.5	"F": 10241}
{"v": 1	"t": 1869533	"P": 1651.0	"F": 9808}
{"v": 1	"t": 1869553	"P": 1653.0	"F": 9967}
{"v": 1	"t": 1869574	"P": 1644.75	"F": 9687}
{"v": 1	"t": 1869594	"P": 1632.75	"F": 9883}
{"v": 1	"t": 1869614	"P": 1646.5	"F": 9463}
{"v": 1	"t": 1869635	"P": 1643.5	"F": 9012}
{"v": 1	"t": 1869655	"P": 1627.25	"F": 9250}
{"v": 1	"t": 1869675	"P": 1624.25	"F": 9123}
{"v": 1	"t": 1869696	"P": 1646.25	"F": 9114}
{"v": 1	"t": 1869716	"P": 1625.25	"F": 8902}
{"v": 1	"t": 1869736	"P": 1621.75	"F": 8595	"C": 46.165	"D": 3293	"sn": 54091930088003	"file": "/data/device_log/data0000.out"	"CO2": 4434.17724609375	"Tp": 25.865188598632812	"H": 19.061023712158203}
{"v": 1	"t": 1869757	"P": 1618.25	"F": 8491}
{"v": 1	"t": 1869777	"P": 1617.75	"F": 8239}
{"v": 1	"t": 1869798	"P": 1602.5	"F": 7680}
{"v": 1	"t": 1869818	"P": 1601.0	"F": 7430}
{"v": 1	"t": 1869838	"P": 1592.25	"F": 7188}
{"v": 1	"t": 1869859	"P": 1577.25	"F": 6715}
{"v": 1	"t": 1869879	"P": 1560.5	"F": 6428}
{"v": 1	"t": 1869899	"P": 1568.0	"F": 5888}
{"v": 1	"t": 1869920	"P": 1567.25	"F": 5891}
{"v": 1	"t": 1869940	"P": 1545.25	"F": 5444}
{"v": 1	"t": 1869960	"P": 1540.75	"F": 5113}
{"v": 1	"t": 1869981	"P": 1550.25	"F": 4921}
{"v": 1	"t": 1870001	"P": 1535.5	"F": 4553}
{"v": 1	"t": 1870021	"P": 1526.5	"F": 4154}
{"v": 1	"t": 1870042	"P": 1535.0	"F": 3927}
{"v": 1	"t": 1870062	"P": 1525.25	"F": 3775}
{"v": 1	"t": 1870083	"P": 1519.5	"F": 3660}
{"v": 1	"t": 1870103	"P": 1523.5	"F": 3630}
{"v": 1	"t": 1870124	"P": 1514.75	"F": 3404}
{"v": 1	"t": 1870144	"P": 1522.0	"F": 3344}
{"v": 1	"t": 1870165	"P": 1515.75	"F": 3314}
{"v": 1	"t": 1870185	"P": 1508.5	"F": 3302}
{"v": 1	"t": 1870206	"P": 1522.75	"F": 3123}
{"v": 1	"t": 1870226	"P": 1514.0	"F": 3107}
{"v": 1	"t": 1870247	"P": 1512.5	"F": 2931}
{"v": 1	"t": 1870267	"P": 1519.0	"F": 3085}
{"v": 1	"t": 1870288	"P": 1511.75	"F": 2981}
{"v": 1	"t": 1870308	"P": 1512.5	"F": 3081}
{"v": 1	"t": 1870328	"P": 1517.5	"F": 3099}
{"v": 1	"t": 1870349	"P": 1513.75	"F": 3005}
{"v": 1	"t": 1870369	"P": 1508.0	"F": 2967}
{"v": 1	"t": 1870389	"P": 1521.5	"F": 3063}
{"v": 1	"t": 1870410	"P": 1520.5	"F": 2943}
{"v": 1	"t": 1870430	"P": 1512.25	"F": 3061}
{"v": 1	"t": 1870450	"P": 1512.0	"F": 3005}
{"v": 1	"t": 1870471	"P": 1525.5	"F": 2988}
{"v": 1	"t": 1870491	"P": 1521.5	"F": 3041}
{"v": 1	"t": 1870511	"P": 1521.75	"F": 3186}
{"v": 1	"t": 1870532	"P": 1525.0	"F": 3126}
{"v": 1	"t": 1870552	"P": 1530.25	"F": 3271}
{"v": 1	"t": 1870572	"P": 1524.5	"F": 3550}
{"v": 1	"t": 1870593	"P": 1529.25	"F": 3638}
{"v": 1	"t": 1870613	"P": 1539.25	"F": 3902}
{"v": 1	"t": 1870633	"P": 1545.5	"F": 4179}
{"v": 1	"t": 1870654	"P": 1544.75	"F": 4426}
{"v": 1	"t": 1870674	"P": 1547.5	"F": 4909}
{"v": 1	"t": 1870694	"P": 1561.0	"F": 5037}
{"v": 1	"t": 1870715	"P": 1563.75	"F": 5339}
{"v": 1	"t": 1870735	"P": 1563.0	"F": 5566}
{"v": 1	"t": 1870755	"P": 1564.25	"F": 5939	"C": 46.215	"D": 3292	"sn": 54091930088003	"file": "/data/device_log/data0000.out"	"CO2": 3522.548828125	"Tp": 25.851837158203125	"H": 19.163068771362305}
{"v": 1	"t": 1870777	"P": 1568.25	"F": 6167}
{"v": 1	"t": 1870797	"P": 1585.75	"F": 6350}
{"v": 1	"t": 1870818	"P": 1587.0	"F": 6523}
{"v": 1	"t": 1870838	"P": 1583.25	"F": 6416}
{"v": 1	"t": 1870858	"P": 1599.0	"F": 6927}
{"v": 1	"t": 1870879	"P": 1591.25	"F": 7181}
{"v": 1	"t": 1870899	"P": 1596.75	"F": 7327}
{"v": 1	"t": 1870919	"P": 1615.75	"F": 7392}
{"v": 1	"t": 1870940	"P": 1600.5	"F": 7667}
{"v": 1	"t": 1870960	"P": 1604.5	"F": 7873}
{"v": 1	"t": 1870980	"P": 1614.25	"F": 8081}
{"v": 1	"t": 1871001	"P": 1621.0	"F": 8095}
{"v": 1	"t": 1871021	"P": 1620.5	"F": 7948}
{"v": 1	"t": 1871041	"P": 1613.0	"F": 8238}
{"v": 1	"t": 1871062	"P": 1619.5	"F": 8241}
{"v": 1	"t": 1871082	"P": 1627.5	"F": 8497}
{"v": 1	"t": 1871103	"P": 1625.5	"F": 8244}
{"v": 1	"t": 1871123	"P": 1613.25	"F": 8504}
{"v": 1	"t": 1871143	"P": 1635.5	"F": 8772}
{"v": 1	"t": 1871164	"P": 1630.0	"F": 8783}
{"v": 1	"t": 1871184	"P": 1624.75	"F": 8872}
{"v": 1	"t": 1871204	"P": 1627.75	"F": 9096}
{"v": 1	"t": 1871224	"P": 1638.25	"F": 8675}
{"v": 1	"t": 1871245	"P": 1638.0	"F": 8758}
{"v": 1	"t": 1871265	"P": 1632.75	"F": 9437}
{"v": 1	"t": 1871285	"P": 1639.75	"F": 9062}
{"v": 1	"t": 1871306	"P": 1644.5	"F": 9213}
{"v": 1	"t": 1871326	"P": 1644.75	"F": 8957}
{"v": 1	"t": 1871346	"P": 1638.5	"F": 9220}
{"v": 1	"t": 1871367	"P": 1655.0	"F": 9349}
{"v": 1	"t": 1871387	"P": 1639.0	"F": 9343}
{"v": 1	"t": 1871408	"P": 1626.75	"F": 9688}
{"v": 1	"t": 1871428	"P": 1647.75	"F": 9626}
{"v": 1	"t": 1871448	"P": 1640.25	"F": 9275}
{"v": 1	"t": 1871469	"P": 1639.0	"F": 9436}
{"v": 1	"t": 1871489	"P": 1644.5	"F": 9661}
{"v": 1	"t": 1871509	"P": 1650.0	"F": 9611}
{"v": 1	"t": 1871530	"P": 1651.75	"F": 9327}
{"v": 1	"t": 1871550	"P": 1653.25	"F": 9610}
{"v": 1	"t": 1871570	"P": 1650.5	"F": 9303}
{"v": 1	"t": 1871591	"P": 1656.5	"F": 9778}
{"v": 1	"t": 1871611	"P": 1649.0	"F": 9850}
{"v": 1	"t": 1871631	"P": 1643.5	"F": 9675}
{"v": 1	"t": 1871652	"P": 1640.0	"F": 10245}
{"v": 1	"t": 1871672	"P": 1654.5	"F": 9807}
{"v": 1	"t": 1871692	"P": 1649.0	"F": 10120}
{"v": 1	"t": 1871713	"P": 1639.5	"F": 9423}
{"v": 1	"t": 1871733	"P": 1653.5	"F": 9353}
{"v": 1	"t": 1871753	"P": 1648.0	"F": 9865}
{"v": 1	"t": 1871774	"P": 1636.25	"F": 9580	"C": 46.225	"D": 3292	"sn": 54091930088003	"file": "/data/device_log/data0000.out"}
{"v": 1	"t": 1871794	"P": 1636.0	"F": 9387}
{"v": 1	"t": 1871815	"P": 1654.5	"F": 9427}
{"v": 1	"t": 1871835	"P": 1631.25	"F": 9384}
{"v": 1	"t": 1871855	"P": 1631.25	"F": 9553}
{"v": 1	"t": 1871876	"P": 1649.25	"F": 9115}
{"v": 1	"t": 1871896	"P": 1642.25	"F": 8876}
{"v": 1	"t": 1871917	"P": 1620.0	"F": 9269}
{"v": 1	"t": 1871937	"P": 1638.25	"F": 9346}
{"v": 1	"t": 1871957	"P": 1629.25	"F": 8796}
{"v": 1	"t": 1871978	"P": 1632.0	"F": 8748}
{"v": 1	"t": 1871998	"P": 1619.25	"F": 8774}
{"v": 1	"t": 1872018	"P": 1627.25	"F": 8774}
{"v": 1	"t": 1872039	"P": 1615.5	"F": 9119}
{"v": 1	"t": 1872059	"P": 1618.0	"F": 8349}
{"v": 1	"t": 1872079	"P": 1620.25	"F": 8410}
{"v": 1	"t": 1872100	"P": 1623.75	"F": 8514}
{"v": 1	"t": 1872120	"P": 1620.0	"F": 8281}
{"v": 1	"t": 1872140	"P": 1598.25	"F": 8334}
{"v": 1	"t": 1872161	"P": 1613.0	"F": 7809}
{"v": 1	"t": 1872181	"P": 1616.0	"F": 7766}
{"v": 1	"t": 1872201	"P": 1605.75	"F": 7692}
{"v": 1	"t": 1872222	"P": 1590.75	"F": 7509}
{"v": 1	"t": 1872242	"P": 1600.0	"F": 6651}
{"v": 1	"t": 1872262	"P": 1586.0	"F": 6986}
{"v": 1	"t": 1872283	"P": 1576.0	"F": 6723}
{"v": 1	"t": 1872303	"P": 1568.0	"F": 6397}
{"v": 1	"t": 1872323	"P": 1570.5	"F": 5968}
{"v": 1	"t": 1872344	"P": 1554.5	"F": 5833}
{"v": 1	"t": 1872364	"P": 1551.25	"F": 5489}
{"v": 1	"t": 1872384	"P": 1555.75	"F": 5321}
{"v": 1	"t": 1872405	"P": 1553.75	"F": 5029}
{"v": 1	"t": 1872425	"P": 1546.0	"F": 4965}
{"v": 1	"t": 1872445	"P": 1537.25	"F": 4520}
{"v": 1	"t": 1872466	"P": 1541.25	"F": 4425}
{"v": 1	"t": 1872486	"P": 1529.25	"F": 4225}
{"v": 1	"t": 1872507	"P": 1527.0	"F": 4088}
{"v": 1	"t": 1872527	"P": 1534.75	"F": 3934}
{"v": 1	"t": 1872547	"P": 1526.25	"F": 3705}
{"v": 1	"t": 1872568	"P": 1517.5	"F": 3512}
{"v": 1	"t": 1872588	"P": 1518.0	"F": 3420}
{"v": 1	"t": 1872608	"P": 1528.25	"F": 3327}
{"v": 1	"t": 1872629	"P": 1520.25	"F": 3243}
{"v": 1	"t": 1872649	"P": 1507.5	"F": 3175}
{"v": 1	"t": 1872669	"P": 1518.5	"F": 3146}
{"v": 1	"t": 1872690	"P": 1523.25	"F": 3130}
{"v": 1	"t": 1872710	"P": 1516.5	"F": 3150}
{"v": 1	"t": 1872730	"P": 1511.5	"F": 3276}
{"v": 1	"t": 1872751	"P": 1520.0	"F": 3214}
{"v": 1	"t": 1872771	"P": 1519.25	"F": 3036}
{"v": 1	"t": 1872791	"P": 1509.75	"F": 3071	"C": 46.245	"D": 3292	"sn": 54091930088003	"file": "/data/device_log/data0000.out"	"CO2": 2060.671630859375	"Tp": 25.8785400390625	"H": 19.398296356201172}
{"v": 1	"t": 1872813	"P": 1515.5	"F": 3225}
{"v": 1	"t": 1872833	"P": 1515.25	"F": 3185}
{"v": 1	"t": 1872853	"P": 1525.0	"F": 3074}
{"v": 1	"t": 1872874	"P": 1519.25	"F": 3322}
{"v": 1	"t": 1872894	"P": 1511.0	"F": 3135}
{"v": 1	"t": 1872914	"P": 1528.75	"F": 3297}
{"v": 1	"t": 1872935	"P": 1531.0	"F": 3267}
{"v": 1	"t": 1872955	"P": 1521.5	"F": 3350}
{"v": 1	"t": 1872976	"P": 1525.25	"F": 3281}
{"v": 1	"t": 1872996	"P": 1530.0	"F": 3498}
{"v": 1	"t": 1873016	"P": 1522.5	"F": 3718}
{"v": 1	"t": 1873037	"P": 1528.0	"F": 3881}
{"v": 1	"t": 1873057	"P": 1544.25	"F": 3929}
{"v": 1	"t": 1873077	"P": 1535.0	"F": 3997}
{"v": 1	"t": 1873098	"P": 1529.5	"F": 4199}
{"v": 1	"t": 1873118	"P": 1548.25	"F": 4654}
{"v": 1	"t": 1873138	"P": 1556.25	"F": 4641}
{"v": 1	"t": 1873159	"P": 1556.25	"F": 5144}
{"v": 1	"t": 1873179	"P": 1551.5	"F": 5478}
{"v": 1	"t": 1873199	"P": 1567.0	"F": 5667}
{"v": 1	"t": 1873220	"P": 1582.5	"F": 5914}
{"v": 1	"t": 1873240	"P": 1566.75	"F": 6183}
{"v": 1	"t": 1873260	"P": 1579.5	"F": 6345}
{"v": 1	"t": 1873281	"P": 1595.5	"F": 6574}
{"v": 1	"t": 1873301	"P": 1593.25	"F": 6832}
{"v": 1	"t": 1873321	"P": 1594.5	"F": 7304}
{"v": 1	"t": 1873342	"P": 1598.75	"F": 7329}
{"v": 1	"t": 1873362	"P": 1607.5	"F": 7465}
{"v": 1	"t": 1873382	"P": 1608.0	"F": 7459}
{"v": 1	"t": 1873403	"P": 1608.75	"F": 7723}
{"v": 1	"t": 1873423	"P": 1613.0	"F": 7752}
{"v": 1	"t": 1873443	"P": 1627.5	"F": 8033}
{"v": 1	"t": 1873464	"P": 1616.0	"F": 8407}
{"v": 1	"t": 1873484	"P": 1610.75	"F": 8580}
{"v": 1	"t": 1873505	"P": 1630.0	"F": 8321}
{"v": 1	"t": 1873525	"P": 1624.75	"F": 8124}
{"v": 1	"t": 1873545	"P": 1614.0	"F": 8761}
{"v": 1	"t": 1873566	"P": 1644.0	"F": 8799}
{"v": 1	"t": 1873587	"P": 1624.25	"F": 8824}
{"v": 1	"t": 1873607	"P": 1628.75	"F": 9043}
{"v": 1	"t": 1873628	"P": 1641.75	"F": 9228}
{"v": 1	"t": 1873648	"P": 1624.0	"F": 9419}
{"v": 1	"t": 1873668	"P": 1639.75	"F": 9300}
{"v": 1	"t": 1873689	"P": 1635.25	"F": 9424}
{"v": 1	"t": 1873709	"P": 1644.75	"F": 8945}
{"v": 1	"t": 1873730	"P": 1649.0	"F": 9177}
{"v": 1	"t": 1873750	"P": 1635.25	"F": 9346}
{"v": 1	"t": 1873771	"P": 1632.0	"F": 8977}
{"v": 1	"t": 1873791	"P": 1652.5	"F": 9425}
{"v": 1	"t": 1873811	"P": 1642.25	"F": 9478	"C": 46.255	"D": 3292	"sn": 54091930088003	"file": "/data/device_log/data0000.out"}
{"v": 1	"t": 1873832	"P": 1632.75	"F": 9440}
{"v": 1	"t": 1873852	"P": 1648.5	"F": 9172}
{"v": 1	"t": 1873873	"P": 1640.75	"F": 9185}
{"v": 1	"t": 1873893	"P": 1629.75	"F": 9751}
{"v": 1	"t": 1873913	"P": 1645.5	"F": 9442}
{"v": 1	"t": 1873934	"P": 1649.0	"F": 9121}
{"v": 1	"t": 1873954	"P": 1626.75	"F": 8778}
{"v": 1	"t": 1873974	"P": 1634.25	"F": 9362}
{"v": 1	"t": 1873994	"P": 1639.75	"F": 9377}
{"v": 1	"t": 1874015	"P": 1635.75	"F": 9350}
{"v": 1	"t": 1874035	"P": 1642.5	"F": 9322}
{"v": 1	"t": 1874056	"P": 1635.75	"F": 9190}
{"v": 1	"t": 1874076	"P": 1652.75	"F": 9325}
{"v": 1	"t": 1874096	"P": 1631.25	"F": 9475}
{"v": 1	"t": 1874117	"P": 1640.25	"F": 9159}
{"v": 1	"t": 1874137	"P": 1642.25	"F": 9248}
{"v": 1	"t": 1874157	"P": 1635.0	"F": 9370}
{"v": 1	"t": 1874178	"P": 1626.5	"F": 9367}
{"v": 1	"t": 1874198	"P": 1636.5	"F": 9220}
{"v": 1	"t": 1874218	"P": 1642.5	"F": 9373}
{"v": 1	"t": 1874239	"P": 1633.5	"F": 8928}
{"v": 1	"t": 1874259	"P": 1627.75	"F": 9333}
{"v": 1	"t": 1874280	"P": 1637.25	"F": 8966}
{"v": 1	"t": 1874300	"P": 1638.25	"F": 8735}
{"v": 1	"t": 1874320	"P": 1626.5	"F": 9033}
{"v": 1	"t": 1874341	"P": 1635.25	"F": 8687}
{"v": 1	"t": 1874361	"P": 1634.0	"F": 9157}
{"v": 1	"t": 1874381	"P": 1623.5	"F": 9094}
{"v": 1	"t": 1874402	"P": 1625.0	"F": 8805}
{"v": 1	"t": 1874422	"P": 1634.0	"F": 8721}
{"v": 1	"t": 1874442	"P": 1631.75	"F": 8955}
{"v": 1	"t": 1874463	"P": 1620.5	"F": 8725}
{"v": 1	"t": 1874483	"P": 1611.5	"F": 8563}
{"v": 1	"t": 1874503	"P": 1635.0	"F": 8165}
{"v": 1	"t": 1874524	"P": 1616.5	"F": 8340}
{"v": 1	"t": 1874544	"P": 1619.25	"F": 8409}
{"v": 1	"t": 1874564	"P": 1620.25	"F": 8496}
{"v": 1	"t": 1874585	"P": 1627.0	"F": 8272}
{"v": 1	"t": 1874605	"P": 1613.25	"F": 8295}
{"v": 1	"t": 1874625	"P": 1606.25	"F": 8248}
{"v": 1	"t": 1874646	"P": 1621.75	"F": 8249}
{"v": 1	"t": 1874666	"P": 1609.5	"F": 8273}
{"v": 1	"t": 1874686	"P": 1601.25	"F": 8148}
{"v": 1	"t": 1874707	"P": 1601.75	"F": 7549}
{"v": 1	"t": 1874727	"P": 1617.0	"F": 7456}
{"v": 1	"t": 1874747	"P": 1604.25	"F": 7274}
{"v": 1	"t": 1874768	"P": 1587.75	"F": 7129}
{"v": 1	"t": 1874788	"P": 1581.5	"F": 6656}
{"v": 1	"t": 1874808	"P": 1578.5	"F": 6451}
{"v": 1	"t": 1874829	"P": 1570.25	"F": 6093	"C": 46.215	"D": 3292	"sn": 54091930088003	"file": "/data/device_log/data0000.out"	"CO2": 3978.774658203125	"Tp": 25.851837158203125	"H": 19.59006690979004}
{"v": 1	"t": 1874850	"P": 1560.0	"F": 5939}
{"v": 1	"t": 1874871	"P": 1560.75	"F": 5642}
{"v": 1	"t": 1874891	"P": 1552.0	"F": 5199}
{"v": 1	"t": 1874911	"P": 1543.25	"F": 4882}
{"v": 1	"t": 1874932	"P": 1543.75	"F": 4681}
{"v": 1	"t": 1874952	"P": 1547.75	"F": 4515}
{"v": 1	"t": 1874972	"P": 1535.5	"F": 4225}
{"v": 1	"t": 1874993	"P": 1523.25	"F": 3927}
{"v": 1	"t": 1875013	"P": 1533.25	"F": 3711}
{"v": 1	"t": 1875033	"P": 1533.5	"F": 3796}
{"v": 1	"t": 1875054	"P": 1523.25	"F": 3676}
{"v": 1	"t": 1875074	"P": 1515.0	"F": 3383}
{"v": 1	"t": 1875094	"P": 1527.75	"F": 3253}
{"v": 1	"t": 1875115	"P": 1522.5	"F": 3240}
{"v": 1	"t": 1875135	"P": 1512.0	"F": 3100}
{"v": 1	"t": 1875155	"P": 1510.75	"F": 3062}
{"v": 1	"t": 1875176	"P": 1521.25	"F": 3116}
{"v": 1	"t": 1875196	"P": 1518.5	"F": 3119}
{"v": 1	"t": 1875216	"P": 1511.25	"F": 3088}
{"v": 1	"t": 1875237	"P": 1511.0	"F": 2976}
{"v": 1	"t": 1875257	"P": 1521.5	"F": 3004}
{"v": 1	"t": 1875277	"P": 1512.75	"F": 3022}
{"v": 1	"t": 1875298	"P": 1508.25	"F": 3022}
{"v": 1	"t": 1875318	"P": 1515.0	"F": 2983}
{"v": 1	"t": 1875338	"P": 1523.5	"F": 2897}
{"v": 1	"t": 1875359	"P": 1514.0	"F": 3003}
{"v": 1	"t": 1875379	"P": 1518.5	"F": 3133}
{"v": 1	"t": 1875400	"P": 1525.75	"F": 2998}
{"v": 1	"t": 1875420	"P": 1521.5	"F": 3116}
{"v": 1	"t": 1875440	"P": 1518.0	"F": 3153}
{"v": 1	"t": 1875461	"P": 1530.25	"F": 3038}
{"v": 1	"t": 1875481	"P": 1531.5	"F": 3280}
{"v": 1	"t": 1875501	"P": 1526.75	"F": 3473}
{"v": 1	"t": 1875522	"P": 1524.75	"F": 3530}
{"v": 1	"t": 1875542	"P": 1534.25	"F": 3762}
{"v": 1	"t": 1875562	"P": 1547.0	"F": 4103}
{"v": 1	"t": 1875583	"P": 1540.25	"F": 4230}
{"v": 1	"t": 1875603	"P": 1547.25	"F": 4678}
{"v": 1	"t": 1875623	"P": 1572.0	"F": 4950}
{"v": 1	"t": 1875644	"P": 1565.5	"F": 5566}
{"v": 1	"t": 1875664	"P": 1570.5	"F": 5916}
{"v": 1	"t": 1875684	"P": 1578.25	"F": 6590}
{"v": 1	"t": 1875705	"P": 1592.0	"F": 6689}
{"v": 1	"t": 1875725	"P": 1594.25	"F": 6982}
{"v": 1	"t": 1875745	"P": 1602.25	"F": 7193}
{"v": 1	"t": 1875766	"P": 1604.5	"F": 7335}
{"v": 1	"t": 1875786	"P": 1613.75	"F": 7654}
{"v": 1	"t": 1875806	"P": 1606.5	"F": 8036}
{"v": 1	"t": 1875827	"P": 1611.25	"F": 8235}
{"v": 1	"t": 1875847	"P": 1630.75	"F": 8193	"C": 46.255	"D": 3292	"sn": 54091930088003	"file": "/data/device_log/data0000.out"}
{"v": 1	"t": 1875868	"P": 1620.75	"F": 7960}
{"v": 1	"t": 1875888	"P": 1629.75	"F": 8677}
{"v": 1	"t": 1875909	"P": 1631.5	"F": 8457}
{"v": 1	"t": 1875929	"P": 1618.5	"F": 8692}
{"v": 1	"t": 1875949	"P": 1637.25	"F": 8873}
{"v": 1	"t": 1875970	"P": 1627.25	"F": 8993}
{"v": 1	"t": 1875990	"P": 1629.0	"F": 8856}
{"v": 1	"t": 1876010	"P": 1636.25	"F": 9079}
{"v": 1	"t": 1876031	"P": 1648.75	"F": 9202}
{"v": 1	"t": 1876051	"P": 1642.5	"F": 9240}
{"v": 1	"t": 1876071	"P": 1628.75	"F": 8981}
{"v": 1	"t": 1876092	"P": 1641.5	"F": 9285}
{"v": 1	"t": 1876112	"P": 1641.75	"F": 9173}
{"v": 1	"t": 1876133	"P": 1633.5	"F": 9584}
{"v": 1	"t": 1876153	"P": 1638.5	"F": 9641}
{"v": 1	"t": 1876173	"P": 1645.25	"F": 9363}
{"v": 1	"t": 1876193	"P": 1644.0	"F": 9634}
{"v": 1	"t": 1876214	"P": 1642.0	"F": 9353}
{"v": 1	"t": 1876234	"P": 1641.25	"F": 9334}
{"v": 1	"t": 1876254	"P": 1643.0	"F": 9526}
{"v": 1	"t": 1876275	"P": 1647.0	"F": 9414}
{"v": 1	"t": 1876295	"P": 1632.75	"F": 9480}
{"v": 1	"t": 1876316	"P": 1638.0	"F": 9225}
{"v": 1	"t": 1876336	"P": 1648.5	"F": 9377}
{"v": 1	"t": 1876356	"P": 1640.5	"F": 9507}
{"v": 1	"t": 1876376	"P": 1642.0	"F": 9721}
{"v": 1	"t": 1876397	"P": 1643.25	"F": 9719}
{"v": 1	"t": 1876417	"P": 1641.0	"F": 9237}
{"v": 1	"t": 1876438	"P": 1641.75	"F": 9662}
{"v": 1	"t": 1876458	"P": 1647.0	"F": 9673}
{"v": 1	"t": 1876478	"P": 1639.0	"F": 8969}
{"v": 1	"t": 1876499	"P": 1644.5	"F": 9525}
{"v": 1	"t": 1876519	"P": 1636.75	"F": 9417}
{"v": 1	"t": 1876539	"P": 1655.25	"F": 9607}
{"v": 1	"t": 1876560	"P": 1651.5	"F": 9593}
{"v": 1	"t": 1876580	"P": 1642.5	"F": 9531}
{"v": 1	"t": 1876600	"P": 1630.25	"F": 9257}
{"v": 1	"t": 1876621	"P": 1650.25	"F": 9395}
{"v": 1	"t": 1876641	"P": 1648.25	"F": 9393}
{"v": 1	"t": 1876661	"P": 1636.25	"F": 9586}
{"v": 1	"t": 1876682	"P": 1626.0	"F": 9454}
{"v": 1	"t": 1876702	"P": 1644.0	"F": 9619}
{"v": 1	"t": 1876722	"P": 1637.0	"F": 9151}
{"v": 1	"t": 1876743	"P": 1636.75	"F": 9226}
{"v": 1	"t": 1876763	"P": 1634.0	"F": 9383}
{"v": 1	"t": 1876783	"P": 1650.75	"F": 9143}
{"v": 1	"t": 1876804	"P": 1643.5	"F": 9199}
{"v": 1	"t": 1876824	"P": 1634.5	"F": 9300}
{"v": 1	"t": 1876844	"P": 1647.25	"F": 8786}
{"v": 1	"t": 1876865	"P": 1641.5	"F": 9306	"C": 46.225	"D": 3292	"sn": 54091930088003	"file": "/data/device_log/data0000.out"	"CO2": 2375.914306640625	"Tp": 25.8785400390625	"H": 19.398242950439453}
{"v": 1	"t": 1876886	"P": 1632.75	"F": 9191}
{"v": 1	"t": 1876906	"P": 1626.0	"F": 9095}
{"v": 1	"t": 1876927	"P": 1626.5	"F": 8968}
{"v": 1	"t": 1876947	"P": 1639.25	"F": 8857}
{"v": 1	"t": 1876968	"P": 1623.5	"F": 8604}
{"v": 1	"t": 1876988	"P": 1621.0	"F": 8573}
{"v": 1	"t": 1877008	"P": 1622.25	"F": 8409}
{"v": 1	"t": 1877029	"P": 1605.0	"F": 8058}
{"v": 1	"t": 1877049	"P": 1609.25	"F": 7941}
{"v": 1	"t": 1877070	"P": 1602.5	"F": 7747}
{"v": 1	"t": 1877091	"P": 1593.25	"F": 7292}
{"v": 1	"t": 1877111	"P": 1601.0	"F": 7121}
{"v": 1	"t": 1877131	"P": 1580.0	"F": 6794}
{"v": 1	"t": 1877152	"P": 1578.5	"F": 6484}
{"v": 1	"t": 1877172	"P": 1575.25	"F": 6108}
{"v": 1	"t": 1877193	"P": 1565.5	"F": 5973}
{"v": 1	"t": 1877213	"P": 1561.75	"F": 5765}
{"v": 1	"t": 1877234	"P": 1558.0	"F": 5426}
{"v": 1	"t": 1877254	"P": 1541.25	"F": 5303}
{"v": 1	"t": 1877274	"P": 1553.25	"F": 5112}
{"v": 1	"t": 1877295	"P": 1546.0	"F": 4681}
{"v": 1	"t": 1877315	"P": 1538.0	"F": 4558}
{"v": 1	"t": 1877335	"P": 1534.5	"F": 4398}
{"v": 1	"t": 1877356	"P": 1543.75	"F": 4245}
{"v": 1	"t": 1877376	"P": 1535.75	"F": 4121}
{"v": 1	"t": 1877396	"P": 1522.5	"F": 3857}
{"v": 1	"t": 1877417	"P": 1525.25	"F": 3761}
{"v": 1	"t": 1877437	"P": 1531.0	"F": 3652}
{"v": 1	"t": 1877457	"P": 1523.5	"F": 3471}
{"v": 1	"t": 1877478	"P": 1520.75	"F": 3475}
{"v": 1	"t": 1877498	"P": 1525.0	"F": 3475}
{"v": 1	"t": 1877518	"P": 1528.25	"F": 3369}
{"v": 1	"t": 1877539	"P": 1522.0	"F": 3337}
{"v": 1	"t": 1877559	"P": 1509.75	"F": 3366}
{"v": 1	"t": 1877579	"P": 1525.0	"F": 3173}
{"v": 1	"t": 1877600	"P": 1521.25	"F": 3163}
{"v": 1	"t": 1877620	"P": 1513.75	"F": 3145}
{"v": 1	"t": 1877640	"P": 1514.0	"F": 3152}
{"v": 1	"t": 1877661	"P": 1526.5	"F": 3252}
{"v": 1	"t": 1877681	"P": 1521.5	"F": 3162}
{"v": 1	"t": 1877701	"P": 1512.0	"F": 3141}
{"v": 1	"t": 1877722	"P": 1519.75	"F": 3226}
{"v": 1	"t": 1877742	"P": 1528.25	"F": 3154}
{"v": 1	"t": 1877766	"P": 1520.75	"F": 3152}
{"v": 1	"t": 1877787	"P": 1514.5	"F": 3296}
{"v": 1	"t": 1877807	"P": 1529.75	"F": 3187}
{"v": 1	"t": 1877827	"P": 1527.25	"F": 3194}
{"v": 1	"t": 1877848	"P": 1523.0	"F": 3514}
{"v": 1	"t": 1877868	"P": 1527.5	"F": 3577}
{"v": 1	"t": 1877888	"P": 1531.0	"F": 3857	"C": 46.285	"D": 3291	"sn": 54091930088003	"file": "/data/device_log/data0000.out"}
{"v": 1	"t": 1877909	"P": 1531.75	"F": 3872}
{"v": 1	"t": 1877929	"P": 1537.75	"F": 4140}
{"v": 1	"t": 1877950	"P": 1545.0	"F": 4206}
{"v": 1	"t": 1877970	"P": 1538.5	"F": 4701}
{"v": 1	"t": 1877991	"P": 1554.25	"F": 4878}
{"v": 1	"t": 1878011	"P": 1561.25	"F": 5364}
{"v": 1	"t": 1878031	"P": 1556.25	"F": 5620}
{"v": 1	"t": 1878052	"P": 1564.25	"F": 5707}
{"v": 1	"t": 1878072	"P": 1582.75	"F": 5885}
{"v": 1	"t": 1878093	"P": 1577.75	"F": 6214}
{"v": 1	"t": 1878113	"P": 1580.0	"F": 6615}
{"v": 1	"t": 1878133	"P": 1593.0	"F": 7091}
{"v": 1	"t": 1878154	"P": 1597.75	"F": 7325}
{"v": 1	"t": 1878174	"P": 1591.5	"F": 7626}
{"v": 1	"t": 1878194	"P": 1606.0	"F": 7693}
{"v": 1	"t": 1878215	"P": 1610.5	"F": 7948}
{"v": 1	"t": 1878235	"P": 1615.0	"F": 8098}
{"v": 1	"t": 1878256	"P": 1617.5	"F": 8436}
{"v": 1	"t": 1878276	"P": 1631.75	"F": 8220}
{"v": 1	"t": 1878296	"P": 1617.0	"F": 8352}
{"v": 1	"t": 1878317	"P": 1631.25	"F": 8692}
{"v": 1	"t": 1878337	"P": 1643.75	"F": 9055}
{"v": 1	"t": 1878358	"P": 1631.25	"F": 9327}
{"v": 1	"t": 1878378	"P": 1637.0	"F": 9812}
{"v": 1	"t": 1878398	"P": 1648.75	"F": 9417}
{"v": 1	"t": 1878419	"P": 1641.0	"F": 9128}
{"v": 1	"t": 1878439	"P": 1639.0	"F": 9029}
{"v": 1	"t": 1878459	"P": 1646.75	"F": 9565}
{"v": 1	"t": 1878480	"P": 1642.0	"F": 9636}
{"v": 1	"t": 1878500	"P": 1636.75	"F": 9541}
{"v": 1	"t": 1878520	"P": 1644.0	"F": 9312}
{"v": 1	"t": 1878541	"P": 1640.75	"F": 9511}
{"v": 1	"t": 1878561	"P": 1636.5	"F": 9195}
{"v": 1	"t": 1878582	"P": 1646.5	"F": 9248}
{"v": 1	"t": 1878602	"P": 1659.25	"F": 9579}
{"v": 1	"t": 1878622	"P": 1642.0	"F": 9642}
{"v": 1	"t": 1878643	"P": 1641.25	"F": 9696}
{"v": 1	"t": 1878663	"P": 1640.0	"F": 9478}
{"v": 1	"t": 1878683	"P": 1652.0	"F": 9148}
{"v": 1	"t": 1878704	"P": 1643.0	"F": 9041}
{"v": 1	"t": 1878724	"P": 1640.0	"F": 9282}
{"v": 1	"t": 1878745	"P": 1647.25	"F": 9336}
{"v": 1	"t": 1878765	"P": 1638.0	"F": 9590}
{"v": 1	"t": 1878785	"P": 1633.0	"F": 8989}
{"v": 1	"t": 1878806	"P": 1643.0	"F": 9138}
{"v": 1	"t": 1878826	"P": 1639.5	"F": 9354}
{"v": 1	"t": 1878847	"P": 1633.25	"F": 8996}
{"v": 1	"t": 1878867	"P": 1640.75	"F": 9047}
{"v": 1	"t": 1878887	"P": 1641.75	"F": 9336}
{"v": 1	"t": 1878908	"P": 1635.0	"F": 9146	"C": 46.245	"D": 3291	"sn": 54091930088003	"file": "/data/device_log/data0000.out"	"CO2": 5358.7783203125	"Tp": 25.8785400390625	"H": 19.264768600463867}
{"v": 1	"t": 1878929	"P": 1633.0	"F": 9060}
{"v": 1	"t": 1878949	"P": 1632.0	"F": 8861}
{"v": 1	"t": 1878970	"P": 1633.25	"F": 9087}
{"v": 1	"t": 1878990	"P": 1632.5	"F": 8758}
{"v": 1	"t": 1879010	"P": 1627.0	"F": 8709}
{"v": 1	"t": 1879031	"P": 1636.5	"F": 8784}
{"v": 1	"t": 1879051	"P": 1630.25	"F": 9281}
{"v": 1	"t": 1879072	"P": 1642.0	"F": 9099}
{"v": 1	"t": 1879092	"P": 1637.0	"F": 8923}
{"v": 1	"t": 1879112	"P": 1629.25	"F": 9046}
{"v": 1	"t": 1879133	"P": 1615.0	"F": 9057}
{"v": 1	"t": 1879153	"P": 1621.0	"F": 8622}
{"v": 1	"t": 1879173	"P": 1625.5	"F": 8437}
{"v": 1	"t": 1879194	"P": 1615.0	"F": 8430}
{"v": 1	"t": 1879214	"P": 1612.25	"F": 8150}
{"v": 1	"t": 1879235	"P": 1614.0	"F": 8106}
{"v": 1	"t": 1879255	"P": 1612.75	"F": 7967}
{"v": 1	"t": 1879275	"P": 1593.5	"F": 7477}
{"v": 1	"t": 1879296	"P": 1596.0	"F": 7004}
{"v": 1	"t": 1879316	"P": 1590.75	"F": 6765}
{"v": 1	"t": 1879336	"P": 1572.25	"F": 6654}
{"v": 1	"t": 1879357	"P": 1569.5	"F": 6614}
{"v": 1	"t": 1879377	"P": 1570.5	"F": 6122}
{"v": 1	"t": 1879398	"P": 1552.25	"F": 5876}
{"v": 1	"t": 1879418	"P": 1555.25	"F": 5345}
{"v": 1	"t": 1879438	"P": 1555.75	"F": 5471}
{"v": 1	"t": 1879459	"P": 1544.5	"F": 5011}
{"v": 1	"t": 1879479	"P": 1547.0	"F": 4965}
{"v": 1	"t": 1879500	"P": 1546.0	"F": 4700}
{"v": 1	"t": 1879520	"P": 1534.75	"F": 4432}
{"v": 1	"t": 1879540	"P": 1528.5	"F": 3905}
{"v": 1	"t": 1879561	"P": 1530.25	"F": 3981}
{"v": 1	"t": 1879581	"P": 1539.75	"F": 3808}
{"v": 1	"t": 1879601	"P": 1525.25	"F": 3769}
{"v": 1	"t": 1879622	"P": 1516.75	"F": 3638}
{"v": 1	"t": 1879642	"P": 1525.25	"F": 3529}
{"v": 1	"t": 1879662	"P": 1526.25	"F": 3411}
{"v": 1	"t": 1879683	"P": 1518.5	"F": 3301}
{"v": 1	"t": 1879703	"P": 1514.0	"F": 3457}
{"v": 1	"t": 1879723	"P": 1524.0	"F": 3299}
{"v": 1	"t": 1879744	"P": 1521.25	"F": 3255}
{"v": 1	"t": 1879764	"P": 1514.5	"F": 3240}
{"v": 1	"t": 1879784	"P": 1522.0	"F": 3088}
{"v": 1	"t": 1879805	"P": 1528.5	"F": 3312}
{"v": 1	"t": 1879825	"P": 1519.5	"F": 3391}
{"v": 1	"t": 1879845	"P": 1514.5	"F": 3236}
{"v": 1	"t": 1879866	"P": 1528.5	"F": 3306}
{"v": 1	"t": 1879886	"P": 1531.75	"F": 3303}
{"v": 1	"t": 1879906	"P": 1520.25	"F": 3502}
{"v": 1	"t": 1879927	"P": 1525.5	"F": 3544	"C": 46.275	"D": 3291	"sn": 54091930088003	"file": "/data/device_log/data0000.out"}
{"v": 1	"t": 1879947	"P": 1532.0	"F": 3606}
{"v": 1	"t": 1879967	"P": 1522.5	"F": 3559}
{"v": 1	"t": 1879988	"P": 1526.0	"F": 3582}
{"v": 1	"t": 1880008	"P": 1538.5	"F": 3932}
{"v": 1	"t": 1880029	"P": 1535.5	"F": 3963}
{"v": 1	"t": 1880049	"P": 1530.25	"F": 4166}
{"v": 1	"t": 1880069	"P": 1537.25	"F": 4235}
{"v": 1	"t": 1880090	"P": 1549.75	"F": 4276}
{"v": 1	"t": 1880110	"P": 1545.5	"F": 4872}
{"v": 1	"t": 1880130	"P": 1548.5	"F": 5072}
{"v": 1	"t": 1880151	"P": 1561.0	"F": 5582}
{"v": 1	"t": 1880171	"P": 1567.0	"F": 5706}
{"v": 1	"t": 1880191	"P": 1563.25	"F": 5956}
{"v": 1	"t": 1880212	"P": 1575.0	"F": 6121}
{"v": 1	"t": 1880232	"P": 1586.75	"F": 6207}
{"v": 1	"t": 1880252	"P": 1590.75	"F": 6606}
{"v": 1	"t": 1880273	"P": 1575.75	"F": 6546}
{"v": 1	"t": 1880293	"P": 1586.5	"F": 6598}
{"v": 1	"t": 1880313	"P": 1599.0	"F": 7020}
{"v": 1	"t": 1880334	"P": 1595.0	"F": 7250}
{"v": 1	"t": 1880354	"P": 1600.0	"F": 7415}
{"v": 1	"t": 1880374	"P": 1610.25	"F": 7767}
{"v": 1	"t": 1880395	"P": 1614.25	"F": 7766}
{"v": 1	"t": 1880415	"P": 1602.5	"F": 7938}
{"v": 1	"t": 1880435	"P": 1609.5	"F": 8259}
{"v": 1	"t": 1880456	"P": 1628.25	"F": 8459}
{"v": 1	"t": 1880476	"P": 1624.75	"F": 8487}
{"v": 1	"t": 1880496	"P": 1617.75	"F": 8292}
{"v": 1	"t": 1880517	"P": 1636.0	"F": 8529}
{"v": 1	"t": 1880537	"P": 1638.0	"F": 8712}
{"v": 1	"t": 1880557	"P": 1632.75	"F": 8894}
{"v": 1	"t": 1880578	"P": 1638.0	"F": 8909}
{"v": 1	"t": 1880598	"P": 1627.25	"F": 8935}
{"v": 1	"t": 1880618	"P": 1648.0	"F": 9099}
{"v": 1	"t": 1880639	"P": 1639.25	"F": 9099}
{"v": 1	"t": 1880659	"P": 1636.75	"F": 9503}
{"v": 1	"t": 1880679	"P": 1640.75	"F": 9435}
{"v": 1	"t": 1880700	"P": 1651.0	"F": 9234}
{"v": 1	"t": 1880720	"P": 1642.75	"F": 9295}
{"v": 1	"t": 1880740	"P": 1633.25	"F": 9325}
{"v": 1	"t": 1880761	"P": 1654.75	"F": 9239}
{"v": 1	"t": 1880782	"P": 1632.0	"F": 9541}
{"v": 1	"t": 1880802	"P": 1646.75	"F": 9178}
{"v": 1	"t": 1880822	"P": 1641.25	"F": 9432}
{"v": 1	"t": 1880843	"P": 1634.25	"F": 9265}
{"v": 1	"t": 1880863	"P": 1638.75	"F": 9531}
{"v": 1	"t": 1880883	"P": 1649.75	"F": 9653}
{"v": 1	"t": 1880904	"P": 1636.75	"F": 9071}
{"v": 1	"t": 1880924	"P": 1630.25	"F": 9531}
{"v": 1	"t": 1880944	"P": 1639.5	"F": 9604	"C": 46.28	"D": 3291	"sn": 54091930088003	"file": "/data/device_log/data0000.out"	"CO2": 4484.81640625	"Tp": 25.865188598632812	"H": 19.26481056213379}
{"v": 1	"t": 1880966	"P": 1644.75	"F": 9489}
{"v": 1	"t": 1880986	"P": 1648.5	"F": 9380}
{"v": 1	"t": 1881006	"P": 1643.75	"F": 9569}
{"v": 1	"t": 1881027	"P": 1632.25	"F": 9488}
{"v": 1	"t": 1881047	"P": 1639.75	"F": 9345}
{"v": 1	"t": 1881067	"P": 1641.5	"F": 9424}
{"v": 1	"t": 1881088	"P": 1637.75	"F": 9491}
{"v": 1	"t": 1881108	"P": 1643.25	"F": 9013}
{"v": 1	"t": 1881128	"P": 1648.0	"F": 9058}
{"v": 1	"t": 1881149	"P": 1636.25	"F": 9458}
{"v": 1	"t": 1881169	"P": 1629.0	"F": 8878}
{"v": 1	"t": 1881189	"P": 1626.5	"F": 9036}
{"v": 1	"t": 1881210	"P": 1625.5	"F": 8959}
{"v": 1	"t": 1881230	"P": 1632.5	"F": 9396}
{"v": 1	"t": 1881250	"P": 1632.0	"F": 8959}
{"v": 1	"t": 1881270	"P": 1623.75	"F": 8939}
{"v": 1	"t": 1881291	"P": 1634.75	"F": 8861}
{"v": 1	"t": 1881311	"P": 1627.25	"F": 8636}
{"v": 1	"t": 1881331	"P": 1618.5	"F": 8845}
{"v": 1	"t": 1881352	"P": 1630.0	"F": 8855}
{"v": 1	"t": 1881372	"P": 1630.25	"F": 8657}
{"v": 1	"t": 1881393	"P": 1614.5	"F": 8081}
{"v": 1	"t": 1881413	"P": 1602.25	"F": 8087}
{"v": 1	"t": 1881433	"P": 1611.25	"F": 8016}
{"v": 1	"t": 1881454	"P": 1602.0	"F": 7359}
{"v": 1	"t": 1881474	"P": 1587.5	"F": 7374}
{"v": 1	"t": 1881494	"P": 1576.75	"F": 6903}
{"v": 1	"t": 1881515	"P": 1589.5	"F": 6494}
{"v": 1	"t": 1881535	"P": 1566.0	"F": 6063}
{"v": 1	"t": 1881555	"P": 1558.5	"F": 5818}
{"v": 1	"t": 1881575	"P": 1555.75	"F": 5320}
{"v": 1	"t": 1881596	"P": 1563.75	"F": 5348}
{"v": 1	"t": 1881616	"P": 1538.75	"F": 4999}
{"v": 1	"t": 1881636	"P": 1536.0	"F": 4721}
{"v": 1	"t": 1881657	"P": 1538.0	"F": 4595}
{"v": 1	"t": 1881677	"P": 1542.25	"F": 4071}
{"v": 1	"t": 1881697	"P": 1527.25	"F": 3957}
{"v": 1	"t": 1881718	"P": 1520.75	"F": 3753}
{"v": 1	"t": 1881738	"P": 1525.0	"F": 3727}
{"v": 1	"t": 1881758	"P": 1528.75	"F": 3636}
{"v": 1	"t": 1881779	"P": 1515.25	"F": 3497}
{"v": 1	"t": 1881799	"P": 1514.0	"F": 3298}
{"v": 1	"t": 1881819	"P": 1517.75	"F": 3201}
{"v": 1	"t": 1881840	"P": 1519.75	"F": 3285}
{"v": 1	"t": 1881860	"P": 1516.5	"F": 3003}
{"v": 1	"t": 1881880	"P": 1510.0	"F": 3051}
{"v": 1	"t": 1881901	"P": 1516.75	"F": 3085}
{"v": 1	"t": 1881921	"P": 1518.5	"F": 3064}
{"v": 1	"t": 1881941	"P": 1512.0	"F": 3148}
{"v": 1	"t": 1881962	"P": 1510.25	"F": 3170	"C": 46.31	"D": 3291	"sn": 54091930088003	"file": "/data/device_log/data0000.out"}
{"v": 1	"t": 1881982	"P": 1527.5	"F": 3341}
{"v": 1	"t": 1882002	"P": 1517.75	"F": 3154}
{"v": 1	"t": 1882023	"P": 1517.0	"F": 3315}
{"v": 1	"t": 1882043	"P": 1533.25	"F": 3233}
{"v": 1	"t": 1882064	"P": 1527.25	"F": 3587}
{"v": 1	"t": 1882084	"P": 1521.75	"F": 3436}
{"v": 1	"t": 1882104	"P": 1520.5	"F": 3646}
{"v": 1	"t": 1882124	"P": 1538.5	"F": 3888}
{"v": 1	"t": 1882145	"P": 1537.0	"F": 3899}
{"v": 1	"t": 1882165	"P": 1539.5	"F": 4063}
{"v": 1	"t": 1882185	"P": 1542.25	"F": 4244}
{"v": 1	"t": 1882206	"P": 1554.25	"F": 4439}
{"v": 1	"t": 1882226	"P": 1547.5	"F": 4747}
{"v": 1	"t": 1882246	"P": 1545.75	"F": 5097}
{"v": 1	"t": 1882267	"P": 1560.75	"F": 5448}
{"v": 1	"t": 1882287	"P": 1572.5	"F": 5925}
{"v": 1	"t": 1882307	"P": 1565.5	"F": 5923}
{"v": 1	"t": 1882328	"P": 1564.5	"F": 6463}
{"v": 1	"t": 1882348	"P": 1597.5	"F": 6431}
{"v": 1	"t": 1882368	"P": 1589.75	"F": 6813}
{"v": 1	"t": 1882389	"P": 1589.0	"F": 7091}
{"v": 1	"t": 1882409	"P": 1596.75	"F": 7452}
{"v": 1	"t": 1882429	"P": 1602.5	"F": 7506}
{"v": 1	"t": 1882450	"P": 1608.0	"F": 7402}
{"v": 1	"t": 1882470	"P": 1607.25	"F": 7534}
{"v": 1	"t": 1882490	"P": 1612.75	"F": 8089}
{"v": 1	"t": 1882511	"P": 1624.25	"F": 7918}
{"v": 1	"t": 1882531	"P": 1623.0	"F": 8309}
{"v": 1	"t": 1882551	"P": 1619.5	"F": 8303}
{"v": 1	"t": 1882572	"P": 1621.75	"F": 8522}
{"v": 1	"t": 1882592	"P": 1632.0	"F": 8402}
{"v": 1	"t": 1882612	"P": 1628.75	"F": 8306}
{"v": 1	"t": 1882633	"P": 1630.5	"F": 8433}
{"v": 1	"t": 1882653	"P": 1624.0	"F": 8790}
{"v": 1	"t": 1882673	"P": 1645.75	"F": 8607}
{"v": 1	"t": 1882694	"P": 1633.75	"F": 8893}
{"v": 1	"t": 1882714	"P": 1623.75	"F": 8779}
{"v": 1	"t": 1882734	"P": 1640.25	"F": 8844}
{"v": 1	"t": 1882755	"P": 1640.75	"F": 8925}
{"v": 1	"t": 1882775	"P": 1629.25	"F": 8953}
{"v": 1	"t": 1882795	"P": 1634.5	"F": 8745}
{"v": 1	"t": 1882816	"P": 1645.5	"F": 9031}
{"v": 1	"t": 1882836	"P": 1633.5	"F": 9150}
{"v": 1	"t": 1882856	"P": 1632.75	"F": 8738}
{"v": 1	"t": 1882877	"P": 1634.0	"F": 8568}
{"v": 1	"t": 1882897	"P": 1640.25	"F": 8560}
{"v": 1	"t": 1882917	"P": 1628.25	"F": 8671}
{"v": 1	"t": 1882938	"P": 1628.25	"F": 8908}
{"v": 1	"t": 1882958	"P": 1632.0	"F": 8793}
{"v": 1	"t": 1882978	"P": 1651.0	"F": 9326	"C": 46.245	"D": 3291	"sn": 54091930088003	"file": "/data/device_log/data0000.out"	"CO2": 3376.068603515625	"Tp": 25.8785400390625	"H": 19.16295623779297}
{"v": 1	"t": 1883000	"P": 1631.75	"F": 8982}
{"v": 1	"t": 1883020	"P": 1631.0	"F": 8777}
{"v": 1	"t": 1883040	"P": 1623.25	"F": 9029}
{"v": 1	"t": 1883061	"P": 1632.75	"F": 9021}
{"v": 1	"t": 1883081	"P": 1625.5	"F": 9127}
{"v": 1	"t": 1883101	"P": 1628.5	"F": 8938}
{"v": 1	"t": 1883122	"P": 1636.25	"F": 8881}
{"v": 1	"t": 1883142	"P": 1639.75	"F": 8708}
{"v": 1	"t": 1883162	"P": 1633.5	"F": 9193}
{"v": 1	"t": 1883183	"P": 1633.25	"F": 9000}
{"v": 1	"t": 1883203	"P": 1632.5	"F": 8926}
{"v": 1	"t": 1883224	"P": 1640.0	"F": 9084}
{"v": 1	"t": 1883244	"P": 1631.75	"F": 9186}
{"v": 1	"t": 1883264	"P": 1632.5	"F": 8608}
{"v": 1	"t": 1883284	"P": 1652.0	"F": 9000}
{"v": 1	"t": 1883305	"P": 1640.0	"F": 8788}
{"v": 1	"t": 1883325	"P": 1627.75	"F": 8823}
{"v": 1	"t": 1883345	"P": 1632.75	"F": 8781}
{"v": 1	"t": 1883366	"P": 1643.75	"F": 9073}
{"v": 1	"t": 1883386	"P": 1629.0	"F": 9162}
{"v": 1	"t": 1883406	"P": 1620.0	"F": 9109}
{"v": 1	"t": 1883427	"P": 1633.25	"F": 9123}
{"v": 1	"t": 1883447	"P": 1637.75	"F": 9405}
{"v": 1	"t": 1883467	"P": 1628.5	"F": 8842}
{"v": 1	"t": 1883488	"P": 1618.5	"F": 8457}
{"v": 1	"t": 1883508	"P": 1628.0	"F": 8808}
{"v": 1	"t": 1883528	"P": 1634.0	"F": 8694}
{"v": 1	"t": 1883549	"P": 1621.5	"F": 9106}
{"v": 1	"t": 1883569	"P": 1617.75	"F": 8815}
{"v": 1	"t": 1883589	"P": 1631.0	"F": 8960}
{"v": 1	"t": 1883610	"P": 1629.25	"F": 8612}
{"v": 1	"t": 1883630	"P": 1610.5	"F": 8829}
{"v": 1	"t": 1883650	"P": 1610.5	"F": 8790}
{"v": 1	"t": 1883671	"P": 1627.25	"F": 8222}
{"v": 1	"t": 1883691	"P": 1623.0	"F": 8213}
{"v": 1	"t": 1883711	"P": 1600.25	"F": 8340}
{"v": 1	"t": 1883732	"P": 1596.25	"F": 7972}
{"v": 1	"t": 1883752	"P": 1619.25	"F": 7777}
{"v": 1	"t": 1883772	"P": 1599.25	"F": 7530}
{"v": 1	"t": 1883793	"P": 1585.0	"F": 7137}
{"v": 1	"t": 1883813	"P": 1590.0	"F": 7288}
{"v": 1	"t": 1883834	"P": 1581.25	"F": 6952}
{"v": 1	"t": 1883854	"P": 1578.75	"F": 6727}
{"v": 1	"t": 1883875	"P": 1571.0	"F": 6278}
{"v": 1	"t": 1883895	"P": 1565.0	"F": 6084}
{"v": 1	"t": 1883915	"P": 1556.25	"F": 5794}
{"v": 1	"t": 1883936	"P": 1560.75	"F": 5399}
{"v": 1	"t": 1883956	"P": 1549.0	"F": 5332}
{"v": 1	"t": 1883976	"P": 1539.0	"F": 4956}
{"v": 1	"t": 1883997	"P": 1533.0	"F": 4743	"C": 46.27	"D": 3291	"sn": 54091930088003	"file": "/data/device_log/data0000.out"}
{"v": 1	"t": 1884017	"P": 1545.5	"F": 4656}
{"v": 1	"t": 1884037	"P": 1533.25	"F": 4288}
{"v": 1	"t": 1884058	"P": 1526.5	"F": 4073}
{"v": 1	"t": 1884078	"P": 1531.5	"F": 3826}
{"v": 1	"t": 1884099	"P": 1530.25	"F": 3800}
{"v": 1	"t": 1884119	"P": 1521.75	"F": 3592}
{"v": 1	"t": 1884139	"P": 1515.75	"F": 3511}
{"v": 1	"t": 1884159	"P": 1532.25	"F": 3229}
{"v": 1	"t": 1884180	"P": 1522.75	"F": 3329}
{"v": 1	"t": 1884200	"P": 1512.0	"F": 3263}
{"v": 1	"t": 1884220	"P": 1518.75	"F": 3213}
{"v": 1	"t": 1884241	"P": 1526.25	"F": 3191}
{"v": 1	"t": 1884261	"P": 1520.75	"F": 3205}
{"v": 1	"t": 1884281	"P": 1513.0	"F": 3107}
{"v": 1	"t": 1884302	"P": 1521.75	"F": 3071}
{"v": 1	"t": 1884322	"P": 1528.5	"F": 3191}
{"v": 1	"t": 1884342	"P": 1518.0	"F": 3241}
{"v": 1	"t": 1884363	"P": 1516.5	"F": 3205}
{"v": 1	"t": 1884383	"P": 1526.75	"F": 3265}
{"v": 1	"t": 1884403	"P": 1530.5	"F": 3265}
{"v": 1	"t": 1884424	"P": 1516.0	"F": 3438}
{"v": 1	"t": 1884444	"P": 1518.75	"F": 3478}
{"v": 1	"t": 1884465	"P": 1532.5	"F": 3374}
{"v": 1	"t": 1884485	"P": 1526.25	"F": 3437}
{"v": 1	"t": 1884505	"P": 1518.5	"F": 3415}
{"v": 1	"t": 1884526	"P": 1527.0	"F": 3581}
{"v": 1	"t": 1884546	"P": 1533.75	"F": 3518}
{"v": 1	"t": 1884566	"P": 1529.25	"F": 3636}
{"v": 1	"t": 1884586	"P": 1525.75	"F": 3726}
{"v": 1	"t": 1884607	"P": 1533.75	"F": 3646}
{"v": 1	"t": 1884627	"P": 1539.0	"F": 3784}
{"v": 1	"t": 1884647	"P": 1530.5	"F": 3982}
{"v": 1	"t": 1884668	"P": 1535.0	"F": 4158}
{"v": 1	"t": 1884688	"P": 1546.0	"F": 4212}
{"v": 1	"t": 1884708	"P": 1553.0	"F": 4469}
{"v": 1	"t": 1884729	"P": 1549.75	"F": 4723}
{"v": 1	"t": 1884749	"P": 1545.75	"F": 4944}
{"v": 1	"t": 1884769	"P": 1554.0	"F": 5023}
{"v": 1	"t": 1884790	"P": 1568.5	"F": 5476}
{"v": 1	"t": 1884810	"P": 1558.5	"F": 5540}
{"v": 1	"t": 1884830	"P": 1563.25	"F": 5913}
{"v": 1	"t": 1884851	"P": 1577.75	"F": 5908}
{"v": 1	"t": 1884871	"P": 1581.75	"F": 6313}
{"v": 1	"t": 1884891	"P": 1577.0	"F": 6311}
{"v": 1	"t": 1884912	"P": 1579.0	"F": 6565}
{"v": 1	"t": 1884932	"P": 1604.5	"F": 6687}
{"v": 1	"t": 1884952	"P": 1594.75	"F": 6477}
{"v": 1	"t": 1884973	"P": 1577.5	"F": 7057}
{"v": 1	"t": 1884993	"P": 1588.5	"F": 7073}
{"v": 1	"t": 1885013	"P": 1596.5	"F": 7255	"C": 46.285	"D": 3291	"sn": 54091930088003	"file": "/data/device_log/data0000.out"	"CO2": 3247.742431640625	"Tp": 25.865188598632812	"H": 19.16265106201172}
{"v": 1	"t": 1885035	"P": 1606.25	"F": 7598}
{"v": 1	"t": 1885055	"P": 1596.25	"F": 7549}
{"v": 1	"t": 1885075	"P": 1605.75	"F": 7773}
{"v": 1	"t": 1885096	"P": 1612.5	"F": 8040}
{"v": 1	"t": 1885116	"P": 1612.5	"F": 7966}
{"v": 1	"t": 1885136	"P": 1617.5	"F": 8068}
{"v": 1	"t": 1885157	"P": 1619.75	"F": 8575}
{"v": 1	"t": 1885177	"P": 1633.25	"F": 8661}
{"v": 1	"t": 1885197	"P": 1627.25	"F": 9069}
{"v": 1	"t": 1885218	"P": 1621.25	"F": 8976}
{"v": 1	"t": 1885238	"P": 1631.75	"F": 8974}
{"v": 1	"t": 1885258	"P": 1642.0	"F": 8955}
{"v": 1	"t": 1885279	"P": 1643.25	"F": 9327}
{"v": 1	"t": 1885299	"P": 1634.5	"F": 9502}
{"v": 1	"t": 1885319	"P": 1648.0	"F": 9955}
{"v": 1	"t": 1885340	"P": 1654.0	"F": 9359}
{"v": 1	"t": 1885360	"P": 1645.75	"F": 8885}
{"v": 1	"t": 1885380	"P": 1629.0	"F": 9648}
{"v": 1	"t": 1885401	"P": 1643.5	"F": 9431}
{"v": 1	"t": 1885421	"P": 1646.0	"F": 9282}
{"v": 1	"t": 1885441	"P": 1642.5	"F": 9100}
{"v": 1	"t": 1885462	"P": 1631.25	"F": 9422}
{"v": 1	"t": 1885482	"P": 1649.5	"F": 9332}
{"v": 1	"t": 1885502	"P": 1634.25	"F": 9381}
{"v": 1	"t": 1885523	"P": 1630.75	"F": 9398}
{"v": 1	"t": 1885543	"P": 1627.75	"F": 9345}
{"v": 1	"t": 1885563	"P": 1648.5	"F": 9332}
{"v": 1	"t": 1885584	"P": 1647.5	"F": 9376}
{"v": 1	"t": 1885604	"P": 1629.25	"F": 9259}
{"v": 1	"t": 1885624	"P": 1632.0	"F": 9337}
{"v": 1	"t": 1885645	"P": 1653.0	"F": 9467}
{"v": 1	"t": 1885665	"P": 1639.0	"F": 9205}
{"v": 1	"t": 1885685	"P": 1636.0	"F": 9527}
{"v": 1	"t": 1885706	"P": 1641.0	"F": 9728}
{"v": 1	"t": 1885726	"P": 1641.25	"F": 9484}
{"v": 1	"t": 1885746	"P": 1633.0	"F": 9429}
{"v": 1	"t": 1885767	"P": 1631.5	"F": 9473}
{"v": 1	"t": 1885787	"P": 1648.5	"F": 9396}
{"v": 1	"t": 1885807	"P": 1626.25	"F": 9508}
{"v": 1	"t": 1885828	"P": 1636.5	"F": 9796}
{"v": 1	"t": 1885848	"P": 1636.75	"F": 9492}
{"v": 1	"t": 1885868	"P": 1633.25	"F": 9273}
{"v": 1	"t": 1885889	"P": 1631.75	"F": 9461}
{"v": 1	"t": 1885909	"P": 1632.75	"F": 9380}
{"v": 1	"t": 1885929	"P": 1643.0	"F": 9360}
{"v": 1	"t": 1885950	"P": 1644.25	"F": 9324}
{"v": 1	"t": 1885970	"P": 1629.0	"F": 9167}
{"v": 1	"t": 1885990	"P": 1625.75	"F": 9178}
{"v": 1	"t": 1886011	"P": 1635.5	"F": 9393}
{"v": 1	"t": 1886031	"P": 1637.5	"F": 8985	"C": 46.305	"D": 3291	"sn": 54091930088003	"file": "/data/device_log/data0000.out"}
{"v": 1	"t": 1886051	"P": 1629.75	"F": 8720}
{"v": 1	"t": 1886072	"P": 1623.0	"F": 8875}
{"v": 1	"t": 1886092	"P": 1642.75	"F": 8442}
{"v": 1	"t": 1886112	"P": 1621.0	"F": 8622}
{"v": 1	"t": 1886133	"P": 1624.25	"F": 8688}
{"v": 1	"t": 1886153	"P": 1623.75	"F": 8406}
{"v": 1	"t": 1886173	"P": 1612.75	"F": 8366}
{"v": 1	"t": 1886194	"P": 1602.25	"F": 8233}
{"v": 1	"t": 1886214	"P": 1600.0	"F": 7741}
{"v": 1	"t": 1886234	"P": 1605.25	"F": 7293}
{"v": 1	"t": 1886255	"P": 1601.0	"F": 7014}
{"v": 1	"t": 1886275	"P": 1583.75	"F": 6708}
{"v": 1	"t": 1886295	"P": 1569.0	"F": 6530}
{"v": 1	"t": 1886316	"P": 1579.5	"F": 6238}
{"v": 1	"t": 1886336	"P": 1565.25	"F": 5826}
{"v": 1	"t": 1886356	"P": 1552.75	"F": 5763}
{"v": 1	"t": 1886377	"P": 1558.75	"F": 5271}
{"v": 1	"t": 1886397	"P": 1562.75	"F": 5183}
{"v": 1	"t": 1886417	"P": 1544.25	"F": 4965}
{"v": 1	"t": 1886438	"P": 1538.75	"F": 4956}
{"v": 1	"t": 1886458	"P": 1544.75	"F": 4648}
{"v": 1	"t": 1886478	"P": 1536.5	"F": 4290}
{"v": 1	"t": 1886499	"P": 1530.5	"F": 4312}
{"v": 1	"t": 1886519	"P": 1527.0	"F": 4017}
{"v": 1	"t": 1886539	"P": 1531.5	"F": 4036}
{"v": 1	"t": 1886560	"P": 1533.0	"F": 3880}
{"v": 1	"t": 1886580	"P": 1523.25	"F": 3723}
{"v": 1	"t": 1886600	"P": 1518.5	"F": 3623}
{"v": 1	"t": 1886621	"P": 1529.75	"F": 3636}
{"v": 1	"t": 1886641	"P": 1527.5	"F": 3528}
{"v": 1	"t": 1886661	"P": 1520.0	"F": 3488}
{"v": 1	"t": 1886682	"P": 1516.0	"F": 3570}
{"v": 1	"t": 1886702	"P": 1531.0	"F": 3416}
{"v": 1	"t": 1886722	"P": 1526.25	"F": 3393}
{"v": 1	"t": 1886743	"P": 1515.25	"F": 3575}
{"v": 1	"t": 1886763	"P": 1521.25	"F": 3492}
{"v": 1	"t": 1886783	"P": 1531.5	"F": 3438}
{"v": 1	"t": 1886804	"P": 1521.5	"F": 3375}
{"v": 1	"t": 1886824	"P": 1516.25	"F": 3351}
{"v": 1	"t": 1886844	"P": 1524.0	"F": 3362}
{"v": 1	"t": 1886865	"P": 1533.75	"F": 3445}
{"v": 1	"t": 1886885	"P": 1518.75	"F": 3403}
{"v": 1	"t": 1886906	"P": 1532.5	"F": 3412}
{"v": 1	"t": 1886926	"P": 1524.5	"F": 3470}
{"v": 1	"t": 1886947	"P": 1525.5	"F": 3602}
{"v": 1	"t": 1886967	"P": 1532.5	"F": 3679}
{"v": 1	"t": 1886987	"P": 1537.75	"F": 3829}
{"v": 1	"t": 1887007	"P": 1532.25	"F": 3723}
{"v": 1	"t": 1887028	"P": 1526.25	"F": 3803}
{"v": 1	"t": 1887048	"P": 1535.75	"F": 3799	"C": 46.295	"D": 3291	"sn": 54091930088003	"file": "/data/device_log/data0000.out"	"CO2": 3014.50146484375	"Tp": 25.8785400390625	"H": 19.060791015625}
{"v": 1	"t": 1887069	"P": 1537.0	"F": 4113}
{"v": 1	"t": 1887090	"P": 1545.75	"F": 4189}
{"v": 1	"t": 1887110	"P": 1539.0	"F": 4396}
{"v": 1	"t": 1887130	"P": 1543.0	"F": 4470}
{"v": 1	"t": 1887151	"P": 1554.75	"F": 4795}
{"v": 1	"t": 1887171	"P": 1555.5	"F": 5094}
{"v": 1	"t": 1887191	"P": 1557.5	"F": 5404}
{"v": 1	"t": 1887212	"P": 1559.5	"F": 5899}
{"v": 1	"t": 1887232	"P": 1577.5	"F": 5999}
{"v": 1	"t": 1887252	"P": 1580.25	"F": 6131}
{"v": 1	"t": 1887273	"P": 1575.0	"F": 6291}
{"v": 1	"t": 1887293	"P": 1588.5	"F": 6623}
{"v": 1	"t": 1887313	"P": 1603.5	"F": 6904}
{"v": 1	"t": 1887334	"P": 1595.0	"F": 7081}
{"v": 1	"t": 1887354	"P": 1590.0	"F": 7268}
{"v": 1	"t": 1887374	"P": 1605.25	"F": 7926}
{"v": 1	"t": 1887395	"P": 1624.75	"F": 7982}
{"v": 1	"t": 1887415	"P": 1613.75	"F": 7975}
{"v": 1	"t": 1887435	"P": 1616.0	"F": 8160}
{"v": 1	"t": 1887456	"P": 1627.0	"F": 8310}
{"v": 1	"t": 1887476	"P": 1630.5	"F": 8396}
{"v": 1	"t": 1887496	"P": 1621.5	"F": 8795}
{"v": 1	"t": 1887517	"P": 1622.75	"F": 8685}
{"v": 1	"t": 1887537	"P": 1641.25	"F": 8518}
{"v": 1	"t": 1887557	"P": 1636.0	"F": 9076}
{"v": 1	"t": 1887578	"P": 1623.5	"F": 9266}
{"v": 1	"t": 1887598	"P": 1634.75	"F": 9460}
{"v": 1	"t": 1887618	"P": 1648.5	"F": 9298}
{"v": 1	"t": 1887639	"P": 1642.5	"F": 9600}
{"v": 1	"t": 1887659	"P": 1635.5	"F": 9217}
{"v": 1	"t": 1887679	"P": 1650.25	"F": 9749}
{"v": 1	"t": 1887700	"P": 1641.25	"F": 9652}
{"v": 1	"t": 1887720	"P": 1642.75	"F": 9716}
{"v": 1	"t": 1887740	"P": 1640.5	"F": 10031}
{"v": 1	"t": 1887761	"P": 1658.0	"F": 10219}
{"v": 1	"t": 1887781	"P": 1651.0	"F": 9690}
{"v": 1	"t": 1887801	"P": 1639.5	"F": 9681}
{"v": 1	"t": 1887822	"P": 1638.25	"F": 9826}
{"v": 1	"t": 1887842	"P": 1658.5	"F": 10111}
{"v": 1	"t": 1887862	"P": 1654.75	"F": 9692}
{"v": 1	"t": 1887883	"P": 1647.75	"F": 10272}
{"v": 1	"t": 1887903	"P": 1637.75	"F": 10160}
{"v": 1	"t": 1887923	"P": 1661.25	"F": 10127}
{"v": 1	"t": 1887944	"P": 1660.0	"F": 9860}
{"v": 1	"t": 1887964	"P": 1649.25	"F": 10115}
{"v": 1	"t": 1887984	"P": 1650.0	"F": 9906}
{"v": 1	"t": 1888005	"P": 1659.25	"F": 9493}
{"v": 1	"t": 1888025	"P": 1647.0	"F": 10051}
{"v": 1	"t": 1888045	"P": 1646.25	"F": 9299}
{"v": 1	"t": 1888066	"P": 1644.5	"F": 9685	"C": 46.295	"D": 3291	"sn": 54091930088003	"file": "/data/device_log/data0000.out"}
{"v": 1	"t": 1888086	"P": 1654.5	"F": 9839}
{"v": 1	"t": 1888106	"P": 1636.5	"F": 9565}
{"v": 1	"t": 1888127	"P": 1636.5	"F": 9685}
{"v": 1	"t": 1888147	"P": 1647.25	"F": 9384}
{"v": 1	"t": 1888168	"P": 1646.25	"F": 9129}
{"v": 1	"t": 1888188	"P": 1626.5	"F": 9460}
{"v": 1	"t": 1888208	"P": 1653.0	"F": 9278}
{"v": 1	"t": 1888228	"P": 1641.25	"F": 9633}
{"v": 1	"t": 1888249	"P": 1633.25	"F": 9568}
{"v": 1	"t": 1888269	"P": 1640.0	"F": 9266}
{"v": 1	"t": 1888289	"P": 1641.75	"F": 8572}
{"v": 1	"t": 1888310	"P": 1630.75	"F": 8958}
{"v": 1	"t": 1888330	"P": 1623.25	"F": 8670}
{"v": 1	"t": 1888350	"P": 1615.5	"F": 8442}
{"v": 1	"t": 1888371	"P": 1619.25	"F": 8015}
{"v": 1	"t": 1888391	"P": 1608.25	"F": 7959}
{"v": 1	"t": 1888411	"P": 1597.5	"F": 7333}
{"v": 1	"t": 1888432	"P": 1584.5	"F": 7043}
{"v": 1	"t": 1888452	"P": 1587.5	"F": 6496}
{"v": 1	"t": 1888472	"P": 1577.25	"F": 6318}
{"v": 1	"t": 1888493	"P": 1563.25	"F": 6083}
{"v": 1	"t": 1888513	"P": 1551.25	"F": 5617}
{"v": 1	"t": 1888533	"P": 1560.5	"F": 5384}
{"v": 1	"t": 1888554	"P": 1549.25	"F": 5061}
{"v": 1	"t": 1888574	"P": 1537.75	"F": 4749}
{"v": 1	"t": 1888594	"P": 1539.75	"F": 4555}
{"v": 1	"t": 1888615	"P": 1537.75	"F": 4323}
{"v": 1	"t": 1888635	"P": 1532.25	"F": 4089}
{"v": 1	"t": 1888655	"P": 1521.25	"F": 3890}
{"v": 1	"t": 1888676	"P": 1529.5	"F": 3768}
{"v": 1	"t": 1888696	"P": 1524.0	"F": 3501}
{"v": 1	"t": 1888716	"P": 1520.5	"F": 3354}
{"v": 1	"t": 1888737	"P": 1516.75	"F": 3169}
{"v": 1	"t": 1888757	"P": 1525.0	"F": 3134}
{"v": 1	"t": 1888777	"P": 1521.5	"F": 3032}
{"v": 1	"t": 1888798	"P": 1512.0	"F": 3085}
{"v": 1	"t": 1888818	"P": 1514.5	"F": 3032}
{"v": 1	"t": 1888838	"P": 1521.5	"F": 2966}
{"v": 1	"t": 1888859	"P": 1517.5	"F": 2902}
{"v": 1	"t": 1888879	"P": 1508.0	"F": 2909}
{"v": 1	"t": 1888899	"P": 1521.75	"F": 3020}
{"v": 1	"t": 1888920	"P": 1524.5	"F": 2953}
{"v": 1	"t": 1888940	"P": 1515.5	"F": 2879}
{"v": 1	"t": 1888960	"P": 1510.75	"F": 2995}
{"v": 1	"t": 1888981	"P": 1525.25	"F": 2944}
{"v": 1	"t": 1889001	"P": 1526.25	"F": 3033}
{"v": 1	"t": 1889021	"P": 1518.0	"F": 3066}
{"v": 1	"t": 1889042	"P": 1520.0	"F": 3286}
{"v": 1	"t": 1889062	"P": 1529.0	"F": 3321}
{"v": 1	"t": 1889082	"P": 1530.75	"F": 3557	"C": 46.31	"D": 3291	"sn": 54091930088003	"file": "/data/device_log/data0000.out"	"CO2": 2809.306884765625	"Tp": 25.851837158203125	"H": 18.798702239990234}
{"v": 1	"t": 1889103	"P": 1535.0	"F": 3614}
{"v": 1	"t": 1889124	"P": 1529.5	"F": 3777}
{"v": 1	"t": 1889144	"P": 1534.0	"F": 4201}
{"v": 1	"t": 1889164	"P": 1550.75	"F": 4401}
{"v": 1	"t": 1889185	"P": 1553.0	"F": 4557}
{"v": 1	"t": 1889205	"P": 1547.75	"F": 4997}
{"v": 1	"t": 1889225	"P": 1557.75	"F": 5432}
{"v": 1	"t": 1889246	"P": 1573.0	"F": 5588}
{"v": 1	"t": 1889266	"P": 1568.0	"F": 6108}
{"v": 1	"t": 1889287	"P": 1575.75	"F": 6484}
{"v": 1	"t": 1889307	"P": 1591.5	"F": 6588}
{"v": 1	"t": 1889327	"P": 1583.25	"F": 6623}
{"v": 1	"t": 1889348	"P": 1590.75	"F": 6979}
{"v": 1	"t": 1889368	"P": 1598.75	"F": 7116}
{"v": 1	"t": 1889388	"P": 1614.75	"F": 7533}
{"v": 1	"t": 1889409	"P": 1607.5	"F": 7815}
{"v": 1	"t": 1889429	"P": 1608.75	"F": 8049}
{"v": 1	"t": 1889449	"P": 1618.5	"F": 7892}
{"v": 1	"t": 1889470	"P": 1623.5	"F": 8510}
{"v": 1	"t": 1889490	"P": 1619.25	"F": 7990}
{"v": 1	"t": 1889510	"P": 1617.75	"F": 8401}
{"v": 1	"t": 1889531	"P": 1626.25	"F": 8947}
{"v": 1	"t": 1889551	"P": 1634.5	"F": 8692}
{"v": 1	"t": 1889571	"P": 1625.75	"F": 9116}
{"v": 1	"t": 1889592	"P": 1628.25	"F": 8716}
{"v": 1	"t": 1889612	"P": 1644.75	"F": 8917}
{"v": 1	"t": 1889632	"P": 1638.5	"F": 9135}
{"v": 1	"t": 1889653	"P": 1624.75	"F": 9168}
{"v": 1	"t": 1889673	"P": 1643.5	"F": 9197}
{"v": 1	"t": 1889693	"P": 1654.0	"F": 9275}
{"v": 1	"t": 1889714	"P": 1640.25	"F": 9362}
{"v": 1	"t": 1889734	"P": 1629.5	"F": 9594}
{"v": 1	"t": 1889754	"P": 1644.25	"F": 9192}
{"v": 1	"t": 1889775	"P": 1649.25	"F": 9591}
{"v": 1	"t": 1889795	"P": 1638.0	"F": 9568}
{"v": 1	"t": 1889815	"P": 1623.0	"F": 9437}
{"v": 1	"t": 1889835	"P": 1651.75	"F": 9580}
{"v": 1	"t": 1889856	"P": 1661.0	"F": 9731}
{"v": 1	"t": 1889876	"P": 1653.0	"F": 9780}
{"v": 1	"t": 1889896	"P": 1645.0	"F": 9803}
{"v": 1	"t": 1889917	"P": 1640.25	"F": 9564}
{"v": 1	"t": 1889937	"P": 1663.75	"F": 9912}
{"v": 1	"t": 1889958	"P": 1648.25	"F": 10054}
{"v": 1	"t": 1889978	"P": 1647.5	"F": 9791}
{"v": 1	"t": 1889998	"P": 1660.5	"F": 9491}
{"v": 1	"t": 1890019	"P": 1657.25	"F": 9388}
{"v": 1	"t": 1890039	"P": 1649.0	"F": 10139}
{"v": 1	"t": 1890059	"P": 1639.75	"F": 10062}
{"v": 1	"t": 1890080	"P": 1661.0	"F": 9653}
{"v": 1	"t": 1890100	"P": 1650.25	"F": 9367	"C": 46.305	"D": 3291	"sn": 54091930088003	"file": "/data/device_log/data0000.out"}
{"v": 1	"t": 1890121	"P": 1636.75	"F": 9592}
{"v": 1	"t": 1890141	"P": 1651.25	"F": 9379}
{"v": 1	"t": 1890161	"P": 1646.25	"F": 9505}
{"v": 1	"t": 1890182	"P": 1643.0	"F": 9629}
{"v": 1	"t": 1890202	"P": 1648.0	"F": 9217}
{"v": 1	"t": 1890222	"P": 1639.25	"F": 9328}
{"v": 1	"t": 1890243	"P": 1639.0	"F": 9228}
{"v": 1	"t": 1890263	"P": 1639.25	"F": 8924}
{"v": 1	"t": 1890283	"P": 1626.0	"F": 8356}
{"v": 1	"t": 1890304	"P": 1621.0	"F": 8474}
{"v": 1	"t": 1890324	"P": 1616.0	"F": 8268}
{"v": 1	"t": 1890345	"P": 1600.5	"F": 7823}
{"v": 1	"t": 1890365	"P": 1590.75	"F": 7301}
{"v": 1	"t": 1890385	"P": 1581.5	"F": 7050}
{"v": 1	"t": 1890406	"P": 1582.25	"F": 6806}
{"v": 1	"t": 1890426	"P": 1570.5	"F": 6133}
{"v": 1	"t": 1890446	"P": 1560.0	"F": 5925}
{"v": 1	"t": 1890467	"P": 1551.5	"F": 5594}
{"v": 1	"t": 1890487	"P": 1556.75	"F": 5329}
{"v": 1	"t": 1890507	"P": 1541.5	"F": 4934}
{"v": 1	"t": 1890528	"P": 1536.75	"F": 4673}
{"v": 1	"t": 1890548	"P": 1547.5	"F": 4474}
{"v": 1	"t": 1890569	"P": 1536.25	"F": 4217}
{"v": 1	"t": 1890589	"P": 1528.25	"F": 3989}
{"v": 1	"t": 1890609	"P": 1527.0	"F": 3696}
{"v": 1	"t": 1890630	"P": 1529.25	"F": 3487}
{"v": 1	"t": 1890650	"P": 1519.75	"F": 3258}
{"v": 1	"t": 1890670	"P": 1512.5	"F": 3285}
{"v": 1	"t": 1890691	"P": 1523.25	"F": 3289}
{"v": 1	"t": 1890711	"P": 1523.25	"F": 3148}
{"v": 1	"t": 1890731	"P": 1511.75	"F": 3147}
{"v": 1	"t": 1890752	"P": 1512.5	"F": 3086}
{"v": 1	"t": 1890772	"P": 1526.75	"F": 3126}
{"v": 1	"t": 1890792	"P": 1518.5	"F": 2977}
{"v": 1	"t": 1890813	"P": 1517.25	"F": 3246}
{"v": 1	"t": 1890833	"P": 1516.5	"F": 3203}
{"v": 1	"t": 1890853	"P": 1528.75	"F": 3184}
{"v": 1	"t": 1890874	"P": 1521.75	"F": 3213}
{"v": 1	"t": 1890894	"P": 1515.0	"F": 3212}
{"v": 1	"t": 1890914	"P": 1525.75	"F": 3285}
{"v": 1	"t": 1890935	"P": 1535.0	"F": 3465}
{"v": 1	"t": 1890955	"P": 1530.5	"F": 3566}
{"v": 1	"t": 1890975	"P": 1529.75	"F": 3794}
{"v": 1	"t": 1890996	"P": 1541.75	"F": 3854}
{"v": 1	"t": 1891016	"P": 1549.75	"F": 4204}
{"v": 1	"t": 1891036	"P": 1550.75	"F": 4642}
{"v": 1	"t": 1891057	"P": 1546.0	"F": 5067}
{"v": 1	"t": 1891077	"P": 1565.5	"F": 5392}
{"v": 1	"t": 1891097	"P": 1579.5	"F": 6063}
{"v": 1	"t": 1891117	"P": 1580.75	"F": 6423	"C": 46.295	"D": 3291	"sn": 54091930088003	"file": "/data/device_log/data0000.out"	"CO2": 2441.247802734375	"Tp": 25.865188598632812	"H": 18.64887046813965}
{"v": 1	"t": 1891138	"P": 1582.5	"F": 6578}
{"v": 1	"t": 1891158	"P": 1599.25	"F": 6641}
{"v": 1	"t": 1891179	"P": 1595.5	"F": 7165}
{"v": 1	"t": 1891199	"P": 1587.5	"F": 7391}
{"v": 1	"t": 1891219	"P": 1607.0	"F": 7742}
{"v": 1	"t": 1891240	"P": 1616.0	"F": 7928}
{"v": 1	"t": 1891260	"P": 1618.25	"F": 8359}
{"v": 1	"t": 1891281	"P": 1626.0	"F": 8352}
{"v": 1	"t": 1891301	"P": 1623.5	"F": 8681}
{"v": 1	"t": 1891321	"P": 1625.75	"F": 8862}
{"v": 1	"t": 1891341	"P": 1620.0	"F": 8419}
{"v": 1	"t": 1891362	"P": 1628.0	"F": 8820}
{"v": 1	"t": 1891382	"P": 1651.25	"F": 8960}
{"v": 1	"t": 1891402	"P": 1634.75	"F": 9119}
{"v": 1	"t": 1891423	"P": 1648.25	"F": 9657}
{"v": 1	"t": 1891443	"P": 1637.25	"F": 9646}
{"v": 1	"t": 1891463	"P": 1643.0	"F": 9561}
{"v": 1	"t": 1891484	"P": 1638.75	"F": 9817}
{"v": 1	"t": 1891504	"P": 1634.25	"F": 9853}
{"v": 1	"t": 1891524	"P": 1655.75	"F": 10091}
{"v": 1	"t": 1891545	"P": 1649.5	"F": 9932}
{"v": 1	"t": 1891565	"P": 1656.0	"F": 9950}
{"v": 1	"t": 1891585	"P": 1647.0	"F": 10150}
{"v": 1	"t": 1891606	"P": 1656.0	"F": 10217}
{"v": 1	"t": 1891626	"P": 1654.5	"F": 9947}
{"v": 1	"t": 1891646	"P": 1645.5	"F": 10092}
{"v": 1	"t": 1891667	"P": 1649.25	"F": 9723}
{"v": 1	"t": 1891687	"P": 1655.75	"F": 9947}
{"v": 1	"t": 1891707	"P": 1653.5	"F": 9795}
{"v": 1	"t": 1891728	"P": 1647.5	"F": 9837}
{"v": 1	"t": 1891748	"P": 1650.75	"F": 9881}
{"v": 1	"t": 1891768	"P": 1659.5	"F": 9875}
{"v": 1	"t": 1891789	"P": 1652.25	"F": 9835}
{"v": 1	"t": 1891809	"P": 1638.0	"F": 10094}
{"v": 1	"t": 1891829	"P": 1638.5	"F": 9802}
{"v": 1	"t": 1891850	"P": 1658.25	"F": 9759}
{"v": 1	"t": 1891870	"P": 1654.5	"F": 9307}
{"v": 1	"t": 1891890	"P": 1633.5	"F": 9665}
{"v": 1	"t": 1891911	"P": 1655.0	"F": 9296}
{"v": 1	"t": 1891931	"P": 1654.0	"F": 9824}
{"v": 1	"t": 1891951	"P": 1634.75	"F": 9658}
{"v": 1	"t": 1891972	"P": 1637.25	"F": 9143}
{"v": 1	"t": 1891992	"P": 1647.75	"F": 9086}
{"v": 1	"t": 1892012	"P": 1636.25	"F": 9078}
{"v": 1	"t": 1892033	"P": 1621.5	"F": 9319}
{"v": 1	"t": 1892053	"P": 1623.75	"F": 9135}
{"v": 1	"t": 1892073	"P": 1632.5	"F": 8742}
{"v": 1	"t": 1892094	"P": 1618.0	"F": 8421}
{"v": 1	"t": 1892114	"P": 1607.75	"F": 7925}
{"v": 1	"t": 1892134	"P": 1604.5	"F": 8010	"C": 46.325	"D": 3291	"sn": 54091930088003	"file": "/data/device_log/data0000.out"	"CO2": 3587.81494140625	"Tp": 25.8358154296875	"H": 18.79851722717285}
{"v": 1	"t": 1892156	"P": 1595.75	"F": 7644}
{"v": 1	"t": 1892176	"P": 1599.0	"F": 7257}
{"v": 1	"t": 1892196	"P": 1591.0	"F": 6943}
{"v": 1	"t": 1892217	"P": 1564.25	"F": 6719}
{"v": 1	"t": 1892237	"P": 1569.75	"F": 6387}
{"v": 1	"t": 1892257	"P": 1567.75	"F": 5786}
{"v": 1	"t": 1892278	"P": 1552.0	"F": 5422}
{"v": 1	"t": 1892298	"P": 1546.5	"F": 5386}
{"v": 1	"t": 1892318	"P": 1550.5	"F": 5030}
{"v": 1	"t": 1892338	"P": 1542.25	"F": 4773}
{"v": 1	"t": 1892359	"P": 1531.25	"F": 4631}
{"v": 1	"t": 1892379	"P": 1537.0	"F": 4252}
{"v": 1	"t": 1892399	"P": 1538.25	"F": 3902}
{"v": 1	"t": 1892420	"P": 1530.5	"F": 3816}
{"v": 1	"t": 1892440	"P": 1518.75	"F": 3690}
{"v": 1	"t": 1892460	"P": 1522.25	"F": 3369}
{"v": 1	"t": 1892481	"P": 1526.5	"F": 3324}
{"v": 1	"t": 1892501	"P": 1516.25	"F": 3157}
{"v": 1	"t": 1892522	"P": 1512.75	"F": 3158}
{"v": 1	"t": 1892542	"P": 1520.5	"F": 3134}
{"v": 1	"t": 1892562	"P": 1526.25	"F": 2996}
{"v": 1	"t": 1892583	"P": 1512.5	"F": 3049}
{"v": 1	"t": 1892603	"P": 1508.0	"F": 2922}
{"v": 1	"t": 1892623	"P": 1521.5	"F": 2745}
{"v": 1	"t": 1892644	"P": 1517.25	"F": 2783}
{"v": 1	"t": 1892664	"P": 1507.0	"F": 2710}
{"v": 1	"t": 1892684	"P": 1524.5	"F": 2763}
{"v": 1	"t": 1892704	"P": 1528.5	"F": 2764}
{"v": 1	"t": 1892725	"P": 1520.75	"F": 2865}
{"v": 1	"t": 1892745	"P": 1513.25	"F": 2881}
{"v": 1	"t": 1892765	"P": 1516.75	"F": 3127}
{"v": 1	"t": 1892786	"P": 1529.25	"F": 3208}
{"v": 1	"t": 1892806	"P": 1527.75	"F": 3534}
{"v": 1	"t": 1892826	"P": 1526.25	"F": 3873}
{"v": 1	"t": 1892847	"P": 1537.25	"F": 4224}
{"v": 1	"t": 1892867	"P": 1558.0	"F": 4534}
{"v": 1	"t": 1892887	"P": 1548.25	"F": 4662}
{"v": 1	"t": 1892908	"P": 1552.5	"F": 5186}
{"v": 1	"t": 1892928	"P": 1570.0	"F": 5550}
{"v": 1	"t": 1892948	"P": 1574.25	"F": 5896}
{"v": 1	"t": 1892969	"P": 1569.0	"F": 5991}
{"v": 1	"t": 1892989	"P": 1568.5	"F": 6455}
{"v": 1	"t": 1893009	"P": 1592.75	"F": 6795}
{"v": 1	"t": 1893030	"P": 1589.75	"F": 6777}
{"v": 1	"t": 1893050	"P": 1578.75	"F": 7128}
{"v": 1	"t": 1893070	"P": 1593.5	"F": 6957}
{"v": 1	"t": 1893091	"P": 1599.75	"F": 7197}
{"v": 1	"t": 1893111	"P": 1597.25	"F": 7550}
{"v": 1	"t": 1893131	"P": 1597.5	"F": 7753}
{"v": 1	"t": 1893152	"P": 1607.5	"F": 7777	"C": 46.34	"D": 3291	"sn": 54091930088003	"file": "/data/device_log/data0000.out"}
{"v": 1	"t": 1893172	"P": 1609.0	"F": 7881}
{"v": 1	"t": 1893193	"P": 1604.5	"F": 8220}
{"v": 1	"t": 1893213	"P": 1614.0	"F": 8329}
{"v": 1	"t": 1893233	"P": 1615.0	"F": 8137}
{"v": 1	"t": 1893254	"P": 1615.0	"F": 8289}
{"v": 1	"t": 1893274	"P": 1618.75	"F": 8214}
{"v": 1	"t": 1893294	"P": 1624.75	"F": 8813}
{"v": 1	"t": 1893315	"P": 1638.75	"F": 8813}
{"v": 1	"t": 1893335	"P": 1618.5	"F": 8784}
{"v": 1	"t": 1893356	"P": 1633.25	"F": 8878}
{"v": 1	"t": 1893376	"P": 1645.0	"F": 8737}
{"v": 1	"t": 1893396	"P": 1627.0	"F": 8504}
{"v": 1	"t": 1893417	"P": 1632.75	"F": 8602}
{"v": 1	"t": 1893437	"P": 1641.75	"F": 8646}
{"v": 1	"t": 1893457	"P": 1639.25	"F": 9029}
{"v": 1	"t": 1893478	"P": 1620.25	"F": 9287}
{"v": 1	"t": 1893498	"P": 1629.0	"F": 8912}
{"v": 1	"t": 1893518	"P": 1643.25	"F": 9022}
{"v": 1	"t": 1893538	"P": 1641.5	"F": 9022}
{"v": 1	"t": 1893559	"P": 1639.75	"F": 9027}
{"v": 1	"t": 1893579	"P": 1622.25	"F": 9113}
{"v": 1	"t": 1893599	"P": 1654.5	"F": 9384}
{"v": 1	"t": 1893620	"P": 1649.5	"F": 9412}
{"v": 1	"t": 1893640	"P": 1628.75	"F": 9320}
{"v": 1	"t": 1893660	"P": 1644.5	"F": 9076}
{"v": 1	"t": 1893681	"P": 1644.25	"F": 9483}
{"v": 1	"t": 1893701	"P": 1639.25	"F": 9642}
{"v": 1	"t": 1893721	"P": 1635.0	"F": 9693}
{"v": 1	"t": 1893742	"P": 1643.25	"F": 9717}
{"v": 1	"t": 1893762	"P": 1653.0	"F": 9990}
{"v": 1	"t": 1893782	"P": 1645.75	"F": 9646}
{"v": 1	"t": 1893803	"P": 1636.0	"F": 9524}
{"v": 1	"t": 1893823	"P": 1652.0	"F": 9499}
{"v": 1	"t": 1893843	"P": 1652.5	"F": 9780}
{"v": 1	"t": 1893864	"P": 1648.0	"F": 9921}
{"v": 1	"t": 1893884	"P": 1643.5	"F": 10071}
{"v": 1	"t": 1893905	"P": 1655.75	"F": 9847}
{"v": 1	"t": 1893925	"P": 1644.0	"F": 9648}
{"v": 1	"t": 1893946	"P": 1641.5	"F": 9571}
{"v": 1	"t": 1893966	"P": 1650.25	"F": 9310}
{"v": 1	"t": 1893986	"P": 1631.0	"F": 9342}
{"v": 1	"t": 1894007	"P": 1637.25	"F": 9512}
{"v": 1	"t": 1894027	"P": 1655.25	"F": 9599}
{"v": 1	"t": 1894047	"P": 1643.5	"F": 9391}
{"v": 1	"t": 1894068	"P": 1637.25	"F": 9087}
{"v": 1	"t": 1894088	"P": 1644.25	"F": 9065}
{"v": 1	"t": 1894108	"P": 1641.25	"F": 8933}
{"v": 1	"t": 1894129	"P": 1630.75	"F": 9456}
{"v": 1	"t": 1894149	"P": 1615.5	"F": 8802}
{"v": 1	"t": 1894169	"P": 1627.25	"F": 8498	"C": 46.325	"D": 3291	"sn": 54091930088003	"file": "/data/device_log/data0000.out"	"CO2": 3568.98291015625	"Tp": 25.865188598632812	"H": 18.9155216217041}
{"v": 1	"t": 1894191	"P": 1613.25	"F": 8447}
{"v": 1	"t": 1894211	"P": 1612.5	"F": 7828}
{"v": 1	"t": 1894231	"P": 1597.5	"F": 7662}
{"v": 1	"t": 1894252	"P": 1595.0	"F": 7267}
{"v": 1	"t": 1894272	"P": 1592.25	"F": 7084}
{"v": 1	"t": 1894292	"P": 1585.0	"F": 6610}
{"v": 1	"t": 1894313	"P": 1572.25	"F": 6223}
{"v": 1	"t": 1894333	"P": 1560.0	"F": 6016}
{"v": 1	"t": 1894353	"P": 1564.5	"F": 5571}
{"v": 1	"t": 1894374	"P": 1557.25	"F": 5256}
{"v": 1	"t": 1894394	"P": 1535.5	"F": 5147}
{"v": 1	"t": 1894414	"P": 1542.5	"F": 4944}
{"v": 1	"t": 1894435	"P": 1547.25	"F": 4630}
{"v": 1	"t": 1894455	"P": 1534.25	"F": 4522}
{"v": 1	"t": 1894475	"P": 1529.0	"F": 4270}
{"v": 1	"t": 1894496	"P": 1537.5	"F": 4123}
{"v": 1	"t": 1894516	"P": 1533.5	"F": 3923}
{"v": 1	"t": 1894536	"P": 1523.75	"F": 3754}
{"v": 1	"t": 1894557	"P": 1519.5	"F": 3756}
{"v": 1	"t": 1894577	"P": 1535.25	"F": 3508}
{"v": 1	"t": 1894597	"P": 1527.25	"F": 3501}
{"v": 1	"t": 1894618	"P": 1514.5	"F": 3389}
{"v": 1	"t": 1894638	"P": 1522.5	"F": 3314}
{"v": 1	"t": 1894658	"P": 1531.0	"F": 3379}
{"v": 1	"t": 1894679	"P": 1523.25	"F": 3479}
{"v": 1	"t": 1894699	"P": 1518.0	"F": 3470}
{"v": 1	"t": 1894719	"P": 1520.5	"F": 3293}
{"v": 1	"t": 1894740	"P": 1534.5	"F": 3346}
{"v": 1	"t": 1894760	"P": 1521.75	"F": 3386}
{"v": 1	"t": 1894780	"P": 1520.25	"F": 3325}
{"v": 1	"t": 1894801	"P": 1534.75	"F": 3411}
{"v": 1	"t": 1894821	"P": 1535.0	"F": 3475}
{"v": 1	"t": 1894841	"P": 1526.0	"F": 3567}
{"v": 1	"t": 1894862	"P": 1520.75	"F": 3629}
{"v": 1	"t": 1894882	"P": 1533.5	"F": 3629}
{"v": 1	"t": 1894902	"P": 1538.25	"F": 3694}
{"v": 1	"t": 1894923	"P": 1531.25	"F": 3840}
{"v": 1	"t": 1894943	"P": 1530.25	"F": 3921}
{"v": 1	"t": 1894963	"P": 1545.75	"F": 3881}
{"v": 1	"t": 1894984	"P": 1546.0	"F": 4317}
{"v": 1	"t": 1895004	"P": 1536.75	"F": 4497}
{"v": 1	"t": 1895024	"P": 1546.5	"F": 4869}
{"v": 1	"t": 1895045	"P": 1560.0	"F": 5071}
{"v": 1	"t": 1895065	"P": 1551.0	"F": 4951}
{"v": 1	"t": 1895085	"P": 1549.75	"F": 5116}
{"v": 1	"t": 1895106	"P": 1556.0	"F": 5153}
{"v": 1	"t": 1895126	"P": 1567.25	"F": 5143}
{"v": 1	"t": 1895146	"P": 1557.0	"F": 5752}
{"v": 1	"t": 1895167	"P": 1547.0	"F": 5484}
{"v": 1	"t": 1895187	"P": 1571.5	"F": 5397	"C": 46.36	"D": 3291	"sn": 54091930088003	"file": "/data/device_log/data0000.out"}
{"v": 1	"t": 1895207	"P": 1565.0	"F": 5425}
{"v": 1	"t": 1895228	"P": 1556.0	"F": 5498}
{"v": 1	"t": 1895248	"P": 1571.5	"F": 5739}
{"v": 1	"t": 1895268	"P": 1575.75	"F": 5818}
{"v": 1	"t": 1895289	"P": 1567.25	"F": 5822}
{"v": 1	"t": 1895309	"P": 1568.5	"F": 5931}
{"v": 1	"t": 1895329	"P": 1577.0	"F": 5929}
{"v": 1	"t": 1895351	"P": 1573.0	"F": 5847}
{"v": 1	"t": 1895370	"P": 1565.0	"F": 6130}
{"v": 1	"t": 1895390	"P": 1566.75	"F": 6300}
{"v": 1	"t": 1895411	"P": 1580.75	"F": 6094}
{"v": 1	"t": 1895431	"P": 1579.25	"F": 6364}
{"v": 1	"t": 1895451	"P": 1562.75	"F": 6457}
{"v": 1	"t": 1895472	"P": 1574.75	"F": 6312}
{"v": 1	"t": 1895492	"P": 1579.25	"F": 6279}
{"v": 1	"t": 1895512	"P": 1577.0	"F": 6211}
{"v": 1	"t": 1895533	"P": 1574.75	"F": 6462}
{"v": 1	"t": 1895553	"P": 1569.75	"F": 6207}
{"v": 1	"t": 1895573	"P": 1584.0	"F": 6225}
{"v": 1	"t": 1895594	"P": 1575.5	"F": 6098}
{"v": 1	"t": 1895614	"P": 1571.0	"F": 6341}
{"v": 1	"t": 1895634	"P": 1570.0	"F": 6203}
{"v": 1	"t": 1895655	"P": 1576.75	"F": 6115}
{"v": 1	"t": 1895675	"P": 1570.25	"F": 6315}
{"v": 1	"t": 1895695	"P": 1568.75	"F": 6269}
{"v": 1	"t": 1895716	"P": 1577.25	"F": 6178}
{"v": 1	"t": 1895736	"P": 1579.5	"F": 6343}
{"v": 1	"t": 1895756	"P": 1572.5	"F": 6246}
{"v": 1	"t": 1895777	"P": 1566.75	"F": 6016}
{"v": 1	"t": 1895797	"P": 1580.0	"F": 6181}
{"v": 1	"t": 1895817	"P": 1581.5	"F": 6573}
{"v": 1	"t": 1895838	"P": 1570.0	"F": 6802}
{"v": 1	"t": 1895858	"P": 1579.25	"F": 6392}
{"v": 1	"t": 1895878	"P": 1596.0	"F": 6667}
{"v": 1	"t": 1895899	"P": 1593.25	"F": 7010}
{"v": 1	"t": 1895919	"P": 1593.5	"F": 7202}
{"v": 1	"t": 1895939	"P": 1593.0	"F": 7297}
{"v": 1	"t": 1895960	"P": 1607.0	"F": 7225}
{"v": 1	"t": 1895980	"P": 1610.75	"F": 7512}
{"v": 1	"t": 1896000	"P": 1606.25	"F": 7585}
{"v": 1	"t": 1896021	"P": 1624.75	"F": 8002}
{"v": 1	"t": 1896041	"P": 1626.25	"F": 7783}
{"v": 1	"t": 1896061	"P": 1618.25	"F": 8430}
{"v": 1	"t": 1896082	"P": 1619.5	"F": 8558}
{"v": 1	"t": 1896102	"P": 1635.75	"F": 8428}
{"v": 1	"t": 1896122	"P": 1637.25	"F": 8709}
{"v": 1	"t": 1896143	"P": 1618.25	"F": 8912}
{"v": 1	"t": 1896163	"P": 1626.25	"F": 9109}
{"v": 1	"t": 1896183	"P": 1648.5	"F": 9028}
{"v": 1	"t": 1896204	"P": 1637.25	"F": 9060	"C": 46.33	"D": 3291	"sn": 54091930088003	"file": "/data/device_log/data0000.out"	"CO2": 3410.300537109375	"Tp": 25.851837158203125	"H": 19.162830352783203}
{"v": 1	"t": 1896225	"P": 1646.75	"F": 9220}
{"v": 1	"t": 1896245	"P": 1639.0	"F": 9555}
{"v": 1	"t": 1896265	"P": 1644.5	"F": 10020}
{"v": 1	"t": 1896286	"P": 1648.0	"F": 9365}
{"v": 1	"t": 1896306	"P": 1645.5	"F": 9704}
{"v": 1	"t": 1896326	"P": 1639.75	"F": 9412}
{"v": 1	"t": 1896347	"P": 1652.0	"F": 9403}
{"v": 1	"t": 1896367	"P": 1658.5	"F": 9364}
{"v": 1	"t": 1896387	"P": 1648.0	"F": 9799}
{"v": 1	"t": 1896408	"P": 1644.75	"F": 9993}
{"v": 1	"t": 1896428	"P": 1661.75	"F": 9409}
{"v": 1	"t": 1896448	"P": 1649.0	"F": 10022}
{"v": 1	"t": 1896469	"P": 1644.75	"F": 10033}
{"v": 1	"t": 1896489	"P": 1642.0	"F": 9970}
{"v": 1	"t": 1896509	"P": 1661.0	"F": 10066}
{"v": 1	"t": 1896530	"P": 1654.5	"F": 9925}
{"v": 1	"t": 1896550	"P": 1650.5	"F": 9709}
{"v": 1	"t": 1896570	"P": 1647.75	"F": 10012}
{"v": 1	"t": 1896591	"P": 1660.5	"F": 9671}
{"v": 1	"t": 1896611	"P": 1655.25	"F": 9866}
{"v": 1	"t": 1896631	"P": 1642.25	"F": 10118}
{"v": 1	"t": 1896652	"P": 1648.0	"F": 9750}
{"v": 1	"t": 1896672	"P": 1659.25	"F": 9856}
{"v": 1	"t": 1896692	"P": 1640.5	"F": 9874}
{"v": 1	"t": 1896713	"P": 1643.25	"F": 9512}
{"v": 1	"t": 1896733	"P": 1646.25	"F": 9626}
{"v": 1	"t": 1896753	"P": 1660.0	"F": 9556}
{"v": 1	"t": 1896774	"P": 1639.25	"F": 9922}
{"v": 1	"t": 1896794	"P": 1630.25	"F": 9638}
{"v": 1	"t": 1896814	"P": 1636.75	"F": 9458}
{"v": 1	"t": 1896835	"P": 1626.5	"F": 9102}
{"v": 1	"t": 1896855	"P": 1614.0	"F": 8349}
{"v": 1	"t": 1896875	"P": 1598.75	"F": 7903}
{"v": 1	"t": 1896896	"P": 1611.5	"F": 7822}
{"v": 1	"t": 1896916	"P": 1598.75	"F": 7464}
{"v": 1	"t": 1896936	"P": 1579.0	"F": 6953}
{"v": 1	"t": 1896957	"P": 1571.75	"F": 6668}
{"v": 1	"t": 1896977	"P": 1578.75	"F": 6062}
{"v": 1	"t": 1896997	"P": 1566.25	"F": 6025}
{"v": 1	"t": 1897018	"P": 1550.5	"F": 5645}
{"v": 1	"t": 1897038	"P": 1550.0	"F": 5182}
{"v": 1	"t": 1897058	"P": 1551.0	"F": 4913}
{"v": 1	"t": 1897079	"P": 1538.0	"F": 4476}
{"v": 1	"t": 1897099	"P": 1532.75	"F": 4278}
{"v": 1	"t": 1897119	"P": 1536.25	"F": 4071}
{"v": 1	"t": 1897140	"P": 1526.5	"F": 3977}
{"v": 1	"t": 1897160	"P": 1519.75	"F": 3683}
{"v": 1	"t": 1897181	"P": 1524.5	"F": 3509}
{"v": 1	"t": 1897201	"P": 1528.25	"F": 3417}
{"v": 1	"t": 1897221	"P": 1514.5	"F": 3370	"C": 46.355	"D": 3291	"sn": 54091930088003	"file": "/data/device_log/data0000.out"}
{"v": 1	"t": 1897242	"P": 1518.0	"F": 3342}
{"v": 1	"t": 1897262	"P": 1523.75	"F": 3159}
{"v": 1	"t": 1897283	"P": 1511.25	"F": 3154}
{"v": 1	"t": 1897303	"P": 1514.75	"F": 3192}
{"v": 1	"t": 1897323	"P": 1525.25	"F": 3159}
{"v": 1	"t": 1897344	"P": 1520.25	"F": 3254}
{"v": 1	"t": 1897364	"P": 1511.0	"F": 3249}
{"v": 1	"t": 1897384	"P": 1525.75	"F": 3284}
{"v": 1	"t": 1897405	"P": 1526.5	"F": 3117}
{"v": 1	"t": 1897425	"P": 1521.75	"F": 3353}
{"v": 1	"t": 1897446	"P": 1523.5	"F": 3542}
{"v": 1	"t": 1897466	"P": 1530.25	"F": 3563}
{"v": 1	"t": 1897486	"P": 1524.75	"F": 3525}
{"v": 1	"t": 1897507	"P": 1518.5	"F": 3623}
{"v": 1	"t": 1897527	"P": 1530.25	"F": 3741}
{"v": 1	"t": 1897547	"P": 1529.5	"F": 3857}
{"v": 1	"t": 1897568	"P": 1524.5	"F": 3866}
{"v": 1	"t": 1897588	"P": 1532.0	"F": 4066}
{"v": 1	"t": 1897608	"P": 1544.75	"F": 3959}
{"v": 1	"t": 1897629	"P": 1537.75	"F": 4299}
{"v": 1	"t": 1897649	"P": 1531.5	"F": 4319}
{"v": 1	"t": 1897669	"P": 1550.25	"F": 4464}
{"v": 1	"t": 1897690	"P": 1553.25	"F": 4773}
{"v": 1	"t": 1897710	"P": 1550.5	"F": 5148}
{"v": 1	"t": 1897730	"P": 1554.0	"F": 5477}
{"v": 1	"t": 1897751	"P": 1566.5	"F": 5614}
{"v": 1	"t": 1897771	"P": 1578.0	"F": 5949}
{"v": 1	"t": 1897791	"P": 1572.75	"F": 6346}
{"v": 1	"t": 1897812	"P": 1586.75	"F": 6463}
{"v": 1	"t": 1897832	"P": 1603.0	"F": 6693}
{"v": 1	"t": 1897852	"P": 1593.0	"F": 6803}
{"v": 1	"t": 1897873	"P": 1593.0	"F": 7135}
{"v": 1	"t": 1897893	"P": 1604.25	"F": 7559}
{"v": 1	"t": 1897913	"P": 1612.25	"F": 7627}
{"v": 1	"t": 1897934	"P": 1610.75	"F": 7843}
{"v": 1	"t": 1897954	"P": 1605.0	"F": 7889}
{"v": 1	"t": 1897974	"P": 1633.25	"F": 8246}
{"v": 1	"t": 1897995	"P": 1630.0	"F": 8241}
{"v": 1	"t": 1898015	"P": 1616.5	"F": 8466}
{"v": 1	"t": 1898035	"P": 1620.25	"F": 8705}
{"v": 1	"t": 1898056	"P": 1640.75	"F": 8604}
{"v": 1	"t": 1898076	"P": 1632.5	"F": 8665}
{"v": 1	"t": 1898096	"P": 1633.5	"F": 8586}
{"v": 1	"t": 1898117	"P": 1636.5	"F": 8753}
{"v": 1	"t": 1898137	"P": 1648.5	"F": 8825}
{"v": 1	"t": 1898157	"P": 1639.5	"F": 8953}
{"v": 1	"t": 1898178	"P": 1630.25	"F": 9357}
{"v": 1	"t": 1898198	"P": 1647.25	"F": 9341}
{"v": 1	"t": 1898218	"P": 1654.75	"F": 9391}
{"v": 1	"t": 1898239	"P": 1643.25	"F": 9289	"C": 46.385	"D": 3291	"sn": 54091930088003	"file": "/data/device_log/data0000.out"	"CO2": 3492.533447265625	"Tp": 25.851837158203125	"H": 19.0607852935791}
{"v": 1	"t": 1898260	"P": 1636.0	"F": 9418}
{"v": 1	"t": 1898280	"P": 1637.75	"F": 9300}
{"v": 1	"t": 1898301	"P": 1644.75	"F": 9227}
{"v": 1	"t": 1898321	"P": 1659.25	"F": 9870}
{"v": 1	"t": 1898341	"P": 1640.5	"F": 9685}
{"v": 1	"t": 1898362	"P": 1630.5	"F": 9460}
{"v": 1	"t": 1898382	"P": 1653.0	"F": 9532}
{"v": 1	"t": 1898402	"P": 1652.25	"F": 9656}
{"v": 1	"t": 1898423	"P": 1639.25	"F": 10041}
{"v": 1	"t": 1898443	"P": 1642.25	"F": 9475}
{"v": 1	"t": 1898463	"P": 1646.0	"F": 9145}
{"v": 1	"t": 1898484	"P": 1651.75	"F": 9071}
{"v": 1	"t": 1898504	"P": 1635.0	"F": 9777}
{"v": 1	"t": 1898524	"P": 1644.0	"F": 9660}
{"v": 1	"t": 1898545	"P": 1650.75	"F": 9614}
{"v": 1	"t": 1898565	"P": 1641.5	"F": 9303}
{"v": 1	"t": 1898585	"P": 1633.25	"F": 9231}
{"v": 1	"t": 1898606	"P": 1648.75	"F": 9289}
{"v": 1	"t": 1898626	"P": 1644.75	"F": 9683}
{"v": 1	"t": 1898646	"P": 1649.5	"F": 9531}
{"v": 1	"t": 1898667	"P": 1639.5	"F": 9684}
{"v": 1	"t": 1898687	"P": 1660.5	"F": 9073}
{"v": 1	"t": 1898707	"P": 1647.5	"F": 9640}
{"v": 1	"t": 1898728	"P": 1639.5	"F": 9755}
{"v": 1	"t": 1898748	"P": 1643.5	"F": 9354}
{"v": 1	"t": 1898768	"P": 1652.25	"F": 9551}
{"v": 1	"t": 1898789	"P": 1645.25	"F": 9433}
{"v": 1	"t": 1898809	"P": 1631.75	"F": 9535}
{"v": 1	"t": 1898829	"P": 1644.0	"F": 9259}
{"v": 1	"t": 1898850	"P": 1647.75	"F": 9595}
{"v": 1	"t": 1898870	"P": 1631.5	"F": 9661}
{"v": 1	"t": 1898890	"P": 1633.0	"F": 9411}
{"v": 1	"t": 1898911	"P": 1639.5	"F": 8891}
{"v": 1	"t": 1898931	"P": 1634.0	"F": 9045}
{"v": 1	"t": 1898951	"P": 1623.5	"F": 8731}
{"v": 1	"t": 1898972	"P": 1630.5	"F": 8746}
{"v": 1	"t": 1898992	"P": 1622.5	"F": 8466}
{"v": 1	"t": 1899012	"P": 1624.75	"F": 8600}
{"v": 1	"t": 1899033	"P": 1608.0	"F": 7937}
{"v": 1	"t": 1899053	"P": 1595.25	"F": 7826}
{"v": 1	"t": 1899073	"P": 1611.0	"F": 7420}
{"v": 1	"t": 1899094	"P": 1593.0	"F": 7314}
{"v": 1	"t": 1899114	"P": 1582.5	"F": 6977}
{"v": 1	"t": 1899134	"P": 1569.0	"F": 6760}
{"v": 1	"t": 1899155	"P": 1579.25	"F": 6486}
{"v": 1	"t": 1899175	"P": 1569.75	"F": 6047}
{"v": 1	"t": 1899195	"P": 1550.0	"F": 5584}
{"v": 1	"t": 1899216	"P": 1556.75	"F": 5342}
{"v": 1	"t": 1899236	"P": 1549.75	"F": 4975}
{"v": 1	"t": 1899256	"P": 1535.0	"F": 4887	"C": 46.38	"D": 3291	"sn": 54091930088003	"file": "/data/device_log/data0000.out"}
{"v": 1	"t": 1899277	"P": 1533.25	"F": 4585}
{"v": 1	"t": 1899297	"P": 1536.5	"F": 4144}
{"v": 1	"t": 1899317	"P": 1527.5	"F": 3931}
{"v": 1	"t": 1899338	"P": 1517.0	"F": 3657}
{"v": 1	"t": 1899358	"P": 1523.75	"F": 3521}
{"v": 1	"t": 1899378	"P": 1527.0	"F": 3509}
{"v": 1	"t": 1899399	"P": 1520.75	"F": 3407}
{"v": 1	"t": 1899419	"P": 1510.5	"F": 3222}
{"v": 1	"t": 1899439	"P": 1522.5	"F": 3150}
{"v": 1	"t": 1899460	"P": 1522.75	"F": 3193}
{"v": 1	"t": 1899480	"P": 1513.75	"F": 3061}
{"v": 1	"t": 1899500	"P": 1504.0	"F": 3037}
{"v": 1	"t": 1899521	"P": 1519.5	"F": 2897}
{"v": 1	"t": 1899541	"P": 1519.5	"F": 2976}
{"v": 1	"t": 1899561	"P": 1512.5	"F": 3091}
{"v": 1	"t": 1899582	"P": 1510.5	"F": 2927}
{"v": 1	"t": 1899602	"P": 1519.75	"F": 3048}
{"v": 1	"t": 1899622	"P": 1521.0	"F": 2956}
{"v": 1	"t": 1899643	"P": 1515.0	"F": 2974}
{"v": 1	"t": 1899663	"P": 1518.0	"F": 3029}
{"v": 1	"t": 1899683	"P": 1531.0	"F": 3125}
{"v": 1	"t": 1899704	"P": 1520.5	"F": 3002}
{"v": 1	"t": 1899724	"P": 1514.75	"F": 2946}
{"v": 1	"t": 1899744	"P": 1520.0	"F": 3223}
{"v": 1	"t": 1899765	"P": 1535.5	"F": 3474}
{"v": 1	"t": 1899785	"P": 1529.5	"F": 3549}
{"v": 1	"t": 1899805	"P": 1524.25	"F": 3859}
{"v": 1	"t": 1899826	"P": 1540.75	"F": 3920}
{"v": 1	"t": 1899846	"P": 1548.25	"F": 4434}
{"v": 1	"t": 1899866	"P": 1547.5	"F": 4799}
{"v": 1	"t": 1899887	"P": 1551.5	"F": 5145}
{"v": 1	"t": 1899907	"P": 1565.75	"F": 5575}
{"v": 1	"t": 1899927	"P": 1576.0	"F": 5931}
{"v": 1	"t": 1899948	"P": 1568.75	"F": 6058}
{"v": 1	"t": 1899968	"P": 1571.5	"F": 6319}
{"v": 1	"t": 1899988	"P": 1589.25	"F": 6612}
{"v": 1	"t": 1900008	"P": 1597.25	"F": 6815}
{"v": 1	"t": 1900029	"P": 1594.5	"F": 7082}
{"v": 1	"t": 1900049	"P": 1594.25	"F": 7259}
{"v": 1	"t": 1900069	"P": 1611.25	"F": 7532}
{"v": 1	"t": 1900090	"P": 1618.0	"F": 7619}
{"v": 1	"t": 1900110	"P": 1602.75	"F": 7959}
{"v": 1	"t": 1900130	"P": 1616.75	"F": 8123}
{"v": 1	"t": 1900151	"P": 1628.25	"F": 8257}
{"v": 1	"t": 1900171	"P": 1619.25	"F": 8346}
{"v": 1	"t": 1900191	"P": 1627.75	"F": 8508}
{"v": 1	"t": 1900212	"P": 1620.0	"F": 8803}
{"v": 1	"t": 1900232	"P": 1639.5	"F": 8641}
{"v": 1	"t": 1900252	"P": 1633.5	"F": 9295}
{"v": 1	"t": 1900273	"P": 1628.75	"F": 9238	"C": 46.36	"D": 3291	"sn": 54091930088003	"file": "/data/device_log/data0000.out"	"CO2": 3493.707275390625	"Tp": 25.8785400390625	"H": 18.915218353271484}
{"v": 1	"t": 1900294	"P": 1631.0	"F": 9041}
{"v": 1	"t": 1900314	"P": 1642.25	"F": 9428}
{"v": 1	"t": 1900335	"P": 1646.25	"F": 9331}
{"v": 1	"t": 1900355	"P": 1644.0	"F": 9544}
{"v": 1	"t": 1900375	"P": 1639.25	"F": 9917}
{"v": 1	"t": 1900396	"P": 1656.0	"F": 9591}
{"v": 1	"t": 1900416	"P": 1644.0	"F": 9894}
{"v": 1	"t": 1900436	"P": 1636.25	"F": 9646}
{"v": 1	"t": 1900457	"P": 1647.25	"F": 9907}
{"v": 1	"t": 1900477	"P": 1654.25	"F": 9748}
{"v": 1	"t": 1900497	"P": 1654.25	"F": 9689}
{"v": 1	"t": 1900518	"P": 1644.5	"F": 10079}
{"v": 1	"t": 1900538	"P": 1645.75	"F": 9518}
{"v": 1	"t": 1900558	"P": 1647.25	"F": 9674}
{"v": 1	"t": 1900579	"P": 1650.5	"F": 10017}
{"v": 1	"t": 1900599	"P": 1639.75	"F": 9875}
{"v": 1	"t": 1900619	"P": 1650.0	"F": 10210}
{"v": 1	"t": 1900640	"P": 1650.0	"F": 9971}
{"v": 1	"t": 1900660	"P": 1647.75	"F": 10071}
{"v": 1	"t": 1900680	"P": 1640.75	"F": 9934}
{"v": 1	"t": 1900701	"P": 1653.25	"F": 9780}
{"v": 1	"t": 1900721	"P": 1655.25	"F": 9805}
{"v": 1	"t": 1900741	"P": 1642.75	"F": 9751}
{"v": 1	"t": 1900762	"P": 1641.75	"F": 9779}
{"v": 1	"t": 1900782	"P": 1649.25	"F": 9782}
{"v": 1	"t": 1900802	"P": 1645.75	"F": 9640}
{"v": 1	"t": 1900823	"P": 1636.25	"F": 9603}
{"v": 1	"t": 1900843	"P": 1641.5	"F": 9575}
{"v": 1	"t": 1900863	"P": 1658.25	"F": 9331}
{"v": 1	"t": 1900884	"P": 1643.75	"F": 9680}
{"v": 1	"t": 1900904	"P": 1644.25	"F": 9920}
{"v": 1	"t": 1900924	"P": 1634.75	"F": 9659}
{"v": 1	"t": 1900945	"P": 1650.75	"F": 9594}
{"v": 1	"t": 1900965	"P": 1636.5	"F": 9549}
{"v": 1	"t": 1900986	"P": 1642.0	"F": 9526}
{"v": 1	"t": 1901006	"P": 1642.0	"F": 9243}
{"v": 1	"t": 1901027	"P": 1637.25	"F": 9253}
{"v": 1	"t": 1901047	"P": 1646.5	"F": 9433}
{"v": 1	"t": 1901067	"P": 1637.75	"F": 8880}
{"v": 1	"t": 1901088	"P": 1622.25	"F": 9010}
{"v": 1	"t": 1901108	"P": 1626.25	"F": 9172}
{"v": 1	"t": 1901128	"P": 1639.25	"F": 9294}
{"v": 1	"t": 1901149	"P": 1628.25	"F": 8819}
{"v": 1	"t": 1901169	"P": 1606.0	"F": 8679}
{"v": 1	"t": 1901189	"P": 1616.75	"F": 8419}
{"v": 1	"t": 1901210	"P": 1614.25	"F": 8070}
{"v": 1	"t": 1901230	"P": 1600.0	"F": 7862}
{"v": 1	"t": 1901250	"P": 1590.0	"F": 7565}
{"v": 1	"t": 1901271	"P": 1595.5	"F": 7330}
{"v": 1	"t": 1901291	"P": 1585.0	"F": 6958	"C": 46.34	"D": 3291	"sn": 54091930088003	"file": "/data/device_log/data0000.out"}
{"v": 1	"t": 1901311	"P": 1573.5	"F": 6631}
{"v": 1	"t": 1901332	"P": 1572.25	"F": 6438}
{"v": 1	"t": 1901352	"P": 1569.25	"F": 6116}
{"v": 1	"t": 1901373	"P": 1561.0	"F": 5862}
{"v": 1	"t": 1901393	"P": 1554.5	"F": 5310}
{"v": 1	"t": 1901413	"P": 1557.75	"F": 5067}
{"v": 1	"t": 1901434	"P": 1540.75	"F": 4777}
{"v": 1	"t": 1901454	"P": 1537.25	"F": 4647}
{"v": 1	"t": 1901474	"P": 1532.5	"F": 4320}
{"v": 1	"t": 1901495	"P": 1543.25	"F": 4179}
{"v": 1	"t": 1901515	"P": 1528.0	"F": 3783}
{"v": 1	"t": 1901535	"P": 1520.5	"F": 3828}
{"v": 1	"t": 1901556	"P": 1530.25	"F": 3532}
{"v": 1	"t": 1901576	"P": 1522.75	"F": 3493}
{"v": 1	"t": 1901596	"P": 1517.75	"F": 3335}
{"v": 1	"t": 1901617	"P": 1516.75	"F": 3347}
{"v": 1	"t": 1901637	"P": 1525.75	"F": 3076}
{"v": 1	"t": 1901657	"P": 1519.75	"F": 3193}
{"v": 1	"t": 1901678	"P": 1509.0	"F": 3115}
{"v": 1	"t": 1901698	"P": 1514.0	"F": 3012}
{"v": 1	"t": 1901718	"P": 1521.25	"F": 2987}
{"v": 1	"t": 1901739	"P": 1513.5	"F": 2919}
{"v": 1	"t": 1901759	"P": 1508.5	"F": 2819}
{"v": 1	"t": 1901779	"P": 1522.75	"F": 2817}
{"v": 1	"t": 1901800	"P": 1522.75	"F": 2897}
{"v": 1	"t": 1901820	"P": 1514.0	"F": 2991}
{"v": 1	"t": 1901840	"P": 1510.75	"F": 2854}
{"v": 1	"t": 1901861	"P": 1527.0	"F": 2899}
{"v": 1	"t": 1901881	"P": 1526.25	"F": 3004}
{"v": 1	"t": 1901901	"P": 1513.0	"F": 3101}
{"v": 1	"t": 1901922	"P": 1518.5	"F": 3260}
{"v": 1	"t": 1901942	"P": 1526.25	"F": 3445}
{"v": 1	"t": 1901962	"P": 1522.25	"F": 3239}
{"v": 1	"t": 1901983	"P": 1520.75	"F": 3257}
{"v": 1	"t": 1902003	"P": 1523.0	"F": 3420}
{"v": 1	"t": 1902023	"P": 1528.75	"F": 3431}
{"v": 1	"t": 1902044	"P": 1530.5	"F": 3580}
{"v": 1	"t": 1902064	"P": 1527.75	"F": 3779}
{"v": 1	"t": 1902084	"P": 1547.0	"F": 4054}
{"v": 1	"t": 1902105	"P": 1559.0	"F": 4444}
{"v": 1	"t": 1902125	"P": 1554.0	"F": 4875}
{"v": 1	"t": 1902146	"P": 1561.5	"F": 5336}
{"v": 1	"t": 1902166	"P": 1567.5	"F": 5583}
{"v": 1	"t": 1902186	"P": 1567.25	"F": 6059}
{"v": 1	"t": 1902207	"P": 1580.0	"F": 6193}
{"v": 1	"t": 1902227	"P": 1598.25	"F": 6672}
{"v": 1	"t": 1902247	"P": 1588.0	"F": 7037}
{"v": 1	"t": 1902268	"P": 1591.75	"F": 7144}
{"v": 1	"t": 1902288	"P": 1614.0	"F": 7235}
{"v": 1	"t": 1902308	"P": 1615.25	"F": 7755	"C": 46.38	"D": 3291	"sn": 54091930088003	"file": "/data/device_log/data0000.out"	"CO2": 3466.251708984375	"Tp": 25.865188598632812	"H": 19.060720443725586}
{"v": 1	"t": 1902330	"P": 1619.0	"F": 7988}
{"v": 1	"t": 1902350	"P": 1612.0	"F": 8090}
{"v": 1	"t": 1902371	"P": 1619.75	"F": 8411}
{"v": 1	"t": 1902391	"P": 1628.75	"F": 8220}
{"v": 1	"t": 1902411	"P": 1623.25	"F": 8545}
{"v": 1	"t": 1902432	"P": 1624.75	"F": 8709}
{"v": 1	"t": 1902452	"P": 1635.25	"F": 8592}
{"v": 1	"t": 1902472	"P": 1629.25	"F": 8327}
{"v": 1	"t": 1902493	"P": 1621.0	"F": 8921}
{"v": 1	"t": 1902513	"P": 1631.25	"F": 9013}
{"v": 1	"t": 1902533	"P": 1651.25	"F": 9105}
{"v": 1	"t": 1902554	"P": 1632.0	"F": 9413}
{"v": 1	"t": 1902574	"P": 1625.5	"F": 9123}
{"v": 1	"t": 1902594	"P": 1637.25	"F": 8996}
{"v": 1	"t": 1902615	"P": 1640.25	"F": 8989}
{"v": 1	"t": 1902635	"P": 1634.0	"F": 9285}
{"v": 1	"t": 1902655	"P": 1627.75	"F": 9025}
{"v": 1	"t": 1902676	"P": 1646.5	"F": 9128}
{"v": 1	"t": 1902696	"P": 1633.75	"F": 9213}
{"v": 1	"t": 1902717	"P": 1632.5	"F": 8407}
{"v": 1	"t": 1902737	"P": 1645.75	"F": 9458}
{"v": 1	"t": 1902757	"P": 1641.25	"F": 9231}
{"v": 1	"t": 1902778	"P": 1633.25	"F": 9349}
{"v": 1	"t": 1902798	"P": 1635.75	"F": 9183}
{"v": 1	"t": 1902818	"P": 1640.0	"F": 9153}
{"v": 1	"t": 1902839	"P": 1642.25	"F": 9493}
{"v": 1	"t": 1902859	"P": 1631.75	"F": 9202}
{"v": 1	"t": 1902879	"P": 1650.75	"F": 9576}
{"v": 1	"t": 1902900	"P": 1652.75	"F": 9508}
{"v": 1	"t": 1902920	"P": 1629.5	"F": 9297}
{"v": 1	"t": 1902940	"P": 1639.25	"F": 8795}
{"v": 1	"t": 1902961	"P": 1644.75	"F": 9000}
{"v": 1	"t": 1902981	"P": 1645.25	"F": 9308}
{"v": 1	"t": 1903001	"P": 1632.25	"F": 9043}
{"v": 1	"t": 1903022	"P": 1645.5	"F": 9642}
{"v": 1	"t": 1903042	"P": 1636.0	"F": 9736}
{"v": 1	"t": 1903063	"P": 1632.0	"F": 9503}
{"v": 1	"t": 1903083	"P": 1640.75	"F": 8874}
{"v": 1	"t": 1903103	"P": 1646.0	"F": 9027}
{"v": 1	"t": 1903124	"P": 1638.25	"F": 9699}
{"v": 1	"t": 1903144	"P": 1631.5	"F": 9059}
{"v": 1	"t": 1903164	"P": 1639.0	"F": 9152}
{"v": 1	"t": 1903185	"P": 1654.0	"F": 9386}
{"v": 1	"t": 1903205	"P": 1639.25	"F": 9478}
{"v": 1	"t": 1903225	"P": 1632.75	"F": 9095}
{"v": 1	"t": 1903246	"P": 1639.5	"F": 9425}
{"v": 1	"t": 1903266	"P": 1630.0	"F": 9459}
{"v": 1	"t": 1903287	"P": 1631.0	"F": 9115}
{"v": 1	"t": 1903307	"P": 1630.5	"F": 8898}
{"v": 1	"t": 1903327	"P": 1642.5	"F": 9187	"C": 46.39	"D": 3291	"sn": 54091930088003	"file": "/data/device_log/data0000.out"}
{"v": 1	"t": 1903348	"P": 1631.25	"F": 9029}
{"v": 1	"t": 1903368	"P": 1634.25	"F": 9252}
{"v": 1	"t": 1903388	"P": 1641.25	"F": 9255}
{"v": 1	"t": 1903409	"P": 1634.5	"F": 8933}
{"v": 1	"t": 1903429	"P": 1633.5	"F": 9304}
{"v": 1	"t": 1903449	"P": 1634.25	"F": 8991}
{"v": 1	"t": 1903470	"P": 1627.75	"F": 9274}
{"v": 1	"t": 1903490	"P": 1617.5	"F": 8778}
{"v": 1	"t": 1903510	"P": 1620.5	"F": 9006}
{"v": 1	"t": 1903531	"P": 1640.25	"F": 9089}
{"v": 1	"t": 1903551	"P": 1635.5	"F": 8619}
{"v": 1	"t": 1903571	"P": 1622.25	"F": 8910}
{"v": 1	"t": 1903592	"P": 1620.0	"F": 8843}
{"v": 1	"t": 1903612	"P": 1627.25	"F": 8772}
{"v": 1	"t": 1903632	"P": 1623.25	"F": 8271}
{"v": 1	"t": 1903653	"P": 1618.25	"F": 8334}
{"v": 1	"t": 1903673	"P": 1624.75	"F": 8435}
{"v": 1	"t": 1903693	"P": 1621.25	"F": 8294}
{"v": 1	"t": 1903714	"P": 1612.75	"F": 8661}
{"v": 1	"t": 1903734	"P": 1596.75	"F": 8082}
{"v": 1	"t": 1903754	"P": 1611.5	"F": 7873}
{"v": 1	"t": 1903775	"P": 1596.5	"F": 7517}
{"v": 1	"t": 1903795	"P": 1593.0	"F": 7434}
{"v": 1	"t": 1903816	"P": 1605.75	"F": 7211}
{"v": 1	"t": 1903836	"P": 1588.25	"F": 7029}
{"v": 1	"t": 1903856	"P": 1568.25	"F": 6440}
{"v": 1	"t": 1903877	"P": 1559.75	"F": 6207}
{"v": 1	"t": 1903897	"P": 1572.75	"F": 5630}
{"v": 1	"t": 1903917	"P": 1558.0	"F": 5529}
{"v": 1	"t": 1903938	"P": 1552.5	"F": 5149}
{"v": 1	"t": 1903958	"P": 1548.75	"F": 4987}
{"v": 1	"t": 1903978	"P": 1551.0	"F": 4835}
{"v": 1	"t": 1903999	"P": 1536.0	"F": 4667}
{"v": 1	"t": 1904019	"P": 1534.25	"F": 4291}
{"v": 1	"t": 1904039	"P": 1543.0	"F": 4130}
{"v": 1	"t": 1904060	"P": 1533.75	"F": 3998}
{"v": 1	"t": 1904080	"P": 1522.5	"F": 3814}
{"v": 1	"t": 1904100	"P": 1525.25	"F": 3617}
{"v": 1	"t": 1904121	"P": 1531.5	"F": 3360}
{"v": 1	"t": 1904141	"P": 1526.25	"F": 3384}
{"v": 1	"t": 1904161	"P": 1513.0	"F": 3306}
{"v": 1	"t": 1904182	"P": 1518.75	"F": 3101}
{"v": 1	"t": 1904202	"P": 1523.25	"F": 3176}
{"v": 1	"t": 1904222	"P": 1509.25	"F": 3125}
{"v": 1	"t": 1904243	"P": 1509.0	"F": 3049}
{"v": 1	"t": 1904263	"P": 1525.0	"F": 3033}
{"v": 1	"t": 1904284	"P": 1524.25	"F": 2986}
{"v": 1	"t": 1904304	"P": 1507.5	"F": 3172}
{"v": 1	"t": 1904324	"P": 1522.75	"F": 3023}
{"v": 1	"t": 1904345	"P": 1514.75	"F": 2979	"C": 46.355	"D": 3291	"sn": 54091930088003	"file": "/data/device_log/data0000.out"	"CO2": 2815.229736328125	"Tp": 25.865188598632812	"H": 19.590190887451172}
{"v": 1	"t": 1904367	"P": 1509.5	"F": 2919}
{"v": 1	"t": 1904387	"P": 1522.75	"F": 2945}
{"v": 1	"t": 1904408	"P": 1511.5	"F": 2943}
{"v": 1	"t": 1904428	"P": 1519.5	"F": 2942}
{"v": 1	"t": 1904449	"P": 1521.0	"F": 2949}
{"v": 1	"t": 1904469	"P": 1516.25	"F": 3039}
{"v": 1	"t": 1904490	"P": 1532.5	"F": 3204}
{"v": 1	"t": 1904510	"P": 1517.25	"F": 3347}
{"v": 1	"t": 1904530	"P": 1518.5	"F": 3484}
{"v": 1	"t": 1904551	"P": 1535.75	"F": 3442}
{"v": 1	"t": 1904571	"P": 1529.75	"F": 3713}
{"v": 1	"t": 1904591	"P": 1520.75	"F": 3811}
{"v": 1	"t": 1904612	"P": 1536.75	"F": 3783}
{"v": 1	"t": 1904632	"P": 1545.5	"F": 3940}
{"v": 1	"t": 1904652	"P": 1537.5	"F": 3986}
{"v": 1	"t": 1904673	"P": 1531.5	"F": 4197}
{"v": 1	"t": 1904693	"P": 1552.5	"F": 4213}
{"v": 1	"t": 1904713	"P": 1553.0	"F": 4688}
{"v": 1	"t": 1904734	"P": 1543.25	"F": 4665}
{"v": 1	"t": 1904754	"P": 1551.5	"F": 4978}
{"v": 1	"t": 1904774	"P": 1566.25	"F": 5473}
{"v": 1	"t": 1904795	"P": 1570.75	"F": 5709}
{"v": 1	"t": 1904815	"P": 1563.25	"F": 5716}
{"v": 1	"t": 1904835	"P": 1568.0	"F": 6023}
{"v": 1	"t": 1904856	"P": 1584.25	"F": 6172}
{"v": 1	"t": 1904876	"P": 1584.25	"F": 6048}
{"v": 1	"t": 1904896	"P": 1577.25	"F": 6453}
{"v": 1	"t": 1904917	"P": 1589.0	"F": 6679}
{"v": 1	"t": 1904937	"P": 1599.75	"F": 6983}
{"v": 1	"t": 1904957	"P": 1590.0	"F": 7227}
{"v": 1	"t": 1904978	"P": 1592.0	"F": 7192}
{"v": 1	"t": 1904998	"P": 1606.5	"F": 7204}
{"v": 1	"t": 1905019	"P": 1607.75	"F": 7460}
{"v": 1	"t": 1905039	"P": 1595.0	"F": 7849}
{"v": 1	"t": 1905059	"P": 1610.25	"F": 7918}
{"v": 1	"t": 1905080	"P": 1616.5	"F": 7941}
{"v": 1	"t": 1905100	"P": 1612.0	"F": 8230}
{"v": 1	"t": 1905120	"P": 1619.25	"F": 7980}
{"v": 1	"t": 1905141	"P": 1613.75	"F": 7833}
{"v": 1	"t": 1905161	"P": 1620.25	"F": 8423}
{"v": 1	"t": 1905182	"P": 1620.5	"F": 8488}
{"v": 1	"t": 1905202	"P": 1621.25	"F": 8747}
{"v": 1	"t": 1905222	"P": 1633.5	"F": 8611}
{"v": 1	"t": 1905242	"P": 1627.0	"F": 8498}
{"v": 1	"t": 1905263	"P": 1625.0	"F": 8757}
{"v": 1	"t": 1905283	"P": 1637.5	"F": 8693}
{"v": 1	"t": 1905303	"P": 1633.0	"F": 9032}
{"v": 1	"t": 1905324	"P": 1630.25	"F": 8946}
{"v": 1	"t": 1905344	"P": 1633.5	"F": 9157}
{"v": 1	"t": 1905364	"P": 1640.0	"F": 9342	"C": 46.425	"D": 3290	"sn": 54091930088003	"file": "/data/device_log/data0000.out"}
{"v": 1	"t": 1905385	"P": 1632.75	"F": 9097}
{"v": 1	"t": 1905405	"P": 1615.25	"F": 9339}
{"v": 1	"t": 1905426	"P": 1638.25	"F": 8951}
{"v": 1	"t": 1905446	"P": 1645.75	"F": 9001}
{"v": 1	"t": 1905466	"P": 1629.0	"F": 9151}
{"v": 1	"t": 1905487	"P": 1635.25	"F": 9522}
{"v": 1	"t": 1905507	"P": 1645.5	"F": 8946}
{"v": 1	"t": 1905527	"P": 1635.25	"F": 8927}
{"v": 1	"t": 1905548	"P": 1637.25	"F": 9179}
{"v": 1	"t": 1905568	"P": 1652.5	"F": 9313}
{"v": 1	"t": 1905588	"P": 1645.75	"F": 9338}
{"v": 1	"t": 1905609	"P": 1642.5	"F": 9063}
{"v": 1	"t": 1905629	"P": 1634.0	"F": 9266}
{"v": 1	"t": 1905650	"P": 1634.5	"F": 9581}
{"v": 1	"t": 1905670	"P": 1637.0	"F": 9378}
{"v": 1	"t": 1905690	"P": 1648.0	"F": 9414}
{"v": 1	"t": 1905711	"P": 1637.25	"F": 9385}
{"v": 1	"t": 1905731	"P": 1638.5	"F": 9423}
{"v": 1	"t": 1905751	"P": 1636.75	"F": 9173}
{"v": 1	"t": 1905772	"P": 1623.25	"F": 9221}
{"v": 1	"t": 1905792	"P": 1653.0	"F": 9526}
{"v": 1	"t": 1905812	"P": 1645.0	"F": 9368}
{"v": 1	"t": 1905833	"P": 1623.5	"F": 9494}
{"v": 1	"t": 1905853	"P": 1638.5	"F": 9282}
{"v": 1	"t": 1905873	"P": 1641.0	"F": 9220}
{"v": 1	"t": 1905894	"P": 1635.75	"F": 9309}
{"v": 1	"t": 1905914	"P": 1634.25	"F": 9491}
{"v": 1	"t": 1905934	"P": 1639.0	"F": 9069}
{"v": 1	"t": 1905955	"P": 1637.75	"F": 9225}
{"v": 1	"t": 1905975	"P": 1632.25	"F": 9172}
{"v": 1	"t": 1905995	"P": 1634.5	"F": 8900}
{"v": 1	"t": 1906016	"P": 1644.0	"F": 8852}
{"v": 1	"t": 1906036	"P": 1633.75	"F": 8938}
{"v": 1	"t": 1906056	"P": 1628.25	"F": 9000}
{"v": 1	"t": 1906077	"P": 1629.25	"F": 9222}
{"v": 1	"t": 1906097	"P": 1643.0	"F": 9209}
{"v": 1	"t": 1906117	"P": 1635.25	"F": 9234}
{"v": 1	"t": 1906138	"P": 1627.5	"F": 9279}
{"v": 1	"t": 1906158	"P": 1634.0	"F": 9283}
{"v": 1	"t": 1906179	"P": 1629.0	"F": 9039}
{"v": 1	"t": 1906199	"P": 1628.5	"F": 8965}
{"v": 1	"t": 1906219	"P": 1629.75	"F": 8391}
{"v": 1	"t": 1906240	"P": 1623.5	"F": 8756}
{"v": 1	"t": 1906260	"P": 1622.5	"F": 8673}
{"v": 1	"t": 1906280	"P": 1613.0	"F": 8447}
{"v": 1	"t": 1906301	"P": 1622.5	"F": 8474}
{"v": 1	"t": 1906321	"P": 1625.75	"F": 8341}
{"v": 1	"t": 1906341	"P": 1602.25	"F": 7854}
{"v": 1	"t": 1906362	"P": 1602.75	"F": 7708}
{"v": 1	"t": 1906382	"P": 1600.25	"F": 7331	"C": 46.405	"D": 3290	"sn": 54091930088003	"file": "/data/device_log/data0000.out"	"CO2": 3284.4130859375	"Tp": 25.865188598632812	"H": 19.59001350402832}
{"v": 1	"t": 1906403	"P": 1584.5	"F": 7034}
{"v": 1	"t": 1906424	"P": 1572.75	"F": 6753}
{"v": 1	"t": 1906444	"P": 1576.0	"F": 6535}
{"v": 1	"t": 1906464	"P": 1584.25	"F": 6129}
{"v": 1	"t": 1906485	"P": 1563.75	"F": 5936}
{"v": 1	"t": 1906505	"P": 1554.25	"F": 5698}
{"v": 1	"t": 1906526	"P": 1547.0	"F": 5440}
{"v": 1	"t": 1906546	"P": 1557.0	"F": 5316}
{"v": 1	"t": 1906566	"P": 1544.0	"F": 4924}
{"v": 1	"t": 1906587	"P": 1534.0	"F": 4490}
{"v": 1	"t": 1906607	"P": 1540.25	"F": 4202}
{"v": 1	"t": 1906627	"P": 1535.5	"F": 4152}
{"v": 1	"t": 1906648	"P": 1522.0	"F": 4193}
{"v": 1	"t": 1906668	"P": 1524.75	"F": 4073}
{"v": 1	"t": 1906689	"P": 1537.75	"F": 3987}
{"v": 1	"t": 1906709	"P": 1518.25	"F": 3604}
{"v": 1	"t": 1906729	"P": 1530.5	"F": 3682}
{"v": 1	"t": 1906750	"P": 1529.5	"F": 3687}
{"v": 1	"t": 1906770	"P": 1517.75	"F": 3665}
{"v": 1	"t": 1906790	"P": 1517.5	"F": 3552}
{"v": 1	"t": 1906811	"P": 1530.5	"F": 3552}
{"v": 1	"t": 1906831	"P": 1524.25	"F": 3455}
{"v": 1	"t": 1906851	"P": 1513.5	"F": 3370}
{"v": 1	"t": 1906872	"P": 1516.0	"F": 3378}
{"v": 1	"t": 1906892	"P": 1528.75	"F": 3338}
{"v": 1	"t": 1906912	"P": 1521.25	"F": 3339}
{"v": 1	"t": 1906933	"P": 1516.75	"F": 3358}
{"v": 1	"t": 1906953	"P": 1522.25	"F": 3450}
{"v": 1	"t": 1906973	"P": 1528.75	"F": 3270}
{"v": 1	"t": 1906994	"P": 1526.0	"F": 3383}
{"v": 1	"t": 1907014	"P": 1519.5	"F": 3466}
{"v": 1	"t": 1907034	"P": 1533.75	"F": 3477}
{"v": 1	"t": 1907055	"P": 1529.0	"F": 3528}
{"v": 1	"t": 1907075	"P": 1525.25	"F": 3587}
{"v": 1	"t": 1907095	"P": 1521.5	"F": 3614}
{"v": 1	"t": 1907116	"P": 1536.75	"F": 3724}
{"v": 1	"t": 1907136	"P": 1531.75	"F": 3706}
{"v": 1	"t": 1907156	"P": 1525.0	"F": 3645}
{"v": 1	"t": 1907177	"P": 1528.75	"F": 3669}
{"v": 1	"t": 1907197	"P": 1541.25	"F": 3675}
{"v": 1	"t": 1907217	"P": 1532.0	"F": 4054}
{"v": 1	"t": 1907238	"P": 1528.0	"F": 4063}
{"v": 1	"t": 1907258	"P": 1548.0	"F": 4095}
{"v": 1	"t": 1907279	"P": 1540.25	"F": 4368}
{"v": 1	"t": 1907299	"P": 1537.0	"F": 4656}
{"v": 1	"t": 1907319	"P": 1554.75	"F": 4752}
{"v": 1	"t": 1907340	"P": 1562.0	"F": 5173}
{"v": 1	"t": 1907360	"P": 1555.5	"F": 5310}
{"v": 1	"t": 1907380	"P": 1565.0	"F": 5750}
{"v": 1	"t": 1907401	"P": 1572.5	"F": 5743	"C": 46.405	"D": 3290	"sn": 54091930088003	"file": "/data/device_log/data0000.out"}
{"v": 1	"t": 1907421	"P": 1566.5	"F": 5828}
{"v": 1	"t": 1907442	"P": 1571.5	"F": 6232}
{"v": 1	"t": 1907462	"P": 1594.0	"F": 6169}
{"v": 1	"t": 1907482	"P": 1585.0	"F": 6644}
{"v": 1	"t": 1907503	"P": 1573.5	"F": 6451}
{"v": 1	"t": 1907523	"P": 1596.5	"F": 6893}
{"v": 1	"t": 1907543	"P": 1597.75	"F": 6870}
{"v": 1	"t": 1907564	"P": 1590.5	"F": 7127}
{"v": 1	"t": 1907584	"P": 1597.25	"F": 7444}
{"v": 1	"t": 1907604	"P": 1593.0	"F": 7337}
{"v": 1	"t": 1907625	"P": 1608.5	"F": 7665}
{"v": 1	"t": 1907645	"P": 1600.0	"F": 7624}
{"v": 1	"t": 1907665	"P": 1607.0	"F": 7641}
{"v": 1	"t": 1907686	"P": 1618.0	"F": 7766}
{"v": 1	"t": 1907706	"P": 1617.75	"F": 8032}
{"v": 1	"t": 1907726	"P": 1612.75	"F": 8313}
{"v": 1	"t": 1907747	"P": 1615.0	"F": 8033}
{"v": 1	"t": 1907767	"P": 1624.5	"F": 8157}
{"v": 1	"t": 1907788	"P": 1611.25	"F": 8142}
{"v": 1	"t": 1907808	"P": 1621.25	"F": 8422}
{"v": 1	"t": 1907829	"P": 1620.75	"F": 8541}
{"v": 1	"t": 1907849	"P": 1609.25	"F": 8311}
{"v": 1	"t": 1907870	"P": 1633.25	"F": 8599}
{"v": 1	"t": 1907890	"P": 1625.75	"F": 8744}
{"v": 1	"t": 1907911	"P": 1640.5	"F": 8712}
{"v": 1	"t": 1907931	"P": 1630.25	"F": 8755}
{"v": 1	"t": 1907952	"P": 1621.25	"F": 8217}
{"v": 1	"t": 1907972	"P": 1641.0	"F": 8475}
{"v": 1	"t": 1907993	"P": 1639.0	"F": 8994}
{"v": 1	"t": 1908013	"P": 1626.0	"F": 8935}
{"v": 1	"t": 1908033	"P": 1635.25	"F": 8814}
{"v": 1	"t": 1908054	"P": 1630.25	"F": 8852}
{"v": 1	"t": 1908074	"P": 1627.0	"F": 8700}
{"v": 1	"t": 1908094	"P": 1640.25	"F": 8640}
{"v": 1	"t": 1908115	"P": 1626.5	"F": 8789}
{"v": 1	"t": 1908135	"P": 1631.5	"F": 8939}
{"v": 1	"t": 1908155	"P": 1628.0	"F": 8757}
{"v": 1	"t": 1908176	"P": 1640.0	"F": 9024}
{"v": 1	"t": 1908196	"P": 1636.5	"F": 8970}
{"v": 1	"t": 1908216	"P": 1633.25	"F": 9072}
{"v": 1	"t": 1908237	"P": 1626.5	"F": 8857}
{"v": 1	"t": 1908257	"P": 1634.5	"F": 9095}
{"v": 1	"t": 1908277	"P": 1641.75	"F": 8964}
{"v": 1	"t": 1908298	"P": 1625.5	"F": 8411}
{"v": 1	"t": 1908318	"P": 1635.0	"F": 8940}
{"v": 1	"t": 1908338	"P": 1647.75	"F": 8968}
{"v": 1	"t": 1908359	"P": 1639.0	"F": 8975}
{"v": 1	"t": 1908379	"P": 1630.5	"F": 9193}
{"v": 1	"t": 1908399	"P": 1639.75	"F": 9002}
{"v": 1	"t": 1908420	"P": 1646.5	"F": 8963	"C": 46.42	"D": 3290	"sn": 54091930088003	"file": "/data/device_log/data0000.out"	"CO2": 3508.328125	"Tp": 25.851837158203125	"H": 19.26481056213379}
{"v": 1	"t": 1908441	"P": 1643.75	"F": 8823}
{"v": 1	"t": 1908461	"P": 1626.5	"F": 9193}
{"v": 1	"t": 1908482	"P": 1627.5	"F": 9093}
{"v": 1	"t": 1908502	"P": 1644.25	"F": 9206}
{"v": 1	"t": 1908523	"P": 1632.5	"F": 9204}
{"v": 1	"t": 1908543	"P": 1629.75	"F": 8851}
{"v": 1	"t": 1908563	"P": 1644.75	"F": 9124}
{"v": 1	"t": 1908584	"P": 1630.25	"F": 9241}
{"v": 1	"t": 1908604	"P": 1631.5	"F": 9354}
{"v": 1	"t": 1908624	"P": 1642.5	"F": 9261}
{"v": 1	"t": 1908645	"P": 1626.25	"F": 9052}
{"v": 1	"t": 1908665	"P": 1631.25	"F": 8908}
{"v": 1	"t": 1908685	"P": 1627.0	"F": 9047}
{"v": 1	"t": 1908706	"P": 1647.25	"F": 8933}
{"v": 1	"t": 1908726	"P": 1627.25	"F": 8771}
{"v": 1	"t": 1908746	"P": 1619.0	"F": 8970}
{"v": 1	"t": 1908767	"P": 1637.75	"F": 8727}
{"v": 1	"t": 1908787	"P": 1634.75	"F": 8884}
{"v": 1	"t": 1908807	"P": 1616.0	"F": 8846}
{"v": 1	"t": 1908828	"P": 1625.0	"F": 9048}
{"v": 1	"t": 1908848	"P": 1631.25	"F": 8845}
{"v": 1	"t": 1908868	"P": 1636.75	"F": 8795}
{"v": 1	"t": 1908889	"P": 1629.75	"F": 8565}
{"v": 1	"t": 1908909	"P": 1624.5	"F": 8893}
{"v": 1	"t": 1908929	"P": 1629.75	"F": 9014}
{"v": 1	"t": 1908950	"P": 1623.25	"F": 8393}
{"v": 1	"t": 1908970	"P": 1609.75	"F": 8422}
{"v": 1	"t": 1908990	"P": 1608.75	"F": 8270}
{"v": 1	"t": 1909011	"P": 1620.5	"F": 8174}
{"v": 1	"t": 1909031	"P": 1603.5	"F": 8089}
{"v": 1	"t": 1909052	"P": 1603.75	"F": 8155}
{"v": 1	"t": 1909072	"P": 1612.0	"F": 7911}
{"v": 1	"t": 1909092	"P": 1600.25	"F": 7500}
{"v": 1	"t": 1909113	"P": 1594.25	"F": 7417}
{"v": 1	"t": 1909133	"P": 1608.25	"F": 7244}
{"v": 1	"t": 1909154	"P": 1586.25	"F": 6914}
{"v": 1	"t": 1909174	"P": 1569.0	"F": 6897}
{"v": 1	"t": 1909194	"P": 1574.75	"F": 6547}
{"v": 1	"t": 1909215	"P": 1574.25	"F": 6310}
{"v": 1	"t": 1909235	"P": 1564.0	"F": 5889}
{"v": 1	"t": 1909255	"P": 1554.5	"F": 5906}
{"v": 1	"t": 1909276	"P": 1558.5	"F": 5596}
{"v": 1	"t": 1909296	"P": 1551.5	"F": 5229}
{"v": 1	"t": 1909316	"P": 1544.5	"F": 5134}
{"v": 1	"t": 1909337	"P": 1536.5	"F": 4793}
{"v": 1	"t": 1909357	"P": 1551.0	"F": 4678}
{"v": 1	"t": 1909377	"P": 1544.0	"F": 4613}
{"v": 1	"t": 1909398	"P": 1529.75	"F": 4355}
{"v": 1	"t": 1909418	"P": 1530.5	"F": 4390}
{"v": 1	"t": 1909438	"P": 1540.5	"F": 4041	"C": 46.365	"D": 3290	"sn": 54091930088003	"file": "/data/device_log/data0000.out"}
{"v": 1	"t": 1909459	"P": 1534.5	"F": 4066}
{"v": 1	"t": 1909479	"P": 1524.0	"F": 3828}
{"v": 1	"t": 1909499	"P": 1533.5	"F": 3720}
{"v": 1	"t": 1909520	"P": 1527.5	"F": 3747}
{"v": 1	"t": 1909540	"P": 1513.5	"F": 3642}
{"v": 1	"t": 1909560	"P": 1517.75	"F": 3600}
{"v": 1	"t": 1909581	"P": 1534.0	"F": 3605}
{"v": 1	"t": 1909601	"P": 1527.75	"F": 3466}
{"v": 1	"t": 1909622	"P": 1517.25	"F": 3536}
{"v": 1	"t": 1909642	"P": 1529.75	"F": 3460}
{"v": 1	"t": 1909662	"P": 1522.25	"F": 3332}
{"v": 1	"t": 1909683	"P": 1519.5	"F": 3353}
{"v": 1	"t": 1909703	"P": 1524.25	"F": 3421}
{"v": 1	"t": 1909723	"P": 1524.75	"F": 3407}
{"v": 1	"t": 1909744	"P": 1520.75	"F": 3484}
{"v": 1	"t": 1909764	"P": 1512.0	"F": 3463}
{"v": 1	"t": 1909784	"P": 1526.5	"F": 3471}
{"v": 1	"t": 1909805	"P": 1528.5	"F": 3512}
{"v": 1	"t": 1909825	"P": 1526.25	"F": 3496}
{"v": 1	"t": 1909845	"P": 1524.5	"F": 3555}
{"v": 1	"t": 1909866	"P": 1537.5	"F": 3604}
{"v": 1	"t": 1909886	"P": 1533.0	"F": 3611}
{"v": 1	"t": 1909906	"P": 1523.5	"F": 3516}
{"v": 1	"t": 1909927	"P": 1522.5	"F": 3653}
{"v": 1	"t": 1909947	"P": 1535.5	"F": 3818}
{"v": 1	"t": 1909967	"P": 1534.5	"F": 3877}
{"v": 1	"t": 1909988	"P": 1525.25	"F": 3966}
{"v": 1	"t": 1910008	"P": 1538.0	"F": 3934}
{"v": 1	"t": 1910028	"P": 1546.75	"F": 3996}
{"v": 1	"t": 1910049	"P": 1542.25	"F": 4214}
{"v": 1	"t": 1910069	"P": 1534.25	"F": 4444}
{"v": 1	"t": 1910089	"P": 1554.0	"F": 4625}
{"v": 1	"t": 1910110	"P": 1559.0	"F": 5015}
{"v": 1	"t": 1910130	"P": 1553.5	"F": 5287}
{"v": 1	"t": 1910151	"P": 1556.75	"F": 5542}
{"v": 1	"t": 1910171	"P": 1568.5	"F": 5697}
{"v": 1	"t": 1910191	"P": 1569.75	"F": 5847}
{"v": 1	"t": 1910212	"P": 1572.25	"F": 6034}
{"v": 1	"t": 1910232	"P": 1587.0	"F": 6210}
{"v": 1	"t": 1910252	"P": 1577.75	"F": 6463}
{"v": 1	"t": 1910273	"P": 1581.5	"F": 6469}
{"v": 1	"t": 1910293	"P": 1596.25	"F": 6792}
{"v": 1	"t": 1910313	"P": 1596.25	"F": 6957}
{"v": 1	"t": 1910334	"P": 1597.0	"F": 6855}
{"v": 1	"t": 1910354	"P": 1586.0	"F": 7360}
{"v": 1	"t": 1910374	"P": 1602.5	"F": 7377}
{"v": 1	"t": 1910395	"P": 1603.25	"F": 7293}
{"v": 1	"t": 1910415	"P": 1601.25	"F": 7550}
{"v": 1	"t": 1910435	"P": 1604.25	"F": 7824}
{"v": 1	"t": 1910456	"P": 1617.5	"F": 7900	"C": 46.42	"D": 3289	"sn": 54091930088003	"file": "/data/device_log/data0000.out"	"CO2": 3054.9052734375	"Tp": 25.8785400390625	"H": 19.162776947021484}
{"v": 1	"t": 1910477	"P": 1618.25	"F": 7992}
{"v": 1	"t": 1910497	"P": 1619.5	"F": 7847}
{"v": 1	"t": 1910518	"P": 1603.5	"F": 7931}
{"v": 1	"t": 1910538	"P": 1622.0	"F": 8035}
{"v": 1	"t": 1910558	"P": 1616.75	"F": 8542}
{"v": 1	"t": 1910579	"P": 1610.0	"F": 8167}
{"v": 1	"t": 1910599	"P": 1611.25	"F": 8100}
{"v": 1	"t": 1910619	"P": 1632.75	"F": 8386}
{"v": 1	"t": 1910640	"P": 1623.25	"F": 8358}
{"v": 1	"t": 1910660	"P": 1624.25	"F": 8622}
{"v": 1	"t": 1910681	"P": 1619.25	"F": 8345}
{"v": 1	"t": 1910701	"P": 1618.75	"F": 8664}
{"v": 1	"t": 1910721	"P": 1616.0	"F": 8779}
{"v": 1	"t": 1910742	"P": 1620.0	"F": 8831}
{"v": 1	"t": 1910762	"P": 1624.5	"F": 8824}
{"v": 1	"t": 1910782	"P": 1636.75	"F": 8742}
{"v": 1	"t": 1910803	"P": 1622.0	"F": 8800}
{"v": 1	"t": 1910823	"P": 1631.25	"F": 8390}
{"v": 1	"t": 1910843	"P": 1638.5	"F": 8809}
{"v": 1	"t": 1910864	"P": 1629.25	"F": 8984}
{"v": 1	"t": 1910884	"P": 1614.75	"F": 8664}
{"v": 1	"t": 1910904	"P": 1634.5	"F": 8723}
{"v": 1	"t": 1910925	"P": 1630.25	"F": 8671}
{"v": 1	"t": 1910945	"P": 1618.75	"F": 8849}
{"v": 1	"t": 1910965	"P": 1620.0	"F": 8910}
{"v": 1	"t": 1910986	"P": 1623.75	"F": 8583}
{"v": 1	"t": 1911006	"P": 1628.25	"F": 8738}
{"v": 1	"t": 1911026	"P": 1627.25	"F": 8786}
{"v": 1	"t": 1911047	"P": 1617.5	"F": 8999}
{"v": 1	"t": 1911067	"P": 1622.0	"F": 8818}
{"v": 1	"t": 1911087	"P": 1627.25	"F": 8949}
{"v": 1	"t": 1911108	"P": 1623.25	"F": 8751}
{"v": 1	"t": 1911128	"P": 1624.75	"F": 8939}
{"v": 1	"t": 1911148	"P": 1623.5	"F": 8634}
{"v": 1	"t": 1911169	"P": 1626.75	"F": 8887}
{"v": 1	"t": 1911189	"P": 1618.25	"F": 8534}
{"v": 1	"t": 1911209	"P": 1629.0	"F": 9032}
{"v": 1	"t": 1911230	"P": 1618.5	"F": 8577}
{"v": 1	"t": 1911250	"P": 1626.5	"F": 8657}
{"v": 1	"t": 1911271	"P": 1619.5	"F": 8700}
{"v": 1	"t": 1911291	"P": 1619.5	"F": 8729}
{"v": 1	"t": 1911312	"P": 1625.0	"F": 8207}
{"v": 1	"t": 1911333	"P": 1619.25	"F": 8668}
{"v": 1	"t": 1911353	"P": 1622.25	"F": 8869}
{"v": 1	"t": 1911373	"P": 1618.25	"F": 8476}
{"v": 1	"t": 1911394	"P": 1625.0	"F": 8542}
{"v": 1	"t": 1911414	"P": 1622.5	"F": 8677}
{"v": 1	"t": 1911435	"P": 1624.0	"F": 8326}
{"v": 1	"t": 1911455	"P": 1612.75	"F": 8660}
{"v": 1	"t": 1911475	"P": 1621.75	"F": 8695	"C": 46.435	"D": 3289	"sn": 54091930088003	"file": "/data/device_log/data0000.out"}
{"v": 1	"t": 1911496	"P": 1625.75	"F": 8270}
{"v": 1	"t": 1911516	"P": 1618.25	"F": 8465}
{"v": 1	"t": 1911537	"P": 1616.25	"F": 8142}
{"v": 1	"t": 1911557	"P": 1629.5	"F": 8096}
{"v": 1	"t": 1911577	"P": 1615.5	"F": 8297}
{"v": 1	"t": 1911598	"P": 1613.75	"F": 8255}
{"v": 1	"t": 1911618	"P": 1624.5	"F": 8355}
{"v": 1	"t": 1911638	"P": 1620.25	"F": 8694}
{"v": 1	"t": 1911659	"P": 1625.0	"F": 8519}
{"v": 1	"t": 1911679	"P": 1614.75	"F": 8380}
{"v": 1	"t": 1911699	"P": 1621.25	"F": 8574}
{"v": 1	"t": 1911720	"P": 1615.0	"F": 8457}
{"v": 1	"t": 1911740	"P": 1622.75	"F": 8546}
{"v": 1	"t": 1911760	"P": 1609.5	"F": 8269}
{"v": 1	"t": 1911781	"P": 1625.75	"F": 8407}
{"v": 1	"t": 1911801	"P": 1626.0	"F": 8323}
{"v": 1	"t": 1911821	"P": 1614.5	"F": 8250}
{"v": 1	"t": 1911842	"P": 1616.75	"F": 8194}
{"v": 1	"t": 1911862	"P": 1624.75	"F": 8047}
{"v": 1	"t": 1911882	"P": 1614.25	"F": 8276}
{"v": 1	"t": 1911903	"P": 1597.75	"F": 7876}
{"v": 1	"t": 1911923	"P": 1615.25	"F": 7665}
{"v": 1	"t": 1911944	"P": 1609.25	"F": 7944}
{"v": 1	"t": 1911964	"P": 1603.25	"F": 7513}
{"v": 1	"t": 1911984	"P": 1601.0	"F": 7706}
{"v": 1	"t": 1912005	"P": 1595.0	"F": 7426}
{"v": 1	"t": 1912025	"P": 1585.5	"F": 7001}
{"v": 1	"t": 1912046	"P": 1586.5	"F": 7046}
{"v": 1	"t": 1912066	"P": 1590.5	"F": 6772}
{"v": 1	"t": 1912086	"P": 1574.25	"F": 6421}
{"v": 1	"t": 1912107	"P": 1560.75	"F": 6116}
{"v": 1	"t": 1912127	"P": 1570.5	"F": 5984}
{"v": 1	"t": 1912147	"P": 1570.0	"F": 5633}
{"v": 1	"t": 1912168	"P": 1556.5	"F": 5581}
{"v": 1	"t": 1912188	"P": 1552.0	"F": 5241}
{"v": 1	"t": 1912208	"P": 1554.0	"F": 5094}
{"v": 1	"t": 1912229	"P": 1541.25	"F": 5106}
{"v": 1	"t": 1912249	"P": 1531.5	"F": 4852}
{"v": 1	"t": 1912269	"P": 1539.25	"F": 4487}
{"v": 1	"t": 1912290	"P": 1540.5	"F": 4371}
{"v": 1	"t": 1912310	"P": 1537.5	"F": 4209}
{"v": 1	"t": 1912330	"P": 1529.5	"F": 4092}
{"v": 1	"t": 1912351	"P": 1539.25	"F": 3767}
{"v": 1	"t": 1912371	"P": 1530.75	"F": 3729}
{"v": 1	"t": 1912391	"P": 1519.75	"F": 3578}
{"v": 1	"t": 1912412	"P": 1522.25	"F": 3615}
{"v": 1	"t": 1912432	"P": 1533.5	"F": 3601}
{"v": 1	"t": 1912452	"P": 1527.0	"F": 3554}
{"v": 1	"t": 1912473	"P": 1518.0	"F": 3347}
{"v": 1	"t": 1912493	"P": 1527.0	"F": 3413	"C": 46.43	"D": 3289	"sn": 54091930088003	"file": "/data/device_log/data0000.out"	"CO2": 3491.225830078125	"Tp": 25.8785400390625	"H": 19.060667037963867}
{"v": 1	"t": 1912514	"P": 1526.0	"F": 3558}
{"v": 1	"t": 1912534	"P": 1515.25	"F": 3502}
{"v": 1	"t": 1912554	"P": 1530.5	"F": 3473}
{"v": 1	"t": 1912575	"P": 1524.75	"F": 3407}
{"v": 1	"t": 1912595	"P": 1518.75	"F": 3297}
{"v": 1	"t": 1912615	"P": 1514.5	"F": 3190}
{"v": 1	"t": 1912636	"P": 1531.5	"F": 3262}
{"v": 1	"t": 1912656	"P": 1519.25	"F": 3294}
{"v": 1	"t": 1912676	"P": 1511.25	"F": 3315}
{"v": 1	"t": 1912697	"P": 1527.75	"F": 3375}
{"v": 1	"t": 1912717	"P": 1534.0	"F": 3229}
{"v": 1	"t": 1912738	"P": 1527.5	"F": 3374}
{"v": 1	"t": 1912758	"P": 1523.75	"F": 3387}
{"v": 1	"t": 1912778	"P": 1535.75	"F": 3530}
{"v": 1	"t": 1912799	"P": 1533.0	"F": 3560}
{"v": 1	"t": 1912819	"P": 1528.5	"F": 3792}
{"v": 1	"t": 1912839	"P": 1528.25	"F": 3749}
{"v": 1	"t": 1912860	"P": 1541.25	"F": 3785}
{"v": 1	"t": 1912880	"P": 1538.75	"F": 3770}
{"v": 1	"t": 1912900	"P": 1524.75	"F": 3983}
{"v": 1	"t": 1912921	"P": 1538.25	"F": 4075}
{"v": 1	"t": 1912941	"P": 1545.0	"F": 4060}
{"v": 1	"t": 1912961	"P": 1542.75	"F": 4204}
{"v": 1	"t": 1912982	"P": 1537.5	"F": 4281}
{"v": 1	"t": 1913002	"P": 1552.0	"F": 4685}
{"v": 1	"t": 1913022	"P": 1547.25	"F": 4880}
{"v": 1	"t": 1913043	"P": 1544.5	"F": 4992}
{"v": 1	"t": 1913063	"P": 1561.5	"F": 5297}
{"v": 1	"t": 1913084	"P": 1559.0	"F": 5561}
{"v": 1	"t": 1913104	"P": 1559.5	"F": 5783}
{"v": 1	"t": 1913124	"P": 1574.25	"F": 5971}
{"v": 1	"t": 1913145	"P": 1577.25	"F": 6345}
{"v": 1	"t": 1913165	"P": 1574.25	"F": 6340}
{"v": 1	"t": 1913185	"P": 1570.75	"F": 6585}
{"v": 1	"t": 1913206	"P": 1584.75	"F": 6613}
{"v": 1	"t": 1913226	"P": 1595.75	"F": 6905}
{"v": 1	"t": 1913246	"P": 1582.75	"F": 6960}
{"v": 1	"t": 1913267	"P": 1589.5	"F": 7043}
{"v": 1	"t": 1913287	"P": 1606.5	"F": 7365}
{"v": 1	"t": 1913307	"P": 1602.0	"F": 7444}
{"v": 1	"t": 1913328	"P": 1601.5	"F": 7311}
{"v": 1	"t": 1913348	"P": 1608.5	"F": 7597}
{"v": 1	"t": 1913368	"P": 1615.0	"F": 7939}
{"v": 1	"t": 1913389	"P": 1612.0	"F": 7467}
{"v": 1	"t": 1913409	"P": 1615.75	"F": 8028}
{"v": 1	"t": 1913429	"P": 1611.0	"F": 7797}
{"v": 1	"t": 1913450	"P": 1621.0	"F": 7912}
{"v": 1	"t": 1913470	"P": 1616.0	"F": 8117}
{"v": 1	"t": 1913490	"P": 1609.0	"F": 8000}
{"v": 1	"t": 1913511	"P": 1631.5	"F": 8288	"C": 46.425	"D": 3289	"sn": 54091930088003	"file": "/data/device_log/data0000.out"	"CO2": 3511.225341796875	"Tp": 25.851837158203125	"H": 18.50091552734375}
{"v": 1	"t": 1913532	"P": 1634.25	"F": 8397}
{"v": 1	"t": 1913552	"P": 1630.0	"F": 8219}
{"v": 1	"t": 1913573	"P": 1614.0	"F": 8030}
{"v": 1	"t": 1913593	"P": 1627.75	"F": 8047}
{"v": 1	"t": 1913614	"P": 1619.5	"F": 8427}
{"v": 1	"t": 1913634	"P": 1620.25	"F": 8771}
{"v": 1	"t": 1913654	"P": 1634.5	"F": 8190}
{"v": 1	"t": 1913675	"P": 1624.25	"F": 8521}
{"v": 1	"t": 1913695	"P": 1619.75	"F": 8817}
{"v": 1	"t": 1913716	"P": 1621.25	"F": 8566}
{"v": 1	"t": 1913736	"P": 1646.25	"F": 8651}
{"v": 1	"t": 1913756	"P": 1631.0	"F": 8480}
{"v": 1	"t": 1913777	"P": 1610.0	"F": 8399}
{"v": 1	"t": 1913797	"P": 1633.5	"F": 8735}
{"v": 1	"t": 1913817	"P": 1629.25	"F": 8811}
{"v": 1	"t": 1913838	"P": 1625.0	"F": 8665}
{"v": 1	"t": 1913858	"P": 1619.5	"F": 8982}
{"v": 1	"t": 1913878	"P": 1635.0	"F": 8631}
{"v": 1	"t": 1913899	"P": 1633.5	"F": 9077}
{"v": 1	"t": 1913919	"P": 1624.75	"F": 8889}
{"v": 1	"t": 1913939	"P": 1623.5	"F": 8668}
{"v": 1	"t": 1913960	"P": 1632.75	"F": 8732}
{"v": 1	"t": 1913980	"P": 1622.5	"F": 8374}
{"v": 1	"t": 1914000	"P": 1615.25	"F": 8414}
{"v": 1	"t": 1914021	"P": 1623.5	"F": 8503}
{"v": 1	"t": 1914041	"P": 1621.75	"F": 8469}
{"v": 1	"t": 1914061	"P": 1614.5	"F": 8474}
{"v": 1	"t": 1914082	"P": 1607.5	"F": 8407}
{"v": 1	"t": 1914102	"P": 1627.75	"F": 8545}
{"v": 1	"t": 1914122	"P": 1623.0	"F": 8442}
{"v": 1	"t": 1914143	"P": 1611.0	"F": 8263}
{"v": 1	"t": 1914163	"P": 1633.25	"F": 8040}
{"v": 1	"t": 1914184	"P": 1621.0	"F": 8426}
{"v": 1	"t": 1914204	"P": 1610.25	"F": 8587}
{"v": 1	"t": 1914224	"P": 1615.75	"F": 8612}
{"v": 1	"t": 1914245	"P": 1627.25	"F": 8288}
{"v": 1	"t": 1914265	"P": 1623.0	"F": 8347}
{"v": 1	"t": 1914285	"P": 1614.25	"F": 8565}
{"v": 1	"t": 1914306	"P": 1629.75	"F": 8160}
{"v": 1	"t": 1914326	"P": 1634.75	"F": 8477}
{"v": 1	"t": 1914346	"P": 1606.75	"F": 8304}
{"v": 1	"t": 1914367	"P": 1616.5	"F": 8529}
{"v": 1	"t": 1914387	"P": 1632.0	"F": 8413}
{"v": 1	"t": 1914407	"P": 1622.0	"F": 8307}
{"v": 1	"t": 1914428	"P": 1618.0	"F": 8095}
{"v": 1	"t": 1914448	"P": 1617.0	"F": 8105}
{"v": 1	"t": 1914468	"P": 1632.25	"F": 8643}
{"v": 1	"t": 1914489	"P": 1616.75	"F": 8155}
{"v": 1	"t": 1914509	"P": 1614.75	"F": 8169}
{"v": 1	"t": 1914529	"P": 1616.75	"F": 8508	"C": 46.425	"D": 3289	"sn": 54091930088003	"file": "/data/device_log/data0000.out"}
{"v": 1	"t": 1914550	"P": 1627.75	"F": 8395}
{"v": 1	"t": 1914570	"P": 1608.5	"F": 8415}
{"v": 1	"t": 1914591	"P": 1621.5	"F": 8292}
{"v": 1	"t": 1914611	"P": 1621.75	"F": 8299}
{"v": 1	"t": 1914631	"P": 1613.25	"F": 8186}
{"v": 1	"t": 1914652	"P": 1604.75	"F": 8643}
{"v": 1	"t": 1914672	"P": 1630.25	"F": 8216}
{"v": 1	"t": 1914693	"P": 1610.75	"F": 8421}
{"v": 1	"t": 1914713	"P": 1628.5	"F": 8320}
{"v": 1	"t": 1914734	"P": 1617.75	"F": 8217}
{"v": 1	"t": 1914754	"P": 1602.5	"F": 8354}
{"v": 1	"t": 1914775	"P": 1632.0	"F": 8229}
{"v": 1	"t": 1914795	"P": 1619.25	"F": 8291}
{"v": 1	"t": 1914816	"P": 1627.0	"F": 8416}
{"v": 1	"t": 1914836	"P": 1624.0	"F": 8160}
{"v": 1	"t": 1914857	"P": 1620.25	"F": 8040}
{"v": 1	"t": 1914877	"P": 1616.75	"F": 8583}
{"v": 1	"t": 1914897	"P": 1612.5	"F": 8333}
{"v": 1	"t": 1914918	"P": 1603.25	"F": 8193}
{"v": 1	"t": 1914938	"P": 1624.75	"F": 8319}
{"v": 1	"t": 1914959	"P": 1614.75	"F": 8315}
{"v": 1	"t": 1914979	"P": 1604.75	"F": 7873}
{"v": 1	"t": 1914999	"P": 1605.5	"F": 8124}
{"v": 1	"t": 1915020	"P": 1610.5	"F": 7878}
{"v": 1	"t": 1915040	"P": 1608.0	"F": 7520}
{"v": 1	"t": 1915060	"P": 1600.5	"F": 7799}
{"v": 1	"t": 1915081	"P": 1607.0	"F": 7743}
{"v": 1	"t": 1915101	"P": 1606.75	"F": 7806}
{"v": 1	"t": 1915121	"P": 1596.75	"F": 7476}
{"v": 1	"t": 1915142	"P": 1591.0	"F": 7632}
{"v": 1	"t": 1915162	"P": 1596.5	"F": 7364}
{"v": 1	"t": 1915182	"P": 1589.0	"F": 7127}
{"v": 1	"t": 1915203	"P": 1587.25	"F": 6899}
{"v": 1	"t": 1915223	"P": 1570.75	"F": 6755}
{"v": 1	"t": 1915243	"P": 1579.0	"F": 6554}
{"v": 1	"t": 1915264	"P": 1577.5	"F": 6377}
{"v": 1	"t": 1915284	"P": 1564.25	"F": 5888}
{"v": 1	"t": 1915304	"P": 1556.5	"F": 5871}
{"v": 1	"t": 1915324	"P": 1564.25	"F": 5665}
{"v": 1	"t": 1915345	"P": 1559.25	"F": 5498}
{"v": 1	"t": 1915365	"P": 1550.25	"F": 5365}
{"v": 1	"t": 1915386	"P": 1543.5	"F": 5181}
{"v": 1	"t": 1915406	"P": 1549.0	"F": 5009}
{"v": 1	"t": 1915426	"P": 1538.5	"F": 4717}
{"v": 1	"t": 1915447	"P": 1537.5	"F": 4590}
{"v": 1	"t": 1915467	"P": 1542.5	"F": 4430}
{"v": 1	"t": 1915487	"P": 1530.75	"F": 4245}
{"v": 1	"t": 1915508	"P": 1525.25	"F": 4130}
{"v": 1	"t": 1915528	"P": 1537.25	"F": 3958}
{"v": 1	"t": 1915548	"P": 1539.25	"F": 3811	"C": 46.425	"D": 3289	"sn": 54091930088003	"file": "/data/device_log/data0000.out"	"CO2": 3581.15380859375	"Tp": 25.865188598632812	"H": 18.331981658935547}
{"v": 1	"t": 1915570	"P": 1531.5	"F": 3871}
{"v": 1	"t": 1915590	"P": 1521.25	"F": 3768}
{"v": 1	"t": 1915611	"P": 1524.0	"F": 3615}
{"v": 1	"t": 1915631	"P": 1528.25	"F": 3512}
{"v": 1	"t": 1915651	"P": 1522.5	"F": 3409}
{"v": 1	"t": 1915672	"P": 1518.25	"F": 3286}
{"v": 1	"t": 1915692	"P": 1527.5	"F": 3332}
{"v": 1	"t": 1915712	"P": 1530.0	"F": 3286}
{"v": 1	"t": 1915733	"P": 1514.0	"F": 3473}
{"v": 1	"t": 1915753	"P": 1517.0	"F": 3317}
{"v": 1	"t": 1915773	"P": 1525.75	"F": 3189}
{"v": 1	"t": 1915794	"P": 1519.0	"F": 3154}
{"v": 1	"t": 1915814	"P": 1513.5	"F": 3144}
{"v": 1	"t": 1915834	"P": 1520.5	"F": 3212}
{"v": 1	"t": 1915855	"P": 1528.0	"F": 3301}
{"v": 1	"t": 1915875	"P": 1520.5	"F": 3202}
{"v": 1	"t": 1915895	"P": 1519.0	"F": 3357}
{"v": 1	"t": 1915916	"P": 1526.75	"F": 3198}
{"v": 1	"t": 1915936	"P": 1533.5	"F": 3343}
{"v": 1	"t": 1915956	"P": 1523.75	"F": 3481}
{"v": 1	"t": 1915977	"P": 1526.25	"F": 3717}
{"v": 1	"t": 1915997	"P": 1534.0	"F": 3747}
{"v": 1	"t": 1916018	"P": 1526.0	"F": 3666}
{"v": 1	"t": 1916038	"P": 1527.0	"F": 3862}
{"v": 1	"t": 1916058	"P": 1546.5	"F": 3958}
{"v": 1	"t": 1916079	"P": 1538.0	"F": 4152}
{"v": 1	"t": 1916099	"P": 1534.75	"F": 4267}
{"v": 1	"t": 1916119	"P": 1552.0	"F": 4646}
{"v": 1	"t": 1916140	"P": 1562.75	"F": 4845}
{"v": 1	"t": 1916160	"P": 1555.25	"F": 5149}
{"v": 1	"t": 1916180	"P": 1551.75	"F": 5342}
{"v": 1	"t": 1916201	"P": 1562.5	"F": 5529}
{"v": 1	"t": 1916221	"P": 1568.5	"F": 5828}
{"v": 1	"t": 1916241	"P": 1567.5	"F": 6058}
{"v": 1	"t": 1916262	"P": 1572.75	"F": 6011}
{"v": 1	"t": 1916282	"P": 1590.0	"F": 6411}
{"v": 1	"t": 1916302	"P": 1590.75	"F": 6848}
{"v": 1	"t": 1916323	"P": 1581.0	"F": 6669}
{"v": 1	"t": 1916343	"P": 1595.25	"F": 6816}
{"v": 1	"t": 1916363	"P": 1596.25	"F": 7027}
{"v": 1	"t": 1916384	"P": 1603.0	"F": 7370}
{"v": 1	"t": 1916404	"P": 1599.25	"F": 7521}
{"v": 1	"t": 1916424	"P": 1607.0	"F": 7778}
{"v": 1	"t": 1916445	"P": 1616.0	"F": 7894}
{"v": 1	"t": 1916465	"P": 1609.5	"F": 7918}
{"v": 1	"t": 1916485	"P": 1605.25	"F": 7883}
{"v": 1	"t": 1916506	"P": 1631.5	"F": 7978}
{"v": 1	"t": 1916526	"P": 1620.0	"F": 8335}
{"v": 1	"t": 1916547	"P": 1616.5	"F": 8229}
{"v": 1	"t": 1916567	"P": 1635.5	"F": 8384	"C": 46.45	"D": 3289	"sn": 54091930088003	"file": "/data/device_log/data0000.out"}
{"v": 1	"t": 1916588	"P": 1626.5	"F": 8695}
{"v": 1	"t": 1916608	"P": 1628.75	"F": 8630}
{"v": 1	"t": 1916628	"P": 1633.5	"F": 8781}
{"v": 1	"t": 1916649	"P": 1633.5	"F": 8963}
{"v": 1	"t": 1916669	"P": 1630.25	"F": 8847}
{"v": 1	"t": 1916689	"P": 1636.0	"F": 9270}
{"v": 1	"t": 1916710	"P": 1643.5	"F": 9380}
{"v": 1	"t": 1916730	"P": 1631.5	"F": 9104}
{"v": 1	"t": 1916750	"P": 1625.0	"F": 9073}
{"v": 1	"t": 1916771	"P": 1637.5	"F": 9376}
{"v": 1	"t": 1916791	"P": 1639.5	"F": 9140}
{"v": 1	"t": 1916811	"P": 1632.5	"F": 9039}
{"v": 1	"t": 1916832	"P": 1632.25	"F": 9437}
{"v": 1	"t": 1916852	"P": 1647.75	"F": 9362}
{"v": 1	"t": 1916872	"P": 1629.5	"F": 9257}
{"v": 1	"t": 1916893	"P": 1623.0	"F": 9608}
{"v": 1	"t": 1916913	"P": 1646.5	"F": 9047}
{"v": 1	"t": 1916933	"P": 1642.25	"F": 9585}
{"v": 1	"t": 1916954	"P": 1649.5	"F": 8930}
{"v": 1	"t": 1916974	"P": 1637.0	"F": 9224}
{"v": 1	"t": 1916994	"P": 1643.5	"F": 9332}
{"v": 1	"t": 1917015	"P": 1636.5	"F": 9698}
{"v": 1	"t": 1917035	"P": 1638.0	"F": 9330}
{"v": 1	"t": 1917056	"P": 1640.0	"F": 9328}
{"v": 1	"t": 1917076	"P": 1635.0	"F": 9210}
{"v": 1	"t": 1917096	"P": 1636.25	"F": 9015}
{"v": 1	"t": 1917117	"P": 1634.75	"F": 9135}
{"v": 1	"t": 1917137	"P": 1649.5	"F": 9278}
{"v": 1	"t": 1917158	"P": 1633.0	"F": 9167}
{"v": 1	"t": 1917178	"P": 1637.0	"F": 9216}
{"v": 1	"t": 1917198	"P": 1643.75	"F": 9539}
{"v": 1	"t": 1917218	"P": 1642.5	"F": 9448}
{"v": 1	"t": 1917239	"P": 1629.5	"F": 8870}
{"v": 1	"t": 1917259	"P": 1630.0	"F": 9393}
{"v": 1	"t": 1917280	"P": 1645.5	"F": 9332}
{"v": 1	"t": 1917300	"P": 1633.0	"F": 9268}
{"v": 1	"t": 1917320	"P": 1634.0	"F": 8979}
{"v": 1	"t": 1917341	"P": 1623.75	"F": 9198}
{"v": 1	"t": 1917361	"P": 1635.25	"F": 9343}
{"v": 1	"t": 1917381	"P": 1628.5	"F": 8854}
{"v": 1	"t": 1917402	"P": 1631.5	"F": 8939}
{"v": 1	"t": 1917422	"P": 1632.5	"F": 8547}
{"v": 1	"t": 1917442	"P": 1636.0	"F": 8782}
{"v": 1	"t": 1917463	"P": 1614.5	"F": 8841}
{"v": 1	"t": 1917483	"P": 1617.75	"F": 8648}
{"v": 1	"t": 1917503	"P": 1629.5	"F": 8636}
{"v": 1	"t": 1917524	"P": 1628.75	"F": 8752}
{"v": 1	"t": 1917544	"P": 1624.75	"F": 8468}
{"v": 1	"t": 1917564	"P": 1617.0	"F": 8510}
{"v": 1	"t": 1917585	"P": 1629.0	"F": 8813	"C": 46.425	"D": 3289	"sn": 54091930088003	"file": "/data/device_log/data0000.out"	"CO2": 3390.677001953125	"Tp": 25.865188598632812	"H": 18.244220733642578}
{"v": 1	"t": 1917606	"P": 1621.25	"F": 8634}
{"v": 1	"t": 1917627	"P": 1616.5	"F": 8468}
{"v": 1	"t": 1917647	"P": 1622.5	"F": 8268}
{"v": 1	"t": 1917668	"P": 1611.0	"F": 8228}
{"v": 1	"t": 1917688	"P": 1605.0	"F": 7884}
{"v": 1	"t": 1917708	"P": 1615.75	"F": 7743}
{"v": 1	"t": 1917729	"P": 1606.25	"F": 7399}
{"v": 1	"t": 1917749	"P": 1596.0	"F": 7396}
{"v": 1	"t": 1917769	"P": 1593.75	"F": 7244}
{"v": 1	"t": 1917790	"P": 1597.5	"F": 7109}
{"v": 1	"t": 1917810	"P": 1586.75	"F": 6925}
{"v": 1	"t": 1917830	"P": 1567.25	"F": 6458}
{"v": 1	"t": 1917851	"P": 1577.0	"F": 6290}
{"v": 1	"t": 1917871	"P": 1565.5	"F": 6109}
{"v": 1	"t": 1917891	"P": 1566.0	"F": 5835}
{"v": 1	"t": 1917912	"P": 1553.75	"F": 5584}
{"v": 1	"t": 1917932	"P": 1564.25	"F": 5468}
{"v": 1	"t": 1917952	"P": 1551.5	"F": 5459}
{"v": 1	"t": 1917973	"P": 1547.75	"F": 5164}
{"v": 1	"t": 1917993	"P": 1546.0	"F": 4800}
{"v": 1	"t": 1918013	"P": 1552.75	"F": 4798}
{"v": 1	"t": 1918034	"P": 1546.0	"F": 4639}
{"v": 1	"t": 1918054	"P": 1532.0	"F": 4495}
{"v": 1	"t": 1918074	"P": 1542.5	"F": 4368}
{"v": 1	"t": 1918095	"P": 1538.25	"F": 4231}
{"v": 1	"t": 1918115	"P": 1531.25	"F": 4060}
{"v": 1	"t": 1918136	"P": 1531.25	"F": 4051}
{"v": 1	"t": 1918156	"P": 1537.5	"F": 4035}
{"v": 1	"t": 1918177	"P": 1525.25	"F": 3882}
{"v": 1	"t": 1918197	"P": 1531.0	"F": 3842}
{"v": 1	"t": 1918218	"P": 1521.75	"F": 3680}
{"v": 1	"t": 1918238	"P": 1522.0	"F": 3735}
{"v": 1	"t": 1918259	"P": 1523.5	"F": 3699}
{"v": 1	"t": 1918279	"P": 1516.0	"F": 3625}
{"v": 1	"t": 1918300	"P": 1533.25	"F": 3794}
{"v": 1	"t": 1918320	"P": 1525.25	"F": 3630}
{"v": 1	"t": 1918340	"P": 1519.5	"F": 3597}
{"v": 1	"t": 1918361	"P": 1535.5	"F": 3603}
{"v": 1	"t": 1918381	"P": 1523.75	"F": 3629}
{"v": 1	"t": 1918402	"P": 1518.75	"F": 3604}
{"v": 1	"t": 1918422	"P": 1533.5	"F": 3592}
{"v": 1	"t": 1918442	"P": 1531.0	"F": 3502}
{"v": 1	"t": 1918463	"P": 1520.25	"F": 3663}
{"v": 1	"t": 1918483	"P": 1519.75	"F": 3583}
{"v": 1	"t": 1918503	"P": 1537.0	"F": 3624}
{"v": 1	"t": 1918524	"P": 1528.75	"F": 3585}
{"v": 1	"t": 1918544	"P": 1521.0	"F": 3710}
{"v": 1	"t": 1918564	"P": 1532.0	"F": 3648}
{"v": 1	"t": 1918585	"P": 1534.0	"F": 3655}
{"v": 1	"t": 1918605	"P": 1531.5	"F": 3835	"C": 46.485	"D": 3288	"sn": 54091930088003	"file": "/data/device_log/data0000.out"}
{"v": 1	"t": 1918625	"P": 1531.25	"F": 4023}
{"v": 1	"t": 1918646	"P": 1548.25	"F": 4097}
{"v": 1	"t": 1918666	"P": 1541.25	"F": 4197}
{"v": 1	"t": 1918686	"P": 1538.25	"F": 4489}
{"v": 1	"t": 1918707	"P": 1541.0	"F": 4435}
{"v": 1	"t": 1918727	"P": 1551.25	"F": 4641}
{"v": 1	"t": 1918747	"P": 1551.5	"F": 4940}
{"v": 1	"t": 1918768	"P": 1550.0	"F": 5240}
{"v": 1	"t": 1918788	"P": 1560.25	"F": 5441}
{"v": 1	"t": 1918808	"P": 1566.25	"F": 5583}
{"v": 1	"t": 1918829	"P": 1561.0	"F": 5820}
{"v": 1	"t": 1918849	"P": 1563.25	"F": 5971}
{"v": 1	"t": 1918869	"P": 1581.0	"F": 6212}
{"v": 1	"t": 1918890	"P": 1579.75	"F": 6353}
{"v": 1	"t": 1918911	"P": 1584.75	"F": 6543}
{"v": 1	"t": 1918931	"P": 1584.25	"F": 6570}
{"v": 1	"t": 1918952	"P": 1582.0	"F": 6815}
{"v": 1	"t": 1918972	"P": 1601.0	"F": 6835}
{"v": 1	"t": 1918992	"P": 1587.5	"F": 7367}
{"v": 1	"t": 1919013	"P": 1591.25	"F": 7393}
{"v": 1	"t": 1919033	"P": 1594.0	"F": 7362}
{"v": 1	"t": 1919053	"P": 1602.0	"F": 7506}
{"v": 1	"t": 1919074	"P": 1602.5	"F": 7486}
{"v": 1	"t": 1919094	"P": 1600.5	"F": 8028}
{"v": 1	"t": 1919114	"P": 1615.0	"F": 7807}
{"v": 1	"t": 1919135	"P": 1614.5	"F": 7946}
{"v": 1	"t": 1919155	"P": 1609.25	"F": 7929}
{"v": 1	"t": 1919175	"P": 1603.5	"F": 8003}
{"v": 1	"t": 1919196	"P": 1619.5	"F": 7982}
{"v": 1	"t": 1919216	"P": 1619.75	"F": 7828}
{"v": 1	"t": 1919236	"P": 1611.0	"F": 8249}
{"v": 1	"t": 1919257	"P": 1616.0	"F": 8238}
{"v": 1	"t": 1919277	"P": 1622.5	"F": 8270}
{"v": 1	"t": 1919297	"P": 1619.25	"F": 8317}
{"v": 1	"t": 1919318	"P": 1611.75	"F": 8586}
{"v": 1	"t": 1919338	"P": 1624.5	"F": 8460}
{"v": 1	"t": 1919358	"P": 1625.5	"F": 8321}
{"v": 1	"t": 1919379	"P": 1622.75	"F": 8548}
{"v": 1	"t": 1919399	"P": 1617.5	"F": 8706}
{"v": 1	"t": 1919419	"P": 1622.25	"F": 8487}
{"v": 1	"t": 1919440	"P": 1628.25	"F": 8616}
{"v": 1	"t": 1919460	"P": 1615.5	"F": 8638}
{"v": 1	"t": 1919481	"P": 1630.25	"F": 8498}
{"v": 1	"t": 1919501	"P": 1634.5	"F": 8637}
{"v": 1	"t": 1919521	"P": 1619.75	"F": 8552}
{"v": 1	"t": 1919542	"P": 1612.0	"F": 8769}
{"v": 1	"t": 1919562	"P": 1633.25	"F": 8892}
{"v": 1	"t": 1919582	"P": 1634.25	"F": 8695}
{"v": 1	"t": 1919603	"P": 1625.25	"F": 8752}
{"v": 1	"t": 1919623	"P": 1631.25	"F": 8812	"C": 46.45	"D": 3288	"sn": 54091930088003	"file": "/data/device_log/data0000.out"	"CO2": 3959.843994140625	"Tp": 25.865188598632812	"H": 17.724027633666992}
{"v": 1	"t": 1919644	"P": 1629.75	"F": 8686}
{"v": 1	"t": 1919665	"P": 1630.75	"F": 8990}
{"v": 1	"t": 1919685	"P": 1627.0	"F": 8649}
{"v": 1	"t": 1919705	"P": 1631.5	"F": 9031}
{"v": 1	"t": 1919726	"P": 1639.75	"F": 8494}
{"v": 1	"t": 1919746	"P": 1622.25	"F": 8400}
{"v": 1	"t": 1919766	"P": 1613.25	"F": 8596}
{"v": 1	"t": 1919787	"P": 1626.25	"F": 8474}
{"v": 1	"t": 1919807	"P": 1633.75	"F": 8452}
{"v": 1	"t": 1919827	"P": 1619.75	"F": 8505}
{"v": 1	"t": 1919848	"P": 1613.25	"F": 8745}
{"v": 1	"t": 1919868	"P": 1622.5	"F": 8732}
{"v": 1	"t": 1919888	"P": 1628.0	"F": 8618}
{"v": 1	"t": 1919909	"P": 1633.75	"F": 8256}
{"v": 1	"t": 1919929	"P": 1619.0	"F": 8739}
{"v": 1	"t": 1919949	"P": 1628.0	"F": 8619}
{"v": 1	"t": 1919970	"P": 1623.25	"F": 8682}
{"v": 1	"t": 1919990	"P": 1628.75	"F": 8564}
{"v": 1	"t": 1920011	"P": 1628.5	"F": 8415}
{"v": 1	"t": 1920031	"P": 1624.0	"F": 8299}
{"v": 1	"t": 1920051	"P": 1617.5	"F": 8086}
{"v": 1	"t": 1920072	"P": 1617.25	"F": 8450}
{"v": 1	"t": 1920092	"P": 1628.25	"F": 8497}
{"v": 1	"t": 1920112	"P": 1627.5	"F": 8604}
{"v": 1	"t": 1920133	"P": 1617.75	"F": 8299}
{"v": 1	"t": 1920153	"P": 1615.25	"F": 8384}
{"v": 1	"t": 1920173	"P": 1618.75	"F": 8321}
{"v": 1	"t": 1920194	"P": 1625.0	"F": 8191}
{"v": 1	"t": 1920214	"P": 1610.5	"F": 8207}
{"v": 1	"t": 1920234	"P": 1626.0	"F": 8246}
{"v": 1	"t": 1920255	"P": 1621.0	"F": 8060}
{"v": 1	"t": 1920275	"P": 1607.25	"F": 8113}
{"v": 1	"t": 1920295	"P": 1607.25	"F": 8139}
{"v": 1	"t": 1920316	"P": 1627.0	"F": 7938}
{"v": 1	"t": 1920336	"P": 1613.0	"F": 7983}
{"v": 1	"t": 1920356	"P": 1600.75	"F": 7716}
{"v": 1	"t": 1920377	"P": 1597.75	"F": 7692}
{"v": 1	"t": 1920397	"P": 1607.75	"F": 7493}
{"v": 1	"t": 1920417	"P": 1598.25	"F": 7359}
{"v": 1	"t": 1920438	"P": 1584.0	"F": 7002}
{"v": 1	"t": 1920458	"P": 1586.0	"F": 6826}
{"v": 1	"t": 1920478	"P": 1584.0	"F": 6447}
{"v": 1	"t": 1920499	"P": 1570.0	"F": 6499}
{"v": 1	"t": 1920519	"P": 1570.5	"F": 6118}
{"v": 1	"t": 1920540	"P": 1576.5	"F": 6021}
{"v": 1	"t": 1920560	"P": 1558.75	"F": 5840}
{"v": 1	"t": 1920580	"P": 1553.5	"F": 5261}
{"v": 1	"t": 1920601	"P": 1558.5	"F": 5091}
{"v": 1	"t": 1920621	"P": 1549.25	"F": 5014}
{"v": 1	"t": 1920641	"P": 1543.25	"F": 4792	"C": 46.47	"D": 3288	"sn": 54091930088003	"file": "/data/device_log/data0000.out"}
{"v": 1	"t": 1920662	"P": 1543.25	"F": 4924}
{"v": 1	"t": 1920682	"P": 1540.0	"F": 4544}
{"v": 1	"t": 1920703	"P": 1534.5	"F": 4382}
{"v": 1	"t": 1920723	"P": 1534.0	"F": 4338}
{"v": 1	"t": 1920743	"P": 1536.0	"F": 4077}
{"v": 1	"t": 1920764	"P": 1532.0	"F": 4067}
{"v": 1	"t": 1920784	"P": 1525.0	"F": 3975}
{"v": 1	"t": 1920804	"P": 1528.75	"F": 3769}
{"v": 1	"t": 1920825	"P": 1537.5	"F": 3826}
{"v": 1	"t": 1920845	"P": 1532.5	"F": 3864}
{"v": 1	"t": 1920865	"P": 1518.0	"F": 3771}
{"v": 1	"t": 1920886	"P": 1526.75	"F": 3837}
{"v": 1	"t": 1920906	"P": 1533.5	"F": 3774}
{"v": 1	"t": 1920926	"P": 1526.0	"F": 3815}
{"v": 1	"t": 1920947	"P": 1516.5	"F": 3824}
{"v": 1	"t": 1920967	"P": 1527.5	"F": 3617}
{"v": 1	"t": 1920987	"P": 1528.0	"F": 3792}
{"v": 1	"t": 1921008	"P": 1527.75	"F": 3612}
{"v": 1	"t": 1921028	"P": 1524.5	"F": 3749}
{"v": 1	"t": 1921049	"P": 1531.5	"F": 3717}
{"v": 1	"t": 1921069	"P": 1525.0	"F": 3619}
{"v": 1	"t": 1921089	"P": 1532.5	"F": 3668}
{"v": 1	"t": 1921110	"P": 1534.0	"F": 3782}
{"v": 1	"t": 1921130	"P": 1526.5	"F": 3850}
{"v": 1	"t": 1921150	"P": 1528.5	"F": 3951}
{"v": 1	"t": 1921171	"P": 1541.25	"F": 3885}
{"v": 1	"t": 1921191	"P": 1533.75	"F": 4055}
{"v": 1	"t": 1921211	"P": 1527.0	"F": 3907}
{"v": 1	"t": 1921232	"P": 1531.0	"F": 4064}
{"v": 1	"t": 1921252	"P": 1544.5	"F": 4112}
{"v": 1	"t": 1921272	"P": 1545.0	"F": 4315}
{"v": 1	"t": 1921293	"P": 1534.75	"F": 4142}
{"v": 1	"t": 1921313	"P": 1548.0	"F": 4566}
{"v": 1	"t": 1921333	"P": 1555.25	"F": 4722}
{"v": 1	"t": 1921354	"P": 1555.0	"F": 4970}
{"v": 1	"t": 1921374	"P": 1549.5	"F": 5307}
{"v": 1	"t": 1921394	"P": 1560.75	"F": 5502}
{"v": 1	"t": 1921415	"P": 1566.75	"F": 5659}
{"v": 1	"t": 1921435	"P": 1571.75	"F": 5909}
{"v": 1	"t": 1921455	"P": 1569.75	"F": 6161}
{"v": 1	"t": 1921476	"P": 1591.5	"F": 6400}
{"v": 1	"t": 1921496	"P": 1585.25	"F": 6300}
{"v": 1	"t": 1921516	"P": 1580.5	"F": 6588}
{"v": 1	"t": 1921537	"P": 1591.25	"F": 6829}
{"v": 1	"t": 1921557	"P": 1599.0	"F": 7130}
{"v": 1	"t": 1921577	"P": 1596.0	"F": 7162}
{"v": 1	"t": 1921598	"P": 1593.25	"F": 7274}
{"v": 1	"t": 1921618	"P": 1607.75	"F": 7362}
{"v": 1	"t": 1921639	"P": 1612.75	"F": 7368}
{"v": 1	"t": 1921659	"P": 1613.5	"F": 7687	"C": 46.47	"D": 3288	"sn": 54091930088003	"file": "/data/device_log/data0000.out"	"CO2": 3812.412109375	"Tp": 25.865188598632812	"H": 17.62272071838379}
{"v": 1	"t": 1921681	"P": 1616.25	"F": 7689}
{"v": 1	"t": 1921702	"P": 1602.25	"F": 7869}
{"v": 1	"t": 1921722	"P": 1628.0	"F": 8210}
{"v": 1	"t": 1921743	"P": 1607.0	"F": 8345}
{"v": 1	"t": 1921763	"P": 1612.0	"F": 8300}
{"v": 1	"t": 1921783	"P": 1624.75	"F": 8247}
{"v": 1	"t": 1921804	"P": 1610.75	"F": 8520}
{"v": 1	"t": 1921824	"P": 1628.0	"F": 8543}
{"v": 1	"t": 1921845	"P": 1631.5	"F": 8571}
{"v": 1	"t": 1921865	"P": 1617.75	"F": 8548}
{"v": 1	"t": 1921885	"P": 1620.0	"F": 8800}
{"v": 1	"t": 1921906	"P": 1636.75	"F": 8555}
{"v": 1	"t": 1921926	"P": 1627.0	"F": 8679}
{"v": 1	"t": 1921946	"P": 1626.5	"F": 8664}
{"v": 1	"t": 1921967	"P": 1623.25	"F": 8788}
{"v": 1	"t": 1921987	"P": 1636.75	"F": 8440}
{"v": 1	"t": 1922007	"P": 1634.25	"F": 8677}
{"v": 1	"t": 1922028	"P": 1624.5	"F": 8764}
{"v": 1	"t": 1922048	"P": 1630.5	"F": 8684}
{"v": 1	"t": 1922068	"P": 1636.25	"F": 8394}
{"v": 1	"t": 1922089	"P": 1627.25	"F": 8564}
{"v": 1	"t": 1922109	"P": 1624.5	"F": 8324}
{"v": 1	"t": 1922129	"P": 1634.5	"F": 8936}
{"v": 1	"t": 1922150	"P": 1637.0	"F": 8761}
{"v": 1	"t": 1922170	"P": 1627.5	"F": 8990}
{"v": 1	"t": 1922190	"P": 1627.75	"F": 8848}
{"v": 1	"t": 1922211	"P": 1636.75	"F": 8677}
{"v": 1	"t": 1922231	"P": 1635.5	"F": 9001}
{"v": 1	"t": 1922251	"P": 1622.75	"F": 9019}
{"v": 1	"t": 1922272	"P": 1626.5	"F": 9071}
{"v": 1	"t": 1922292	"P": 1645.25	"F": 8870}
{"v": 1	"t": 1922312	"P": 1626.5	"F": 8725}
{"v": 1	"t": 1922333	"P": 1626.25	"F": 9070}
{"v": 1	"t": 1922353	"P": 1632.25	"F": 9250}
{"v": 1	"t": 1922374	"P": 1627.25	"F": 8970}
{"v": 1	"t": 1922394	"P": 1624.25	"F": 8798}
{"v": 1	"t": 1922414	"P": 1640.25	"F": 9122}
{"v": 1	"t": 1922435	"P": 1642.0	"F": 9082}
{"v": 1	"t": 1922455	"P": 1616.75	"F": 8998}
{"v": 1	"t": 1922475	"P": 1625.75	"F": 9059}
{"v": 1	"t": 1922496	"P": 1632.75	"F": 8645}
{"v": 1	"t": 1922516	"P": 1634.75	"F": 8994}
{"v": 1	"t": 1922536	"P": 1623.5	"F": 9137}
{"v": 1	"t": 1922557	"P": 1628.25	"F": 8391}
{"v": 1	"t": 1922577	"P": 1643.75	"F": 8809}
{"v": 1	"t": 1922597	"P": 1629.5	"F": 8499}
{"v": 1	"t": 1922618	"P": 1621.25	"F": 8698}
{"v": 1	"t": 1922638	"P": 1627.0	"F": 8825}
{"v": 1	"t": 1922658	"P": 1623.5	"F": 8972}
{"v": 1	"t": 1922679	"P": 1619.0	"F": 8345	"C": 46.47	"D": 3288	"sn": 54091930088003	"file": "/data/device_log/data0000.out"}
{"v": 1	"t": 1922699	"P": 1614.75	"F": 8554}
{"v": 1	"t": 1922720	"P": 1618.0	"F": 8759}
{"v": 1	"t": 1922740	"P": 1623.0	"F": 8391}
{"v": 1	"t": 1922760	"P": 1617.0	"F": 8591}
{"v": 1	"t": 1922781	"P": 1625.25	"F": 8202}
{"v": 1	"t": 1922801	"P": 1616.25	"F": 8034}
{"v": 1	"t": 1922821	"P": 1603.25	"F": 8251}
{"v": 1	"t": 1922842	"P": 1607.5	"F": 7890}
{"v": 1	"t": 1922862	"P": 1611.75	"F": 8003}
{"v": 1	"t": 1922883	"P": 1598.75	"F": 7455}
{"v": 1	"t": 1922903	"P": 1590.25	"F": 7581}
{"v": 1	"t": 1922923	"P": 1606.0	"F": 7403}
{"v": 1	"t": 1922944	"P": 1593.25	"F": 7019}
{"v": 1	"t": 1922964	"P": 1576.25	"F": 6562}
{"v": 1	"t": 1922984	"P": 1577.75	"F": 6455}
{"v": 1	"t": 1923005	"P": 1575.25	"F": 6364}
{"v": 1	"t": 1923025	"P": 1558.75	"F": 5802}
{"v": 1	"t": 1923045	"P": 1560.25	"F": 5638}
{"v": 1	"t": 1923066	"P": 1558.25	"F": 5385}
{"v": 1	"t": 1923086	"P": 1556.0	"F": 5305}
{"v": 1	"t": 1923106	"P": 1549.5	"F": 5060}
{"v": 1	"t": 1923127	"P": 1534.5	"F": 4858}
{"v": 1	"t": 1923147	"P": 1546.5	"F": 4772}
{"v": 1	"t": 1923167	"P": 1537.25	"F": 4402}
{"v": 1	"t": 1923188	"P": 1529.5	"F": 4258}
{"v": 1	"t": 1923208	"P": 1533.25	"F": 4218}
{"v": 1	"t": 1923228	"P": 1540.5	"F": 4192}
{"v": 1	"t": 1923249	"P": 1533.5	"F": 4110}
{"v": 1	"t": 1923269	"P": 1520.75	"F": 3818}
{"v": 1	"t": 1923289	"P": 1529.0	"F": 3874}
{"v": 1	"t": 1923310	"P": 1532.0	"F": 3668}
{"v": 1	"t": 1923330	"P": 1526.75	"F": 3741}
{"v": 1	"t": 1923350	"P": 1517.25	"F": 3610}
{"v": 1	"t": 1923371	"P": 1533.75	"F": 3655}
{"v": 1	"t": 1923391	"P": 1529.0	"F": 3558}
{"v": 1	"t": 1923412	"P": 1519.5	"F": 3598}
{"v": 1	"t": 1923432	"P": 1535.75	"F": 3581}
{"v": 1	"t": 1923452	"P": 1528.5	"F": 3537}
{"v": 1	"t": 1923473	"P": 1524.0	"F": 3645}
{"v": 1	"t": 1923493	"P": 1527.25	"F": 3659}
{"v": 1	"t": 1923513	"P": 1537.0	"F": 3629}
{"v": 1	"t": 1923534	"P": 1531.5	"F": 3574}
{"v": 1	"t": 1923554	"P": 1525.5	"F": 3760}
{"v": 1	"t": 1923574	"P": 1530.25	"F": 3752}
{"v": 1	"t": 1923595	"P": 1542.5	"F": 3974}
{"v": 1	"t": 1923615	"P": 1534.25	"F": 4022}
{"v": 1	"t": 1923635	"P": 1522.5	"F": 4019}
{"v": 1	"t": 1923656	"P": 1541.5	"F": 4101}
{"v": 1	"t": 1923676	"P": 1546.25	"F": 4158}
{"v": 1	"t": 1923696	"P": 1534.0	"F": 4028	"C": 46.46	"D": 3288	"sn": 54091930088003	"file": "/data/device_log/data0000.out"	"CO2": 3289.213623046875	"Tp": 25.8358154296875	"H": 17.42782974243164}
{"v": 1	"t": 1923718	"P": 1534.5	"F": 4071}
{"v": 1	"t": 1923738	"P": 1537.75	"F": 4269}
{"v": 1	"t": 1923758	"P": 1546.0	"F": 4334}
{"v": 1	"t": 1923779	"P": 1542.5	"F": 4299}
{"v": 1	"t": 1923799	"P": 1539.0	"F": 4527}
{"v": 1	"t": 1923819	"P": 1550.0	"F": 4610}
{"v": 1	"t": 1923840	"P": 1561.75	"F": 4704}
{"v": 1	"t": 1923860	"P": 1552.75	"F": 5198}
{"v": 1	"t": 1923880	"P": 1547.25	"F": 5215}
{"v": 1	"t": 1923901	"P": 1568.0	"F": 5567}
{"v": 1	"t": 1923921	"P": 1563.75	"F": 5683}
{"v": 1	"t": 1923942	"P": 1570.0	"F": 6152}
{"v": 1	"t": 1923962	"P": 1580.5	"F": 6382}
{"v": 1	"t": 1923982	"P": 1583.75	"F": 6285}
{"v": 1	"t": 1924003	"P": 1584.75	"F": 6607}
{"v": 1	"t": 1924023	"P": 1597.0	"F": 7059}
{"v": 1	"t": 1924043	"P": 1595.5	"F": 6884}
{"v": 1	"t": 1924064	"P": 1595.5	"F": 6886}
{"v": 1	"t": 1924084	"P": 1598.5	"F": 7378}
{"v": 1	"t": 1924104	"P": 1609.5	"F": 7396}
{"v": 1	"t": 1924125	"P": 1621.5	"F": 8006}
{"v": 1	"t": 1924145	"P": 1609.0	"F": 8297}
{"v": 1	"t": 1924165	"P": 1613.0	"F": 8042}
{"v": 1	"t": 1924186	"P": 1620.5	"F": 8363}
{"v": 1	"t": 1924206	"P": 1616.0	"F": 8001}
{"v": 1	"t": 1924226	"P": 1609.5	"F": 8442}
{"v": 1	"t": 1924247	"P": 1621.0	"F": 8517}
{"v": 1	"t": 1924267	"P": 1631.5	"F": 8681}
{"v": 1	"t": 1924287	"P": 1635.25	"F": 8347}
{"v": 1	"t": 1924308	"P": 1620.0	"F": 8779}
{"v": 1	"t": 1924328	"P": 1631.25	"F": 8913}
{"v": 1	"t": 1924348	"P": 1635.0	"F": 8649}
{"v": 1	"t": 1924369	"P": 1622.75	"F": 8648}
{"v": 1	"t": 1924389	"P": 1619.5	"F": 8838}
{"v": 1	"t": 1924409	"P": 1639.0	"F": 8383}
{"v": 1	"t": 1924430	"P": 1640.0	"F": 9224}
{"v": 1	"t": 1924450	"P": 1628.0	"F": 8489}
{"v": 1	"t": 1924470	"P": 1625.25	"F": 8998}
{"v": 1	"t": 1924491	"P": 1642.25	"F": 8061}
{"v": 1	"t": 1924511	"P": 1626.5	"F": 8810}
{"v": 1	"t": 1924532	"P": 1633.0	"F": 8730}
{"v": 1	"t": 1924552	"P": 1628.0	"F": 8701}
{"v": 1	"t": 1924572	"P": 1642.0	"F": 8573}
{"v": 1	"t": 1924593	"P": 1617.25	"F": 8729}
{"v": 1	"t": 1924613	"P": 1628.0	"F": 8659}
{"v": 1	"t": 1924633	"P": 1635.25	"F": 9083}
{"v": 1	"t": 1924654	"P": 1632.25	"F": 8566}
{"v": 1	"t": 1924674	"P": 1619.0	"F": 8886}
{"v": 1	"t": 1924694	"P": 1623.5	"F": 8892}
{"v": 1	"t": 1924715	"P": 1633.25	"F": 8735	"C": 46.465	"D": 3288	"sn": 54091930088003	"file": "/data/device_log/data0000.out"}
{"v": 1	"t": 1924735	"P": 1625.0	"F": 9005}
{"v": 1	"t": 1924755	"P": 1623.5	"F": 8645}
{"v": 1	"t": 1924776	"P": 1632.75	"F": 8709}
{"v": 1	"t": 1924796	"P": 1624.5	"F": 8750}
{"v": 1	"t": 1924816	"P": 1624.25	"F": 8596}
{"v": 1	"t": 1924837	"P": 1640.25	"F": 9086}
{"v": 1	"t": 1924857	"P": 1641.25	"F": 8892}
{"v": 1	"t": 1924878	"P": 1626.5	"F": 8610}
{"v": 1	"t": 1924898	"P": 1621.25	"F": 9015}
{"v": 1	"t": 1924918	"P": 1636.25	"F": 8746}
{"v": 1	"t": 1924939	"P": 1636.75	"F": 8783}
{"v": 1	"t": 1924959	"P": 1632.25	"F": 8539}
{"v": 1	"t": 1924979	"P": 1636.0	"F": 8476}
{"v": 1	"t": 1925000	"P": 1633.25	"F": 8997}
{"v": 1	"t": 1925020	"P": 1629.25	"F": 8880}
{"v": 1	"t": 1925041	"P": 1636.75	"F": 8816}
{"v": 1	"t": 1925061	"P": 1642.75	"F": 9042}
{"v": 1	"t": 1925082	"P": 1624.5	"F": 9001}
{"v": 1	"t": 1925102	"P": 1633.5	"F": 8723}
{"v": 1	"t": 1925123	"P": 1622.75	"F": 8715}
{"v": 1	"t": 1925143	"P": 1611.0	"F": 8647}
{"v": 1	"t": 1925163	"P": 1627.0	"F": 8352}
{"v": 1	"t": 1925184	"P": 1614.0	"F": 8039}
{"v": 1	"t": 1925204	"P": 1607.5	"F": 8247}
{"v": 1	"t": 1925224	"P": 1610.75	"F": 7744}
{"v": 1	"t": 1925245	"P": 1610.25	"F": 7770}
{"v": 1	"t": 1925265	"P": 1593.75	"F": 7513}
{"v": 1	"t": 1925285	"P": 1577.5	"F": 6998}
{"v": 1	"t": 1925306	"P": 1583.5	"F": 6836}
{"v": 1	"t": 1925326	"P": 1582.75	"F": 6524}
{"v": 1	"t": 1925346	"P": 1568.0	"F": 6054}
{"v": 1	"t": 1925367	"P": 1560.25	"F": 6076}
{"v": 1	"t": 1925387	"P": 1566.0	"F": 5881}
{"v": 1	"t": 1925407	"P": 1558.5	"F": 5474}
{"v": 1	"t": 1925428	"P": 1543.25	"F": 5351}
{"v": 1	"t": 1925448	"P": 1545.0	"F": 4971}
{"v": 1	"t": 1925468	"P": 1552.25	"F": 4847}
{"v": 1	"t": 1925489	"P": 1540.0	"F": 4679}
{"v": 1	"t": 1925509	"P": 1529.75	"F": 4559}
{"v": 1	"t": 1925529	"P": 1529.25	"F": 4126}
{"v": 1	"t": 1925550	"P": 1537.75	"F": 4229}
{"v": 1	"t": 1925570	"P": 1534.25	"F": 4103}
{"v": 1	"t": 1925590	"P": 1521.5	"F": 3934}
{"v": 1	"t": 1925611	"P": 1532.75	"F": 3820}
{"v": 1	"t": 1925631	"P": 1529.75	"F": 3803}
{"v": 1	"t": 1925651	"P": 1524.0	"F": 3747}
{"v": 1	"t": 1925672	"P": 1522.0	"F": 3499}
{"v": 1	"t": 1925692	"P": 1534.5	"F": 3502}
{"v": 1	"t": 1925712	"P": 1524.75	"F": 3476}
{"v": 1	"t": 1925733	"P": 1521.5	"F": 3467	"C": 46.49	"D": 3288	"sn": 54091930088003	"file": "/data/device_log/data0000.out"	"CO2": 3682.066650390625	"Tp": 25.851837158203125	"H": 17.29545783996582}
{"v": 1	"t": 1925754	"P": 1519.5	"F": 3460}
{"v": 1	"t": 1925774	"P": 1523.75	"F": 3446}
{"v": 1	"t": 1925795	"P": 1528.75	"F": 3504}
{"v": 1	"t": 1925815	"P": 1516.0	"F": 3326}
{"v": 1	"t": 1925835	"P": 1514.25	"F": 3418}
{"v": 1	"t": 1925856	"P": 1529.0	"F": 3295}
{"v": 1	"t": 1925876	"P": 1523.5	"F": 3360}
{"v": 1	"t": 1925896	"P": 1519.25	"F": 3351}
{"v": 1	"t": 1925917	"P": 1523.5	"F": 3313}
{"v": 1	"t": 1925937	"P": 1531.25	"F": 3374}
{"v": 1	"t": 1925957	"P": 1526.0	"F": 3325}
{"v": 1	"t": 1925978	"P": 1522.75	"F": 3442}
{"v": 1	"t": 1925998	"P": 1535.5	"F": 3440}
{"v": 1	"t": 1926018	"P": 1534.75	"F": 3679}
{"v": 1	"t": 1926039	"P": 1524.5	"F": 3784}
{"v": 1	"t": 1926059	"P": 1532.75	"F": 4013}
{"v": 1	"t": 1926079	"P": 1548.25	"F": 4089}
{"v": 1	"t": 1926100	"P": 1547.5	"F": 4272}
{"v": 1	"t": 1926120	"P": 1535.5	"F": 4576}
{"v": 1	"t": 1926141	"P": 1552.0	"F": 4997}
{"v": 1	"t": 1926161	"P": 1559.5	"F": 5164}
{"v": 1	"t": 1926182	"P": 1547.0	"F": 5363}
{"v": 1	"t": 1926202	"P": 1567.75	"F": 5580}
{"v": 1	"t": 1926222	"P": 1576.5	"F": 5650}
{"v": 1	"t": 1926243	"P": 1566.25	"F": 6089}
{"v": 1	"t": 1926263	"P": 1570.0	"F": 6028}
{"v": 1	"t": 1926283	"P": 1582.5	"F": 6462}
{"v": 1	"t": 1926304	"P": 1587.75	"F": 6698}
{"v": 1	"t": 1926324	"P": 1583.5	"F": 6717}
{"v": 1	"t": 1926344	"P": 1589.75	"F": 6855}
{"v": 1	"t": 1926365	"P": 1602.0	"F": 7209}
{"v": 1	"t": 1926385	"P": 1598.25	"F": 7106}
{"v": 1	"t": 1926405	"P": 1597.0	"F": 7393}
{"v": 1	"t": 1926426	"P": 1611.25	"F": 7411}
{"v": 1	"t": 1926446	"P": 1611.5	"F": 7569}
{"v": 1	"t": 1926466	"P": 1610.75	"F": 7786}
{"v": 1	"t": 1926487	"P": 1606.75	"F": 7922}
{"v": 1	"t": 1926507	"P": 1617.25	"F": 8034}
{"v": 1	"t": 1926527	"P": 1611.0	"F": 8220}
{"v": 1	"t": 1926548	"P": 1616.75	"F": 8081}
{"v": 1	"t": 1926568	"P": 1626.5	"F": 8249}
{"v": 1	"t": 1926588	"P": 1619.25	"F": 8522}
{"v": 1	"t": 1926609	"P": 1631.75	"F": 8413}
{"v": 1	"t": 1926629	"P": 1622.0	"F": 8701}
{"v": 1	"t": 1926649	"P": 1629.25	"F": 8971}
{"v": 1	"t": 1926670	"P": 1633.5	"F": 8840}
{"v": 1	"t": 1926690	"P": 1622.5	"F": 8881}
{"v": 1	"t": 1926711	"P": 1631.5	"F": 8861}
{"v": 1	"t": 1926731	"P": 1627.0	"F": 9195}
{"v": 1	"t": 1926751	"P": 1618.5	"F": 8906	"C": 46.465	"D": 3288	"sn": 54091930088003	"file": "/data/device_log/data0000.out"}
{"v": 1	"t": 1926772	"P": 1629.75	"F": 9054}
{"v": 1	"t": 1926792	"P": 1647.75	"F": 9240}
{"v": 1	"t": 1926813	"P": 1627.0	"F": 9356}
{"v": 1	"t": 1926833	"P": 1629.25	"F": 9334}
{"v": 1	"t": 1926853	"P": 1644.5	"F": 9094}
{"v": 1	"t": 1926874	"P": 1639.25	"F": 9410}
{"v": 1	"t": 1926894	"P": 1622.0	"F": 9541}
{"v": 1	"t": 1926914	"P": 1626.25	"F": 9321}
{"v": 1	"t": 1926935	"P": 1636.5	"F": 9078}
{"v": 1	"t": 1926955	"P": 1638.75	"F": 9427}
{"v": 1	"t": 1926975	"P": 1630.0	"F": 9077}
{"v": 1	"t": 1926996	"P": 1642.0	"F": 9137}
{"v": 1	"t": 1927016	"P": 1646.25	"F": 9391}
{"v": 1	"t": 1927036	"P": 1640.0	"F": 9505}
{"v": 1	"t": 1927057	"P": 1619.75	"F": 9744}
{"v": 1	"t": 1927077	"P": 1642.5	"F": 9220}
{"v": 1	"t": 1927097	"P": 1639.0	"F": 9342}
{"v": 1	"t": 1927118	"P": 1638.0	"F": 9143}
{"v": 1	"t": 1927138	"P": 1642.75	"F": 9220}
{"v": 1	"t": 1927158	"P": 1649.5	"F": 9075}
{"v": 1	"t": 1927179	"P": 1642.75	"F": 9392}
{"v": 1	"t": 1927199	"P": 1628.75	"F": 8874}
{"v": 1	"t": 1927220	"P": 1638.5	"F": 9267}
{"v": 1	"t": 1927240	"P": 1633.75	"F": 9421}
{"v": 1	"t": 1927260	"P": 1629.75	"F": 9050}
{"v": 1	"t": 1927281	"P": 1634.25	"F": 8980}
{"v": 1	"t": 1927301	"P": 1645.0	"F": 9356}
{"v": 1	"t": 1927321	"P": 1633.75	"F": 9262}
{"v": 1	"t": 1927342	"P": 1632.5	"F": 9292}
{"v": 1	"t": 1927362	"P": 1642.75	"F": 9204}
{"v": 1	"t": 1927382	"P": 1641.5	"F": 8904}
{"v": 1	"t": 1927403	"P": 1619.75	"F": 9227}
{"v": 1	"t": 1927423	"P": 1641.25	"F": 9058}
{"v": 1	"t": 1927443	"P": 1634.5	"F": 8969}
{"v": 1	"t": 1927464	"P": 1627.75	"F": 9065}
{"v": 1	"t": 1927484	"P": 1629.0	"F": 8788}
{"v": 1	"t": 1927504	"P": 1636.5	"F": 9140}
{"v": 1	"t": 1927525	"P": 1629.5	"F": 8918}
{"v": 1	"t": 1927545	"P": 1612.0	"F": 8761}
{"v": 1	"t": 1927565	"P": 1629.75	"F": 8935}
{"v": 1	"t": 1927586	"P": 1637.25	"F": 8670}
{"v": 1	"t": 1927606	"P": 1632.75	"F": 8614}
{"v": 1	"t": 1927626	"P": 1617.25	"F": 8702}
{"v": 1	"t": 1927647	"P": 1624.75	"F": 8622}
{"v": 1	"t": 1927667	"P": 1629.75	"F": 8642}
{"v": 1	"t": 1927687	"P": 1615.25	"F": 8249}
{"v": 1	"t": 1927708	"P": 1609.0	"F": 8587}
{"v": 1	"t": 1927728	"P": 1616.0	"F": 8427}
{"v": 1	"t": 1927748	"P": 1611.75	"F": 7742}
{"v": 1	"t": 1927769	"P": 1601.0	"F": 7628	"C": 46.445	"D": 3288	"sn": 54091930088003	"file": "/data/device_log/data0000.out"	"CO2": 2834.1240234375	"Tp": 25.8358154296875	"H": 17.03104019165039}
{"v": 1	"t": 1927791	"P": 1602.5	"F": 7561}
{"v": 1	"t": 1927811	"P": 1594.0	"F": 7115}
{"v": 1	"t": 1927832	"P": 1584.0	"F": 7281}
{"v": 1	"t": 1927852	"P": 1584.25	"F": 6471}
{"v": 1	"t": 1927872	"P": 1573.75	"F": 6554}
{"v": 1	"t": 1927893	"P": 1565.25	"F": 6220}
{"v": 1	"t": 1927913	"P": 1567.25	"F": 5700}
{"v": 1	"t": 1927934	"P": 1564.5	"F": 5531}
{"v": 1	"t": 1927954	"P": 1550.75	"F": 5188}
{"v": 1	"t": 1927974	"P": 1543.25	"F": 5029}
{"v": 1	"t": 1927995	"P": 1553.0	"F": 4829}
{"v": 1	"t": 1928015	"P": 1541.75	"F": 4681}
{"v": 1	"t": 1928035	"P": 1532.75	"F": 4464}
{"v": 1	"t": 1928056	"P": 1541.25	"F": 4272}
{"v": 1	"t": 1928076	"P": 1532.0	"F": 4176}
{"v": 1	"t": 1928097	"P": 1528.5	"F": 3878}
{"v": 1	"t": 1928117	"P": 1536.75	"F": 3783}
{"v": 1	"t": 1928137	"P": 1533.5	"F": 3694}
{"v": 1	"t": 1928158	"P": 1520.25	"F": 3600}
{"v": 1	"t": 1928178	"P": 1521.5	"F": 3405}
{"v": 1	"t": 1928198	"P": 1523.25	"F": 3526}
{"v": 1	"t": 1928219	"P": 1516.75	"F": 3371}
{"v": 1	"t": 1928239	"P": 1515.0	"F": 3315}
{"v": 1	"t": 1928260	"P": 1525.5	"F": 3279}
{"v": 1	"t": 1928280	"P": 1516.75	"F": 3120}
{"v": 1	"t": 1928301	"P": 1520.0	"F": 3243}
{"v": 1	"t": 1928321	"P": 1517.25	"F": 3211}
{"v": 1	"t": 1928341	"P": 1513.5	"F": 3256}
{"v": 1	"t": 1928362	"P": 1525.25	"F": 3165}
{"v": 1	"t": 1928382	"P": 1523.75	"F": 3196}
{"v": 1	"t": 1928403	"P": 1512.5	"F": 3172}
{"v": 1	"t": 1928423	"P": 1521.25	"F": 3158}
{"v": 1	"t": 1928444	"P": 1521.25	"F": 3331}
{"v": 1	"t": 1928464	"P": 1515.25	"F": 3290}
{"v": 1	"t": 1928484	"P": 1525.25	"F": 3260}
{"v": 1	"t": 1928505	"P": 1529.75	"F": 3316}
{"v": 1	"t": 1928525	"P": 1519.75	"F": 3362}
{"v": 1	"t": 1928546	"P": 1528.0	"F": 3578}
{"v": 1	"t": 1928566	"P": 1525.25	"F": 3666}
{"v": 1	"t": 1928586	"P": 1524.0	"F": 3740}
{"v": 1	"t": 1928607	"P": 1538.5	"F": 4024}
{"v": 1	"t": 1928627	"P": 1545.75	"F": 4227}
{"v": 1	"t": 1928648	"P": 1543.75	"F": 4520}
{"v": 1	"t": 1928668	"P": 1551.75	"F": 4999}
{"v": 1	"t": 1928688	"P": 1556.75	"F": 5279}
{"v": 1	"t": 1928709	"P": 1549.0	"F": 5410}
{"v": 1	"t": 1928729	"P": 1559.0	"F": 5743}
{"v": 1	"t": 1928750	"P": 1581.75	"F": 5854}
{"v": 1	"t": 1928770	"P": 1572.5	"F": 6069}
{"v": 1	"t": 1928790	"P": 1573.0	"F": 6064	"C": 46.505	"D": 3287	"sn": 54091930088003	"file": "/data/device_log/data0000.out"}
{"v": 1	"t": 1928811	"P": 1585.0	"F": 6320}
{"v": 1	"t": 1928831	"P": 1584.25	"F": 6567}
{"v": 1	"t": 1928852	"P": 1587.0	"F": 7057}
{"v": 1	"t": 1928872	"P": 1598.5	"F": 7081}
{"v": 1	"t": 1928893	"P": 1589.75	"F": 7207}
{"v": 1	"t": 1928913	"P": 1603.25	"F": 7514}
{"v": 1	"t": 1928933	"P": 1620.0	"F": 7623}
{"v": 1	"t": 1928954	"P": 1604.25	"F": 7952}
{"v": 1	"t": 1928974	"P": 1606.0	"F": 7943}
{"v": 1	"t": 1928995	"P": 1629.0	"F": 8215}
{"v": 1	"t": 1929015	"P": 1625.0	"F": 7985}
{"v": 1	"t": 1929035	"P": 1615.75	"F": 8578}
{"v": 1	"t": 1929056	"P": 1635.25	"F": 8693}
{"v": 1	"t": 1929076	"P": 1641.5	"F": 9029}
{"v": 1	"t": 1929097	"P": 1631.25	"F": 8759}
{"v": 1	"t": 1929117	"P": 1634.0	"F": 8788}
{"v": 1	"t": 1929137	"P": 1642.25	"F": 9003}
{"v": 1	"t": 1929158	"P": 1642.0	"F": 8916}
{"v": 1	"t": 1929178	"P": 1648.0	"F": 9631}
{"v": 1	"t": 1929198	"P": 1653.5	"F": 9689}
{"v": 1	"t": 1929219	"P": 1644.0	"F": 9365}
{"v": 1	"t": 1929239	"P": 1627.0	"F": 8951}
{"v": 1	"t": 1929259	"P": 1654.25	"F": 9600}
{"v": 1	"t": 1929280	"P": 1639.0	"F": 9848}
{"v": 1	"t": 1929300	"P": 1634.25	"F": 9537}
{"v": 1	"t": 1929321	"P": 1656.0	"F": 9436}
{"v": 1	"t": 1929341	"P": 1656.5	"F": 9614}
{"v": 1	"t": 1929361	"P": 1651.25	"F": 9881}
{"v": 1	"t": 1929382	"P": 1636.5	"F": 9270}
{"v": 1	"t": 1929402	"P": 1647.0	"F": 9473}
{"v": 1	"t": 1929423	"P": 1636.25	"F": 9804}
{"v": 1	"t": 1929443	"P": 1643.5	"F": 9802}
{"v": 1	"t": 1929463	"P": 1648.75	"F": 9765}
{"v": 1	"t": 1929484	"P": 1646.25	"F": 9822}
{"v": 1	"t": 1929504	"P": 1637.75	"F": 9743}
{"v": 1	"t": 1929525	"P": 1654.0	"F": 10021}
{"v": 1	"t": 1929545	"P": 1649.0	"F": 9769}
{"v": 1	"t": 1929565	"P": 1636.5	"F": 9430}
{"v": 1	"t": 1929586	"P": 1642.75	"F": 9765}
{"v": 1	"t": 1929606	"P": 1645.75	"F": 9520}
{"v": 1	"t": 1929626	"P": 1646.25	"F": 9307}
{"v": 1	"t": 1929647	"P": 1653.25	"F": 9617}
{"v": 1	"t": 1929667	"P": 1644.75	"F": 9539}
{"v": 1	"t": 1929688	"P": 1645.0	"F": 9375}
{"v": 1	"t": 1929708	"P": 1645.5	"F": 9497}
{"v": 1	"t": 1929728	"P": 1649.0	"F": 9175}
{"v": 1	"t": 1929749	"P": 1642.0	"F": 9240}
{"v": 1	"t": 1929769	"P": 1638.25	"F": 9148}
{"v": 1	"t": 1929789	"P": 1632.75	"F": 8865}
{"v": 1	"t": 1929810	"P": 1639.5	"F": 9443	"C": 46.465	"D": 3287	"sn": 54091930088003	"file": "/data/device_log/data0000.out"	"CO2": 4295.67626953125	"Tp": 25.851837158203125	"H": 16.883649826049805}
{"v": 1	"t": 1929831	"P": 1651.75	"F": 9076}
{"v": 1	"t": 1929851	"P": 1630.25	"F": 9091}
{"v": 1	"t": 1929872	"P": 1627.75	"F": 9159}
{"v": 1	"t": 1929892	"P": 1644.75	"F": 9157}
{"v": 1	"t": 1929913	"P": 1632.25	"F": 9340}
{"v": 1	"t": 1929933	"P": 1623.0	"F": 9494}
{"v": 1	"t": 1929953	"P": 1641.75	"F": 9194}
{"v": 1	"t": 1929974	"P": 1634.25	"F": 8749}
{"v": 1	"t": 1929994	"P": 1610.5	"F": 8437}
{"v": 1	"t": 1930014	"P": 1623.75	"F": 8585}
{"v": 1	"t": 1930035	"P": 1626.25	"F": 8407}
{"v": 1	"t": 1930055	"P": 1613.0	"F": 8300}
{"v": 1	"t": 1930076	"P": 1614.75	"F": 7707}
{"v": 1	"t": 1930096	"P": 1609.25	"F": 7970}
{"v": 1	"t": 1930116	"P": 1599.0	"F": 7375}
{"v": 1	"t": 1930137	"P": 1596.5	"F": 7145}
{"v": 1	"t": 1930157	"P": 1587.25	"F": 6741}
{"v": 1	"t": 1930178	"P": 1577.5	"F": 6615}
{"v": 1	"t": 1930198	"P": 1565.5	"F": 6014}
{"v": 1	"t": 1930218	"P": 1571.25	"F": 5902}
{"v": 1	"t": 1930239	"P": 1560.25	"F": 5651}
{"v": 1	"t": 1930259	"P": 1548.25	"F": 5276}
{"v": 1	"t": 1930279	"P": 1550.75	"F": 4999}
{"v": 1	"t": 1930300	"P": 1550.25	"F": 4810}
{"v": 1	"t": 1930320	"P": 1535.0	"F": 4595}
{"v": 1	"t": 1930340	"P": 1533.25	"F": 4466}
{"v": 1	"t": 1930361	"P": 1540.75	"F": 4119}
{"v": 1	"t": 1930381	"P": 1532.25	"F": 3995}
{"v": 1	"t": 1930402	"P": 1519.75	"F": 3775}
{"v": 1	"t": 1930422	"P": 1530.0	"F": 3625}
{"v": 1	"t": 1930442	"P": 1523.25	"F": 3535}
{"v": 1	"t": 1930463	"P": 1515.25	"F": 3519}
{"v": 1	"t": 1930483	"P": 1524.0	"F": 3471}
{"v": 1	"t": 1930503	"P": 1525.25	"F": 3310}
{"v": 1	"t": 1930524	"P": 1516.25	"F": 3365}
{"v": 1	"t": 1930544	"P": 1513.0	"F": 3407}
{"v": 1	"t": 1930565	"P": 1523.0	"F": 3281}
{"v": 1	"t": 1930585	"P": 1515.0	"F": 3229}
{"v": 1	"t": 1930605	"P": 1509.5	"F": 3169}
{"v": 1	"t": 1930626	"P": 1519.0	"F": 3157}
{"v": 1	"t": 1930646	"P": 1516.0	"F": 3201}
{"v": 1	"t": 1930667	"P": 1511.5	"F": 3162}
{"v": 1	"t": 1930687	"P": 1519.75	"F": 3223}
{"v": 1	"t": 1930707	"P": 1518.75	"F": 3273}
{"v": 1	"t": 1930728	"P": 1516.5	"F": 3204}
{"v": 1	"t": 1930748	"P": 1516.5	"F": 3179}
{"v": 1	"t": 1930768	"P": 1530.25	"F": 3278}
{"v": 1	"t": 1930789	"P": 1527.25	"F": 3111}
{"v": 1	"t": 1930809	"P": 1515.25	"F": 3446}
{"v": 1	"t": 1930830	"P": 1537.5	"F": 3604	"C": 46.485	"D": 3287	"sn": 54091930088003	"file": "/data/device_log/data0000.out"}
{"v": 1	"t": 1930850	"P": 1532.75	"F": 3617}
{"v": 1	"t": 1930870	"P": 1524.25	"F": 3910}
{"v": 1	"t": 1930891	"P": 1545.25	"F": 3895}
{"v": 1	"t": 1930911	"P": 1547.0	"F": 4335}
{"v": 1	"t": 1930932	"P": 1544.5	"F": 4527}
{"v": 1	"t": 1930952	"P": 1563.0	"F": 5164}
{"v": 1	"t": 1930972	"P": 1561.25	"F": 5303}
{"v": 1	"t": 1930993	"P": 1558.5	"F": 5562}
{"v": 1	"t": 1931013	"P": 1570.25	"F": 6040}
{"v": 1	"t": 1931033	"P": 1579.5	"F": 6236}
{"v": 1	"t": 1931054	"P": 1576.25	"F": 6496}
{"v": 1	"t": 1931074	"P": 1580.5	"F": 6608}
{"v": 1	"t": 1931095	"P": 1592.25	"F": 7001}
{"v": 1	"t": 1931115	"P": 1597.5	"F": 7308}
{"v": 1	"t": 1931135	"P": 1585.75	"F": 7085}
{"v": 1	"t": 1931156	"P": 1608.0	"F": 7522}
{"v": 1	"t": 1931176	"P": 1616.5	"F": 7584}
{"v": 1	"t": 1931197	"P": 1600.25	"F": 7878}
{"v": 1	"t": 1931217	"P": 1623.75	"F": 7877}
{"v": 1	"t": 1931237	"P": 1614.5	"F": 8010}
{"v": 1	"t": 1931258	"P": 1608.5	"F": 8170}
{"v": 1	"t": 1931278	"P": 1611.0	"F": 8356}
{"v": 1	"t": 1931298	"P": 1638.5	"F": 8080}
{"v": 1	"t": 1931319	"P": 1623.75	"F": 7918}
{"v": 1	"t": 1931339	"P": 1626.25	"F": 8408}
{"v": 1	"t": 1931360	"P": 1634.75	"F": 8418}
{"v": 1	"t": 1931380	"P": 1627.75	"F": 8969}
{"v": 1	"t": 1931400	"P": 1623.5	"F": 9057}
{"v": 1	"t": 1931421	"P": 1640.5	"F": 8562}
{"v": 1	"t": 1931441	"P": 1632.25	"F": 8843}
{"v": 1	"t": 1931461	"P": 1626.75	"F": 9126}
{"v": 1	"t": 1931482	"P": 1636.5	"F": 8688}
{"v": 1	"t": 1931502	"P": 1648.25	"F": 9407}
{"v": 1	"t": 1931522	"P": 1635.25	"F": 9352}
{"v": 1	"t": 1931543	"P": 1628.25	"F": 9050}
{"v": 1	"t": 1931563	"P": 1643.75	"F": 9493}
{"v": 1	"t": 1931584	"P": 1637.0	"F": 9294}
{"v": 1	"t": 1931604	"P": 1638.0	"F": 9591}
{"v": 1	"t": 1931624	"P": 1641.5	"F": 9596}
{"v": 1	"t": 1931645	"P": 1649.25	"F": 9169}
{"v": 1	"t": 1931665	"P": 1643.75	"F": 9217}
{"v": 1	"t": 1931685	"P": 1643.5	"F": 9452}
{"v": 1	"t": 1931706	"P": 1646.75	"F": 8952}
{"v": 1	"t": 1931726	"P": 1637.0	"F": 9046}
{"v": 1	"t": 1931747	"P": 1643.0	"F": 9547}
{"v": 1	"t": 1931767	"P": 1650.25	"F": 9342}
{"v": 1	"t": 1931787	"P": 1650.25	"F": 9849}
{"v": 1	"t": 1931808	"P": 1636.5	"F": 9850}
{"v": 1	"t": 1931828	"P": 1654.5	"F": 9810}
{"v": 1	"t": 1931848	"P": 1659.0	"F": 9434	"C": 46.485	"D": 3287	"sn": 54091930088003	"file": "/data/device_log/data0000.out"	"CO2": 3035.566162109375	"Tp": 25.8358154296875	"H": 17.031112670898438}
{"v": 1	"t": 1931870	"P": 1650.75	"F": 9854}
{"v": 1	"t": 1931890	"P": 1630.75	"F": 9650}
{"v": 1	"t": 1931911	"P": 1651.75	"F": 8901}
{"v": 1	"t": 1931931	"P": 1642.0	"F": 9507}
{"v": 1	"t": 1931951	"P": 1639.0	"F": 9613}
{"v": 1	"t": 1931972	"P": 1639.0	"F": 9243}
{"v": 1	"t": 1931992	"P": 1644.75	"F": 9588}
{"v": 1	"t": 1932013	"P": 1639.0	"F": 9305}
{"v": 1	"t": 1932033	"P": 1630.5	"F": 9135}
{"v": 1	"t": 1932053	"P": 1644.0	"F": 8981}
{"v": 1	"t": 1932074	"P": 1629.75	"F": 9457}
{"v": 1	"t": 1932094	"P": 1630.75	"F": 8829}
{"v": 1	"t": 1932114	"P": 1632.25	"F": 9245}
{"v": 1	"t": 1932135	"P": 1642.0	"F": 8798}
{"v": 1	"t": 1932155	"P": 1633.25	"F": 9129}
{"v": 1	"t": 1932176	"P": 1634.0	"F": 8953}
{"v": 1	"t": 1932196	"P": 1642.75	"F": 8825}
{"v": 1	"t": 1932216	"P": 1630.75	"F": 9081}
{"v": 1	"t": 1932237	"P": 1628.0	"F": 8740}
{"v": 1	"t": 1932257	"P": 1639.25	"F": 8704}
{"v": 1	"t": 1932278	"P": 1620.75	"F": 8656}
{"v": 1	"t": 1932298	"P": 1618.0	"F": 8507}
{"v": 1	"t": 1932318	"P": 1619.0	"F": 8428}
{"v": 1	"t": 1932339	"P": 1613.0	"F": 8200}
{"v": 1	"t": 1932359	"P": 1613.5	"F": 8053}
{"v": 1	"t": 1932380	"P": 1605.5	"F": 7782}
{"v": 1	"t": 1932400	"P": 1593.0	"F": 7451}
{"v": 1	"t": 1932421	"P": 1597.25	"F": 7509}
{"v": 1	"t": 1932441	"P": 1585.25	"F": 7084}
{"v": 1	"t": 1932461	"P": 1571.0	"F": 6633}
{"v": 1	"t": 1932482	"P": 1573.75	"F": 6741}
{"v": 1	"t": 1932502	"P": 1572.5	"F": 6289}
{"v": 1	"t": 1932523	"P": 1559.75	"F": 5958}
{"v": 1	"t": 1932543	"P": 1547.0	"F": 5702}
{"v": 1	"t": 1932563	"P": 1552.0	"F": 5458}
{"v": 1	"t": 1932584	"P": 1546.75	"F": 5190}
{"v": 1	"t": 1932604	"P": 1536.25	"F": 5098}
{"v": 1	"t": 1932624	"P": 1542.75	"F": 4852}
{"v": 1	"t": 1932645	"P": 1546.25	"F": 4559}
{"v": 1	"t": 1932665	"P": 1533.25	"F": 4480}
{"v": 1	"t": 1932686	"P": 1529.75	"F": 4135}
{"v": 1	"t": 1932706	"P": 1544.5	"F": 4195}
{"v": 1	"t": 1932726	"P": 1529.5	"F": 4097}
{"v": 1	"t": 1932747	"P": 1522.0	"F": 3953}
{"v": 1	"t": 1932767	"P": 1532.25	"F": 3858}
{"v": 1	"t": 1932787	"P": 1527.75	"F": 3757}
{"v": 1	"t": 1932808	"P": 1520.0	"F": 3525}
{"v": 1	"t": 1932828	"P": 1525.5	"F": 3556}
{"v": 1	"t": 1932848	"P": 1529.5	"F": 3386}
{"v": 1	"t": 1932869	"P": 1519.25	"F": 3466	"C": 46.525	"D": 3287	"sn": 54091930088003	"file": "/data/device_log/data0000.out"}
{"v": 1	"t": 1932889	"P": 1520.25	"F": 3392}
{"v": 1	"t": 1932910	"P": 1522.25	"F": 3258}
{"v": 1	"t": 1932930	"P": 1517.0	"F": 3486}
{"v": 1	"t": 1932950	"P": 1513.25	"F": 3346}
{"v": 1	"t": 1932971	"P": 1528.5	"F": 3355}
{"v": 1	"t": 1932991	"P": 1516.0	"F": 3123}
{"v": 1	"t": 1933012	"P": 1514.75	"F": 3321}
{"v": 1	"t": 1933032	"P": 1528.75	"F": 3379}
{"v": 1	"t": 1933052	"P": 1526.25	"F": 3305}
{"v": 1	"t": 1933073	"P": 1518.5	"F": 3386}
{"v": 1	"t": 1933093	"P": 1535.0	"F": 3506}
{"v": 1	"t": 1933114	"P": 1525.25	"F": 3627}
{"v": 1	"t": 1933134	"P": 1525.0	"F": 3746}
{"v": 1	"t": 1933154	"P": 1529.75	"F": 3821}
{"v": 1	"t": 1933175	"P": 1538.0	"F": 3618}
{"v": 1	"t": 1933195	"P": 1530.0	"F": 3921}
{"v": 1	"t": 1933215	"P": 1530.5	"F": 4174}
{"v": 1	"t": 1933236	"P": 1543.75	"F": 4057}
{"v": 1	"t": 1933256	"P": 1540.25	"F": 4218}
{"v": 1	"t": 1933277	"P": 1534.5	"F": 4438}
{"v": 1	"t": 1933297	"P": 1552.75	"F": 4869}
{"v": 1	"t": 1933317	"P": 1552.5	"F": 4998}
{"v": 1	"t": 1933338	"P": 1557.0	"F": 5247}
{"v": 1	"t": 1933358	"P": 1564.75	"F": 5546}
{"v": 1	"t": 1933378	"P": 1584.0	"F": 5944}
{"v": 1	"t": 1933399	"P": 1566.0	"F": 5953}
{"v": 1	"t": 1933419	"P": 1569.75	"F": 6354}
{"v": 1	"t": 1933439	"P": 1594.25	"F": 6434}
{"v": 1	"t": 1933460	"P": 1593.5	"F": 6706}
{"v": 1	"t": 1933480	"P": 1585.75	"F": 6935}
{"v": 1	"t": 1933501	"P": 1597.75	"F": 6880}
{"v": 1	"t": 1933521	"P": 1607.0	"F": 6989}
{"v": 1	"t": 1933541	"P": 1593.75	"F": 7408}
{"v": 1	"t": 1933562	"P": 1598.25	"F": 7418}
{"v": 1	"t": 1933582	"P": 1612.25	"F": 7717}
{"v": 1	"t": 1933603	"P": 1606.5	"F": 8022}
{"v": 1	"t": 1933623	"P": 1608.5	"F": 7706}
{"v": 1	"t": 1933643	"P": 1621.0	"F": 7887}
{"v": 1	"t": 1933664	"P": 1615.5	"F": 8201}
{"v": 1	"t": 1933684	"P": 1623.25	"F": 8490}
{"v": 1	"t": 1933704	"P": 1625.75	"F": 8407}
{"v": 1	"t": 1933725	"P": 1629.75	"F": 8751}
{"v": 1	"t": 1933745	"P": 1632.75	"F": 8753}
{"v": 1	"t": 1933765	"P": 1628.5	"F": 9020}
{"v": 1	"t": 1933786	"P": 1636.0	"F": 8689}
{"v": 1	"t": 1933806	"P": 1626.25	"F": 8800}
{"v": 1	"t": 1933827	"P": 1629.25	"F": 9174}
{"v": 1	"t": 1933847	"P": 1642.0	"F": 9177}
{"v": 1	"t": 1933867	"P": 1641.5	"F": 9205}
{"v": 1	"t": 1933888	"P": 1625.5	"F": 9247	"C": 46.505	"D": 3287	"sn": 54091930088003	"file": "/data/device_log/data0000.out"	"CO2": 2259.00927734375	"Tp": 25.8358154296875	"H": 17.295623779296875}
{"v": 1	"t": 1933908	"P": 1634.0	"F": 9308}
{"v": 1	"t": 1933929	"P": 1643.25	"F": 8935}
{"v": 1	"t": 1933949	"P": 1628.25	"F": 8991}
{"v": 1	"t": 1933969	"P": 1638.0	"F": 9249}
{"v": 1	"t": 1933990	"P": 1643.0	"F": 9107}
{"v": 1	"t": 1934010	"P": 1634.25	"F": 8932}
{"v": 1	"t": 1934030	"P": 1629.75	"F": 9180}
{"v": 1	"t": 1934051	"P": 1648.75	"F": 9480}
{"v": 1	"t": 1934071	"P": 1630.25	"F": 9180}
{"v": 1	"t": 1934092	"P": 1625.0	"F": 9521}
{"v": 1	"t": 1934112	"P": 1645.75	"F": 9230}
{"v": 1	"t": 1934132	"P": 1629.5	"F": 9110}
{"v": 1	"t": 1934153	"P": 1626.5	"F": 8929}
{"v": 1	"t": 1934173	"P": 1641.5	"F": 9186}
{"v": 1	"t": 1934193	"P": 1639.25	"F": 8959}
{"v": 1	"t": 1934214	"P": 1626.75	"F": 8913}
{"v": 1	"t": 1934234	"P": 1630.0	"F": 9222}
{"v": 1	"t": 1934255	"P": 1636.25	"F": 9237}
{"v": 1	"t": 1934275	"P": 1627.25	"F": 8958}
{"v": 1	"t": 1934295	"P": 1635.25	"F": 8757}
{"v": 1	"t": 1934316	"P": 1641.0	"F": 9083}
{"v": 1	"t": 1934336	"P": 1645.5	"F": 8925}
{"v": 1	"t": 1934356	"P": 1630.5	"F": 9072}
{"v": 1	"t": 1934377	"P": 1634.5	"F": 9226}
{"v": 1	"t": 1934397	"P": 1639.0	"F": 9048}
{"v": 1	"t": 1934418	"P": 1627.25	"F": 9229}
{"v": 1	"t": 1934438	"P": 1628.5	"F": 9366}
{"v": 1	"t": 1934458	"P": 1640.0	"F": 9100}
{"v": 1	"t": 1934479	"P": 1629.25	"F": 9251}
{"v": 1	"t": 1934499	"P": 1620.75	"F": 9298}
{"v": 1	"t": 1934519	"P": 1636.0	"F": 9114}
{"v": 1	"t": 1934540	"P": 1632.5	"F": 8946}
{"v": 1	"t": 1934560	"P": 1622.0	"F": 8937}
{"v": 1	"t": 1934581	"P": 1623.5	"F": 8938}
{"v": 1	"t": 1934601	"P": 1637.5	"F": 8763}
{"v": 1	"t": 1934621	"P": 1616.5	"F": 9195}
{"v": 1	"t": 1934642	"P": 1623.5	"F": 8739}
{"v": 1	"t": 1934662	"P": 1634.75	"F": 8610}
{"v": 1	"t": 1934682	"P": 1631.5	"F": 8683}
{"v": 1	"t": 1934703	"P": 1612.0	"F": 8577}
{"v": 1	"t": 1934723	"P": 1615.0	"F": 8185}
{"v": 1	"t": 1934744	"P": 1601.0	"F": 7629}
{"v": 1	"t": 1934764	"P": 1590.5	"F": 7441}
{"v": 1	"t": 1934784	"P": 1599.25	"F": 7174}
{"v": 1	"t": 1934805	"P": 1586.75	"F": 7219}
{"v": 1	"t": 1934825	"P": 1579.75	"F": 6630}
{"v": 1	"t": 1934845	"P": 1568.25	"F": 6378}
{"v": 1	"t": 1934866	"P": 1568.5	"F": 5849}
{"v": 1	"t": 1934886	"P": 1560.0	"F": 5714}
{"v": 1	"t": 1934907	"P": 1547.75	"F": 5339	"C": 46.515	"D": 3287	"sn": 54091930088003	"file": "/data/device_log/data0000.out"	"CO2": 3045.60498046875	"Tp": 25.851837158203125	"H": 17.622886657714844}
{"v": 1	"t": 1934928	"P": 1539.75	"F": 5030}
{"v": 1	"t": 1934948	"P": 1552.25	"F": 4806}
{"v": 1	"t": 1934969	"P": 1541.5	"F": 4598}
{"v": 1	"t": 1934989	"P": 1528.0	"F": 4278}
{"v": 1	"t": 1935009	"P": 1532.25	"F": 4007}
{"v": 1	"t": 1935030	"P": 1534.75	"F": 3964}
{"v": 1	"t": 1935050	"P": 1520.0	"F": 3711}
{"v": 1	"t": 1935070	"P": 1517.75	"F": 3580}
{"v": 1	"t": 1935091	"P": 1532.25	"F": 3304}
{"v": 1	"t": 1935111	"P": 1520.5	"F": 3227}
{"v": 1	"t": 1935132	"P": 1513.25	"F": 3220}
{"v": 1	"t": 1935152	"P": 1523.0	"F": 3236}
{"v": 1	"t": 1935172	"P": 1518.5	"F": 3121}
{"v": 1	"t": 1935193	"P": 1511.0	"F": 3098}
{"v": 1	"t": 1935213	"P": 1515.5	"F": 3020}
{"v": 1	"t": 1935234	"P": 1519.0	"F": 3048}
{"v": 1	"t": 1935254	"P": 1507.5	"F": 3078}
{"v": 1	"t": 1935274	"P": 1515.0	"F": 2994}
{"v": 1	"t": 1935295	"P": 1522.75	"F": 3114}
{"v": 1	"t": 1935315	"P": 1515.0	"F": 3092}
{"v": 1	"t": 1935335	"P": 1510.0	"F": 3087}
{"v": 1	"t": 1935356	"P": 1523.75	"F": 3097}
{"v": 1	"t": 1935376	"P": 1519.75	"F": 2976}
{"v": 1	"t": 1935396	"P": 1511.5	"F": 3022}
{"v": 1	"t": 1935417	"P": 1522.25	"F": 3166}
{"v": 1	"t": 1935437	"P": 1530.25	"F": 3003}
{"v": 1	"t": 1935458	"P": 1521.25	"F": 3117}
{"v": 1	"t": 1935478	"P": 1521.25	"F": 3326}
{"v": 1	"t": 1935498	"P": 1533.5	"F": 3587}
{"v": 1	"t": 1935519	"P": 1532.0	"F": 3689}
{"v": 1	"t": 1935539	"P": 1533.25	"F": 3917}
{"v": 1	"t": 1935559	"P": 1546.25	"F": 4177}
{"v": 1	"t": 1935580	"P": 1553.5	"F": 4845}
{"v": 1	"t": 1935600	"P": 1559.0	"F": 4868}
{"v": 1	"t": 1935621	"P": 1563.75	"F": 5301}
{"v": 1	"t": 1935641	"P": 1570.25	"F": 5520}
{"v": 1	"t": 1935661	"P": 1566.25	"F": 5643}
{"v": 1	"t": 1935682	"P": 1558.5	"F": 5967}
{"v": 1	"t": 1935702	"P": 1581.0	"F": 6065}
{"v": 1	"t": 1935723	"P": 1579.0	"F": 6333}
{"v": 1	"t": 1935743	"P": 1572.5	"F": 6177}
{"v": 1	"t": 1935763	"P": 1585.75	"F": 6344}
{"v": 1	"t": 1935784	"P": 1581.25	"F": 6606}
{"v": 1	"t": 1935804	"P": 1600.25	"F": 6605}
{"v": 1	"t": 1935825	"P": 1591.25	"F": 6672}
{"v": 1	"t": 1935845	"P": 1597.25	"F": 6919}
{"v": 1	"t": 1935866	"P": 1596.75	"F": 7205}
{"v": 1	"t": 1935886	"P": 1609.25	"F": 7174}
{"v": 1	"t": 1935906	"P": 1597.0	"F": 7385}
{"v": 1	"t": 1935927	"P": 1606.25	"F": 7282	"C": 46.52	"D": 3287	"sn": 54091930088003	"file": "/data/device_log/data0000.out"}
{"v": 1	"t": 1935947	"P": 1610.25	"F": 7628}
{"v": 1	"t": 1935968	"P": 1598.5	"F": 7894}
{"v": 1	"t": 1935988	"P": 1621.0	"F": 7804}
{"v": 1	"t": 1936009	"P": 1618.75	"F": 7898}
{"v": 1	"t": 1936029	"P": 1613.25	"F": 8465}
{"v": 1	"t": 1936049	"P": 1616.0	"F": 8399}
{"v": 1	"t": 1936070	"P": 1630.75	"F": 8471}
{"v": 1	"t": 1936090	"P": 1612.25	"F": 8604}
{"v": 1	"t": 1936110	"P": 1610.25	"F": 8667}
{"v": 1	"t": 1936131	"P": 1633.0	"F": 8502}
{"v": 1	"t": 1936151	"P": 1637.5	"F": 8967}
{"v": 1	"t": 1936172	"P": 1630.25	"F": 8701}
{"v": 1	"t": 1936192	"P": 1636.5	"F": 8688}
{"v": 1	"t": 1936212	"P": 1637.0	"F": 8532}
{"v": 1	"t": 1936233	"P": 1633.5	"F": 9069}
{"v": 1	"t": 1936253	"P": 1628.25	"F": 9268}
{"v": 1	"t": 1936273	"P": 1639.75	"F": 9201}
{"v": 1	"t": 1936294	"P": 1626.0	"F": 8999}
{"v": 1	"t": 1936314	"P": 1627.5	"F": 9027}
{"v": 1	"t": 1936334	"P": 1638.0	"F": 9106}
{"v": 1	"t": 1936355	"P": 1627.25	"F": 9640}
{"v": 1	"t": 1936375	"P": 1636.25	"F": 9913}
{"v": 1	"t": 1936396	"P": 1639.75	"F": 9026}
{"v": 1	"t": 1936416	"P": 1645.25	"F": 9298}
{"v": 1	"t": 1936436	"P": 1635.0	"F": 9392}
{"v": 1	"t": 1936457	"P": 1641.5	"F": 9795}
{"v": 1	"t": 1936477	"P": 1650.0	"F": 9398}
{"v": 1	"t": 1936498	"P": 1640.25	"F": 8815}
{"v": 1	"t": 1936518	"P": 1644.25	"F": 9347}
{"v": 1	"t": 1936538	"P": 1648.5	"F": 9497}
{"v": 1	"t": 1936559	"P": 1633.75	"F": 9680}
{"v": 1	"t": 1936579	"P": 1635.5	"F": 9182}
{"v": 1	"t": 1936599	"P": 1650.0	"F": 9656}
{"v": 1	"t": 1936620	"P": 1651.5	"F": 9407}
{"v": 1	"t": 1936640	"P": 1641.75	"F": 9464}
{"v": 1	"t": 1936661	"P": 1638.0	"F": 9727}
{"v": 1	"t": 1936681	"P": 1652.5	"F": 9712}
{"v": 1	"t": 1936701	"P": 1643.25	"F": 9829}
{"v": 1	"t": 1936722	"P": 1633.75	"F": 9688}
{"v": 1	"t": 1936742	"P": 1649.75	"F": 9519}
{"v": 1	"t": 1936762	"P": 1647.25	"F": 9260}
{"v": 1	"t": 1936783	"P": 1635.5	"F": 9184}
{"v": 1	"t": 1936803	"P": 1651.75	"F": 9317}
{"v": 1	"t": 1936823	"P": 1650.25	"F": 9419}
{"v": 1	"t": 1936844	"P": 1635.0	"F": 9289}
{"v": 1	"t": 1936864	"P": 1629.0	"F": 9592}
{"v": 1	"t": 1936885	"P": 1650.25	"F": 9213}
{"v": 1	"t": 1936905	"P": 1637.25	"F": 9373}
{"v": 1	"t": 1936925	"P": 1625.75	"F": 9251}
{"v": 1	"t": 1936946	"P": 1637.75	"F": 8784	"C": 46.495	"D": 3287	"sn": 54091930088003	"file": "/data/device_log/data0000.out"	"CO2": 2432.264404296875	"Tp": 25.822463989257812	"H": 17.72408103942871}
{"v": 1	"t": 1936967	"P": 1637.5	"F": 9021}
{"v": 1	"t": 1936988	"P": 1633.75	"F": 8930}
{"v": 1	"t": 1937008	"P": 1627.0	"F": 9370}
{"v": 1	"t": 1937028	"P": 1652.75	"F": 9260}
{"v": 1	"t": 1937049	"P": 1628.75	"F": 8984}
{"v": 1	"t": 1937069	"P": 1627.5	"F": 9221}
{"v": 1	"t": 1937090	"P": 1621.0	"F": 8493}
{"v": 1	"t": 1937111	"P": 1619.0	"F": 8120}
{"v": 1	"t": 1937130	"P": 1606.25	"F": 8258}
{"v": 1	"t": 1937151	"P": 1617.5	"F": 7897}
{"v": 1	"t": 1937171	"P": 1604.0	"F": 7597}
{"v": 1	"t": 1937192	"P": 1585.25	"F": 7152}
{"v": 1	"t": 1937212	"P": 1591.0	"F": 7048}
{"v": 1	"t": 1937232	"P": 1588.5	"F": 6715}
{"v": 1	"t": 1937253	"P": 1571.75	"F": 6295}
{"v": 1	"t": 1937273	"P": 1556.25	"F": 5830}
{"v": 1	"t": 1937293	"P": 1569.25	"F": 5655}
{"v": 1	"t": 1937314	"P": 1556.0	"F": 5274}
{"v": 1	"t": 1937334	"P": 1542.0	"F": 5216}
{"v": 1	"t": 1937355	"P": 1556.5	"F": 4781}
{"v": 1	"t": 1937375	"P": 1540.5	"F": 4661}
{"v": 1	"t": 1937395	"P": 1528.5	"F": 4387}
{"v": 1	"t": 1937416	"P": 1542.0	"F": 4187}
{"v": 1	"t": 1937436	"P": 1533.0	"F": 3966}
{"v": 1	"t": 1937456	"P": 1525.0	"F": 3980}
{"v": 1	"t": 1937477	"P": 1524.25	"F": 3677}
{"v": 1	"t": 1937497	"P": 1530.75	"F": 3557}
{"v": 1	"t": 1937518	"P": 1519.0	"F": 3581}
{"v": 1	"t": 1937538	"P": 1520.25	"F": 3355}
{"v": 1	"t": 1937558	"P": 1526.25	"F": 3122}
{"v": 1	"t": 1937579	"P": 1520.25	"F": 3057}
{"v": 1	"t": 1937599	"P": 1508.5	"F": 3107}
{"v": 1	"t": 1937619	"P": 1521.75	"F": 2962}
{"v": 1	"t": 1937640	"P": 1521.25	"F": 3089}
{"v": 1	"t": 1937660	"P": 1509.25	"F": 2959}
{"v": 1	"t": 1937681	"P": 1521.25	"F": 3073}
{"v": 1	"t": 1937701	"P": 1524.0	"F": 3010}
{"v": 1	"t": 1937721	"P": 1515.0	"F": 3097}
{"v": 1	"t": 1937742	"P": 1510.25	"F": 3113}
{"v": 1	"t": 1937762	"P": 1529.5	"F": 3106}
{"v": 1	"t": 1937782	"P": 1524.0	"F": 3122}
{"v": 1	"t": 1937803	"P": 1517.0	"F": 3216}
{"v": 1	"t": 1937823	"P": 1517.75	"F": 3118}
{"v": 1	"t": 1937843	"P": 1533.75	"F": 3435}
{"v": 1	"t": 1937864	"P": 1526.5	"F": 3420}
{"v": 1	"t": 1937884	"P": 1522.25	"F": 3527}
{"v": 1	"t": 1937904	"P": 1527.75	"F": 3687}
{"v": 1	"t": 1937925	"P": 1539.75	"F": 3723}
{"v": 1	"t": 1937945	"P": 1532.75	"F": 3972}
{"v": 1	"t": 1937965	"P": 1533.75	"F": 4144	"C": 46.505	"D": 3287	"sn": 54091930088003	"file": "/data/device_log/data0000.out"}
{"v": 1	"t": 1937986	"P": 1548.5	"F": 4191}
{"v": 1	"t": 1938006	"P": 1548.5	"F": 4647}
{"v": 1	"t": 1938027	"P": 1538.5	"F": 4786}
{"v": 1	"t": 1938047	"P": 1557.0	"F": 5135}
{"v": 1	"t": 1938067	"P": 1566.5	"F": 5308}
{"v": 1	"t": 1938088	"P": 1561.5	"F": 5687}
{"v": 1	"t": 1938108	"P": 1564.0	"F": 5978}
{"v": 1	"t": 1938128	"P": 1582.25	"F": 6134}
{"v": 1	"t": 1938149	"P": 1581.25	"F": 6369}
{"v": 1	"t": 1938169	"P": 1577.5	"F": 6618}
{"v": 1	"t": 1938189	"P": 1583.75	"F": 6861}
{"v": 1	"t": 1938210	"P": 1597.75	"F": 7169}
{"v": 1	"t": 1938230	"P": 1601.0	"F": 7001}
{"v": 1	"t": 1938250	"P": 1597.25	"F": 7360}
{"v": 1	"t": 1938271	"P": 1611.5	"F": 7313}
{"v": 1	"t": 1938291	"P": 1600.5	"F": 7595}
{"v": 1	"t": 1938311	"P": 1604.0	"F": 7908}
{"v": 1	"t": 1938332	"P": 1599.25	"F": 8076}
{"v": 1	"t": 1938352	"P": 1630.25	"F": 7600}
{"v": 1	"t": 1938372	"P": 1612.25	"F": 7839}
{"v": 1	"t": 1938393	"P": 1620.25	"F": 8265}
{"v": 1	"t": 1938413	"P": 1626.25	"F": 8338}
{"v": 1	"t": 1938433	"P": 1624.0	"F": 8562}
{"v": 1	"t": 1938454	"P": 1622.75	"F": 8977}
{"v": 1	"t": 1938474	"P": 1619.75	"F": 8842}
{"v": 1	"t": 1938494	"P": 1627.5	"F": 8721}
{"v": 1	"t": 1938515	"P": 1633.5	"F": 8758}
{"v": 1	"t": 1938535	"P": 1627.5	"F": 8777}
{"v": 1	"t": 1938555	"P": 1632.0	"F": 9003}
{"v": 1	"t": 1938576	"P": 1643.25	"F": 8413}
{"v": 1	"t": 1938596	"P": 1645.5	"F": 9021}
{"v": 1	"t": 1938616	"P": 1628.5	"F": 8949}
{"v": 1	"t": 1938637	"P": 1634.25	"F": 8996}
{"v": 1	"t": 1938657	"P": 1649.75	"F": 9225}
{"v": 1	"t": 1938677	"P": 1644.0	"F": 9339}
{"v": 1	"t": 1938698	"P": 1639.0	"F": 9712}
{"v": 1	"t": 1938718	"P": 1627.5	"F": 9043}
{"v": 1	"t": 1938738	"P": 1644.75	"F": 9202}
{"v": 1	"t": 1938759	"P": 1632.5	"F": 8714}
{"v": 1	"t": 1938779	"P": 1628.75	"F": 9285}
{"v": 1	"t": 1938799	"P": 1635.75	"F": 9271}
{"v": 1	"t": 1938820	"P": 1654.25	"F": 9574}
{"v": 1	"t": 1938840	"P": 1644.5	"F": 9300}
{"v": 1	"t": 1938860	"P": 1639.25	"F": 9914}
{"v": 1	"t": 1938881	"P": 1650.5	"F": 9631}
{"v": 1	"t": 1938901	"P": 1647.25	"F": 9424}
{"v": 1	"t": 1938921	"P": 1640.0	"F": 9494}
{"v": 1	"t": 1938942	"P": 1639.0	"F": 9629}
{"v": 1	"t": 1938962	"P": 1663.5	"F": 9690}
{"v": 1	"t": 1938982	"P": 1650.5	"F": 9707	"C": 46.505	"D": 3287	"sn": 54091930088003	"file": "/data/device_log/data0000.out"	"CO2": 3878.597412109375	"Tp": 25.851837158203125	"H": 17.824790954589844}
{"v": 1	"t": 1939004	"P": 1648.75	"F": 9699}
{"v": 1	"t": 1939024	"P": 1639.5	"F": 9737}
{"v": 1	"t": 1939044	"P": 1656.25	"F": 9573}
{"v": 1	"t": 1939065	"P": 1649.0	"F": 9586}
{"v": 1	"t": 1939085	"P": 1639.25	"F": 9829}
{"v": 1	"t": 1939105	"P": 1639.5	"F": 9250}
{"v": 1	"t": 1939126	"P": 1643.0	"F": 9408}
{"v": 1	"t": 1939146	"P": 1637.5	"F": 9139}
{"v": 1	"t": 1939166	"P": 1636.75	"F": 9247}
{"v": 1	"t": 1939187	"P": 1638.75	"F": 9490}
{"v": 1	"t": 1939207	"P": 1648.75	"F": 9229}
{"v": 1	"t": 1939227	"P": 1639.5	"F": 9296}
{"v": 1	"t": 1939248	"P": 1629.0	"F": 8922}
{"v": 1	"t": 1939268	"P": 1635.25	"F": 9153}
{"v": 1	"t": 1939288	"P": 1645.25	"F": 8951}
{"v": 1	"t": 1939309	"P": 1621.0	"F": 8729}
{"v": 1	"t": 1939329	"P": 1620.0	"F": 9060}
{"v": 1	"t": 1939349	"P": 1637.25	"F": 9022}
{"v": 1	"t": 1939370	"P": 1631.25	"F": 8981}
{"v": 1	"t": 1939390	"P": 1613.25	"F": 8460}
{"v": 1	"t": 1939410	"P": 1608.75	"F": 8534}
{"v": 1	"t": 1939431	"P": 1621.0	"F": 8247}
{"v": 1	"t": 1939451	"P": 1611.0	"F": 8013}
{"v": 1	"t": 1939471	"P": 1587.75	"F": 7470}
{"v": 1	"t": 1939492	"P": 1584.0	"F": 7075}
{"v": 1	"t": 1939512	"P": 1583.75	"F": 6657}
{"v": 1	"t": 1939532	"P": 1582.0	"F": 6785}
{"v": 1	"t": 1939553	"P": 1573.0	"F": 6339}
{"v": 1	"t": 1939573	"P": 1569.25	"F": 6152}
{"v": 1	"t": 1939594	"P": 1563.5	"F": 5705}
{"v": 1	"t": 1939614	"P": 1546.25	"F": 5262}
{"v": 1	"t": 1939634	"P": 1548.0	"F": 5051}
{"v": 1	"t": 1939655	"P": 1554.0	"F": 4776}
{"v": 1	"t": 1939675	"P": 1534.75	"F": 4777}
{"v": 1	"t": 1939695	"P": 1533.0	"F": 4392}
{"v": 1	"t": 1939716	"P": 1543.75	"F": 4123}
{"v": 1	"t": 1939736	"P": 1532.25	"F": 3876}
{"v": 1	"t": 1939756	"P": 1525.5	"F": 3818}
{"v": 1	"t": 1939777	"P": 1518.25	"F": 3642}
{"v": 1	"t": 1939797	"P": 1533.75	"F": 3696}
{"v": 1	"t": 1939818	"P": 1514.25	"F": 3476}
{"v": 1	"t": 1939838	"P": 1516.25	"F": 3279}
{"v": 1	"t": 1939858	"P": 1522.75	"F": 3149}
{"v": 1	"t": 1939879	"P": 1516.75	"F": 3191}
{"v": 1	"t": 1939899	"P": 1509.5	"F": 3166}
{"v": 1	"t": 1939919	"P": 1523.5	"F": 3042}
{"v": 1	"t": 1939940	"P": 1521.5	"F": 3143}
{"v": 1	"t": 1939960	"P": 1511.0	"F": 3119}
{"v": 1	"t": 1939980	"P": 1512.25	"F": 3130}
{"v": 1	"t": 1940001	"P": 1521.5	"F": 3063	"C": 46.525	"D": 3287	"sn": 54091930088003	"file": "/data/device_log/data0000.out"}
{"v": 1	"t": 1940021	"P": 1517.0	"F": 2983}
{"v": 1	"t": 1940042	"P": 1507.75	"F": 3023}
{"v": 1	"t": 1940062	"P": 1525.5	"F": 3180}
{"v": 1	"t": 1940082	"P": 1523.0	"F": 3131}
{"v": 1	"t": 1940103	"P": 1516.0	"F": 3197}
{"v": 1	"t": 1940123	"P": 1524.25	"F": 3085}
{"v": 1	"t": 1940143	"P": 1527.75	"F": 3104}
{"v": 1	"t": 1940164	"P": 1526.0	"F": 3059}
{"v": 1	"t": 1940184	"P": 1517.5	"F": 3298}
{"v": 1	"t": 1940204	"P": 1530.75	"F": 3649}
{"v": 1	"t": 1940225	"P": 1530.5	"F": 3806}
{"v": 1	"t": 1940245	"P": 1526.75	"F": 3769}
{"v": 1	"t": 1940265	"P": 1530.5	"F": 3920}
{"v": 1	"t": 1940286	"P": 1542.25	"F": 4303}
{"v": 1	"t": 1940306	"P": 1544.5	"F": 4347}
{"v": 1	"t": 1940326	"P": 1545.5	"F": 4724}
{"v": 1	"t": 1940347	"P": 1548.75	"F": 5072}
{"v": 1	"t": 1940367	"P": 1565.25	"F": 5337}
{"v": 1	"t": 1940387	"P": 1563.0	"F": 5658}
{"v": 1	"t": 1940408	"P": 1563.0	"F": 5622}
{"v": 1	"t": 1940428	"P": 1564.25	"F": 5973}
{"v": 1	"t": 1940448	"P": 1581.25	"F": 6057}
{"v": 1	"t": 1940469	"P": 1577.25	"F": 6394}
{"v": 1	"t": 1940489	"P": 1573.75	"F": 6515}
{"v": 1	"t": 1940509	"P": 1585.25	"F": 6807}
{"v": 1	"t": 1940530	"P": 1604.25	"F": 6930}
{"v": 1	"t": 1940550	"P": 1592.0	"F": 7131}
{"v": 1	"t": 1940570	"P": 1591.75	"F": 7341}
{"v": 1	"t": 1940591	"P": 1605.75	"F": 7344}
{"v": 1	"t": 1940611	"P": 1617.0	"F": 7368}
{"v": 1	"t": 1940631	"P": 1610.75	"F": 7614}
{"v": 1	"t": 1940652	"P": 1601.0	"F": 7874}
{"v": 1	"t": 1940672	"P": 1616.75	"F": 8022}
{"v": 1	"t": 1940692	"P": 1613.5	"F": 8015}
{"v": 1	"t": 1940713	"P": 1608.0	"F": 8246}
{"v": 1	"t": 1940733	"P": 1620.5	"F": 8289}
{"v": 1	"t": 1940753	"P": 1634.75	"F": 8657}
{"v": 1	"t": 1940774	"P": 1630.0	"F": 8532}
{"v": 1	"t": 1940794	"P": 1616.5	"F": 8912}
{"v": 1	"t": 1940814	"P": 1630.75	"F": 8457}
{"v": 1	"t": 1940835	"P": 1638.5	"F": 8949}
{"v": 1	"t": 1940855	"P": 1629.0	"F": 9081}
{"v": 1	"t": 1940875	"P": 1631.0	"F": 9022}
{"v": 1	"t": 1940896	"P": 1638.75	"F": 9389}
{"v": 1	"t": 1940916	"P": 1641.75	"F": 9261}
{"v": 1	"t": 1940936	"P": 1633.25	"F": 8941}
{"v": 1	"t": 1940957	"P": 1636.0	"F": 9248}
{"v": 1	"t": 1940977	"P": 1650.75	"F": 9415}
{"v": 1	"t": 1940997	"P": 1647.25	"F": 9346}
{"v": 1	"t": 1941018	"P": 1630.5	"F": 9132	"C": 46.5	"D": 3287	"sn": 54091930088003	"file": "/data/device_log/data0000.out"	"CO2": 3766.5078125	"Tp": 25.8785400390625	"H": 17.82516098022461}
{"v": 1	"t": 1941039	"P": 1650.5	"F": 8906}
{"v": 1	"t": 1941059	"P": 1643.5	"F": 9796}
{"v": 1	"t": 1941080	"P": 1659.75	"F": 9566}
{"v": 1	"t": 1941100	"P": 1646.25	"F": 9831}
{"v": 1	"t": 1941120	"P": 1641.0	"F": 9524}
{"v": 1	"t": 1941141	"P": 1648.5	"F": 9900}
{"v": 1	"t": 1941161	"P": 1653.0	"F": 9781}
{"v": 1	"t": 1941181	"P": 1643.5	"F": 9362}
{"v": 1	"t": 1941202	"P": 1642.0	"F": 9710}
{"v": 1	"t": 1941222	"P": 1659.75	"F": 9869}
{"v": 1	"t": 1941242	"P": 1656.5	"F": 10061}
{"v": 1	"t": 1941263	"P": 1642.25	"F": 9351}
{"v": 1	"t": 1941283	"P": 1643.5	"F": 9434}
{"v": 1	"t": 1941303	"P": 1650.75	"F": 9789}
{"v": 1	"t": 1941324	"P": 1654.0	"F": 9123}
{"v": 1	"t": 1941344	"P": 1634.5	"F": 9483}
{"v": 1	"t": 1941364	"P": 1644.5	"F": 9524}
{"v": 1	"t": 1941385	"P": 1652.0	"F": 9824}
{"v": 1	"t": 1941405	"P": 1640.5	"F": 9719}
{"v": 1	"t": 1941425	"P": 1637.25	"F": 9433}
{"v": 1	"t": 1941446	"P": 1651.0	"F": 9422}
{"v": 1	"t": 1941466	"P": 1649.0	"F": 9614}
{"v": 1	"t": 1941486	"P": 1634.0	"F": 9568}
{"v": 1	"t": 1941507	"P": 1637.25	"F": 9369}
{"v": 1	"t": 1941527	"P": 1646.0	"F": 9382}
{"v": 1	"t": 1941547	"P": 1641.75	"F": 9346}
{"v": 1	"t": 1941568	"P": 1638.25	"F": 9391}
{"v": 1	"t": 1941588	"P": 1629.5	"F": 9456}
{"v": 1	"t": 1941608	"P": 1649.75	"F": 9427}
{"v": 1	"t": 1941629	"P": 1636.75	"F": 9748}
{"v": 1	"t": 1941649	"P": 1621.75	"F": 8919}
{"v": 1	"t": 1941669	"P": 1626.25	"F": 8891}
{"v": 1	"t": 1941690	"P": 1638.5	"F": 8767}
{"v": 1	"t": 1941710	"P": 1622.25	"F": 8968}
{"v": 1	"t": 1941730	"P": 1625.0	"F": 8785}
{"v": 1	"t": 1941751	"P": 1621.75	"F": 8625}
{"v": 1	"t": 1941771	"P": 1619.25	"F": 8146}
{"v": 1	"t": 1941791	"P": 1613.25	"F": 7957}
{"v": 1	"t": 1941812	"P": 1595.5	"F": 7376}
{"v": 1	"t": 1941832	"P": 1599.25	"F": 6913}
{"v": 1	"t": 1941852	"P": 1586.5	"F": 6908}
{"v": 1	"t": 1941873	"P": 1579.0	"F": 6684}
{"v": 1	"t": 1941893	"P": 1559.25	"F": 6085}
{"v": 1	"t": 1941913	"P": 1572.5	"F": 6063}
{"v": 1	"t": 1941934	"P": 1559.0	"F": 5537}
{"v": 1	"t": 1941954	"P": 1551.5	"F": 5227}
{"v": 1	"t": 1941974	"P": 1550.5	"F": 5036}
{"v": 1	"t": 1941995	"P": 1547.5	"F": 4968}
{"v": 1	"t": 1942015	"P": 1536.0	"F": 4452}
{"v": 1	"t": 1942035	"P": 1529.25	"F": 4405	"C": 46.55	"D": 3287	"sn": 54091930088003	"file": "/data/device_log/data0000.out"}
{"v": 1	"t": 1942056	"P": 1537.75	"F": 4133}
{"v": 1	"t": 1942076	"P": 1530.5	"F": 3966}
{"v": 1	"t": 1942097	"P": 1517.5	"F": 3936}
{"v": 1	"t": 1942117	"P": 1529.25	"F": 3711}
{"v": 1	"t": 1942137	"P": 1524.25	"F": 3567}
{"v": 1	"t": 1942158	"P": 1516.5	"F": 3540}
{"v": 1	"t": 1942178	"P": 1511.5	"F": 3457}
{"v": 1	"t": 1942198	"P": 1519.0	"F": 3316}
{"v": 1	"t": 1942218	"P": 1517.5	"F": 3285}
{"v": 1	"t": 1942239	"P": 1514.75	"F": 3144}
{"v": 1	"t": 1942259	"P": 1514.25	"F": 3272}
{"v": 1	"t": 1942279	"P": 1522.75	"F": 3247}
{"v": 1	"t": 1942300	"P": 1519.0	"F": 3203}
{"v": 1	"t": 1942320	"P": 1518.0	"F": 3099}
{"v": 1	"t": 1942340	"P": 1514.0	"F": 3140}
{"v": 1	"t": 1942361	"P": 1525.5	"F": 3135}
{"v": 1	"t": 1942381	"P": 1516.5	"F": 3019}
{"v": 1	"t": 1942401	"P": 1511.5	"F": 3223}
{"v": 1	"t": 1942422	"P": 1511.0	"F": 3242}
{"v": 1	"t": 1942442	"P": 1529.5	"F": 3225}
{"v": 1	"t": 1942462	"P": 1524.25	"F": 3259}
{"v": 1	"t": 1942483	"P": 1519.5	"F": 3209}
{"v": 1	"t": 1942503	"P": 1525.25	"F": 3294}
{"v": 1	"t": 1942523	"P": 1529.5	"F": 3395}
{"v": 1	"t": 1942544	"P": 1532.0	"F": 3501}
{"v": 1	"t": 1942564	"P": 1521.0	"F": 3518}
{"v": 1	"t": 1942584	"P": 1531.75	"F": 3515}
{"v": 1	"t": 1942605	"P": 1535.0	"F": 3878}
{"v": 1	"t": 1942625	"P": 1531.5	"F": 3901}
{"v": 1	"t": 1942645	"P": 1537.25	"F": 4017}
{"v": 1	"t": 1942666	"P": 1547.25	"F": 4190}
{"v": 1	"t": 1942686	"P": 1551.75	"F": 4707}
{"v": 1	"t": 1942706	"P": 1552.25	"F": 5057}
{"v": 1	"t": 1942727	"P": 1560.0	"F": 5517}
{"v": 1	"t": 1942747	"P": 1573.5	"F": 5634}
{"v": 1	"t": 1942767	"P": 1570.75	"F": 6035}
{"v": 1	"t": 1942788	"P": 1584.75	"F": 6247}
{"v": 1	"t": 1942808	"P": 1586.75	"F": 6227}
{"v": 1	"t": 1942828	"P": 1593.25	"F": 6599}
{"v": 1	"t": 1942849	"P": 1589.5	"F": 6884}
{"v": 1	"t": 1942869	"P": 1586.75	"F": 7106}
{"v": 1	"t": 1942889	"P": 1601.5	"F": 7329}
{"v": 1	"t": 1942910	"P": 1609.75	"F": 7190}
{"v": 1	"t": 1942930	"P": 1598.75	"F": 7549}
{"v": 1	"t": 1942950	"P": 1607.0	"F": 7800}
{"v": 1	"t": 1942971	"P": 1610.25	"F": 7828}
{"v": 1	"t": 1942991	"P": 1619.25	"F": 8116}
{"v": 1	"t": 1943011	"P": 1617.0	"F": 8137}
{"v": 1	"t": 1943032	"P": 1611.5	"F": 7970}
{"v": 1	"t": 1943052	"P": 1631.25	"F": 7970	"C": 46.525	"D": 3287	"sn": 54091930088003	"file": "/data/device_log/data0000.out"	"CO2": 3032.567138671875	"Tp": 25.8358154296875	"H": 17.957468032836914}
{"v": 1	"t": 1943073	"P": 1617.0	"F": 8353}
{"v": 1	"t": 1943094	"P": 1621.5	"F": 8713}
{"v": 1	"t": 1943114	"P": 1624.0	"F": 8581}
{"v": 1	"t": 1943134	"P": 1626.75	"F": 8701}
{"v": 1	"t": 1943155	"P": 1646.25	"F": 8993}
{"v": 1	"t": 1943175	"P": 1623.25	"F": 9066}
{"v": 1	"t": 1943195	"P": 1633.0	"F": 8514}
{"v": 1	"t": 1943216	"P": 1642.25	"F": 9274}
{"v": 1	"t": 1943236	"P": 1644.25	"F": 8862}
{"v": 1	"t": 1943256	"P": 1636.25	"F": 9285}
{"v": 1	"t": 1943277	"P": 1631.5	"F": 9366}
{"v": 1	"t": 1943297	"P": 1648.75	"F": 9304}
{"v": 1	"t": 1943318	"P": 1638.0	"F": 9233}
{"v": 1	"t": 1943338	"P": 1627.5	"F": 9170}
{"v": 1	"t": 1943358	"P": 1645.75	"F": 9223}
{"v": 1	"t": 1943379	"P": 1637.25	"F": 9191}
{"v": 1	"t": 1943399	"P": 1633.5	"F": 9297}
{"v": 1	"t": 1943419	"P": 1643.25	"F": 9660}
{"v": 1	"t": 1943440	"P": 1650.0	"F": 9537}
{"v": 1	"t": 1943460	"P": 1638.0	"F": 9176}
{"v": 1	"t": 1943480	"P": 1641.0	"F": 9320}
{"v": 1	"t": 1943501	"P": 1646.0	"F": 9337}
{"v": 1	"t": 1943521	"P": 1645.5	"F": 9575}
{"v": 1	"t": 1943541	"P": 1635.0	"F": 9563}
{"v": 1	"t": 1943562	"P": 1651.5	"F": 9830}
{"v": 1	"t": 1943582	"P": 1657.0	"F": 9343}
{"v": 1	"t": 1943603	"P": 1652.5	"F": 9647}
{"v": 1	"t": 1943623	"P": 1653.25	"F": 10077}
{"v": 1	"t": 1943643	"P": 1666.5	"F": 9667}
{"v": 1	"t": 1943664	"P": 1651.25	"F": 9794}
{"v": 1	"t": 1943684	"P": 1646.5	"F": 9608}
{"v": 1	"t": 1943704	"P": 1652.25	"F": 9764}
{"v": 1	"t": 1943725	"P": 1655.75	"F": 9638}
{"v": 1	"t": 1943745	"P": 1642.75	"F": 9905}
{"v": 1	"t": 1943765	"P": 1649.25	"F": 9691}
{"v": 1	"t": 1943786	"P": 1657.5	"F": 9436}
{"v": 1	"t": 1943806	"P": 1643.25	"F": 9692}
{"v": 1	"t": 1943826	"P": 1641.75	"F": 9417}
{"v": 1	"t": 1943847	"P": 1656.0	"F": 8989}
{"v": 1	"t": 1943867	"P": 1653.75	"F": 9425}
{"v": 1	"t": 1943887	"P": 1637.5	"F": 9783}
{"v": 1	"t": 1943908	"P": 1634.75	"F": 9721}
{"v": 1	"t": 1943928	"P": 1655.0	"F": 9306}
{"v": 1	"t": 1943949	"P": 1642.25	"F": 9595}
{"v": 1	"t": 1943969	"P": 1628.75	"F": 9167}
{"v": 1	"t": 1943989	"P": 1631.75	"F": 9675}
{"v": 1	"t": 1944010	"P": 1641.25	"F": 9208}
{"v": 1	"t": 1944030	"P": 1632.25	"F": 9243}
{"v": 1	"t": 1944050	"P": 1628.5	"F": 8906}
{"v": 1	"t": 1944071	"P": 1634.0	"F": 8893	"C": 46.53	"D": 3287	"sn": 54091930088003	"file": "/data/device_log/data0000.out"}
{"v": 1	"t": 1944091	"P": 1611.75	"F": 8626}
{"v": 1	"t": 1944111	"P": 1612.25	"F": 8151}
{"v": 1	"t": 1944132	"P": 1604.75	"F": 7994}
{"v": 1	"t": 1944152	"P": 1614.75	"F": 7684}
{"v": 1	"t": 1944173	"P": 1591.75	"F": 7099}
{"v": 1	"t": 1944193	"P": 1577.5	"F": 7138}
{"v": 1	"t": 1944213	"P": 1579.5	"F": 6819}
{"v": 1	"t": 1944233	"P": 1580.75	"F": 6470}
{"v": 1	"t": 1944254	"P": 1566.5	"F": 6275}
{"v": 1	"t": 1944274	"P": 1557.25	"F": 5846}
{"v": 1	"t": 1944294	"P": 1568.5	"F": 5641}
{"v": 1	"t": 1944315	"P": 1557.25	"F": 5465}
{"v": 1	"t": 1944335	"P": 1537.5	"F": 4884}
{"v": 1	"t": 1944355	"P": 1537.5	"F": 4907}
{"v": 1	"t": 1944376	"P": 1546.5	"F": 4697}
{"v": 1	"t": 1944396	"P": 1537.25	"F": 4355}
{"v": 1	"t": 1944416	"P": 1525.75	"F": 4211}
{"v": 1	"t": 1944437	"P": 1523.75	"F": 3940}
{"v": 1	"t": 1944457	"P": 1536.25	"F": 3848}
{"v": 1	"t": 1944477	"P": 1525.75	"F": 3555}
{"v": 1	"t": 1944498	"P": 1515.75	"F": 3362}
{"v": 1	"t": 1944518	"P": 1521.5	"F": 3416}
{"v": 1	"t": 1944538	"P": 1524.25	"F": 3369}
{"v": 1	"t": 1944559	"P": 1520.5	"F": 3336}
{"v": 1	"t": 1944579	"P": 1507.5	"F": 3269}
{"v": 1	"t": 1944599	"P": 1516.75	"F": 3127}
{"v": 1	"t": 1944620	"P": 1519.75	"F": 3164}
{"v": 1	"t": 1944640	"P": 1513.5	"F": 2946}
{"v": 1	"t": 1944660	"P": 1507.75	"F": 3048}
{"v": 1	"t": 1944681	"P": 1523.75	"F": 3002}
{"v": 1	"t": 1944701	"P": 1517.0	"F": 3070}
{"v": 1	"t": 1944721	"P": 1508.25	"F": 3067}
{"v": 1	"t": 1944742	"P": 1514.5	"F": 2886}
{"v": 1	"t": 1944762	"P": 1528.25	"F": 2924}
{"v": 1	"t": 1944782	"P": 1520.25	"F": 3063}
{"v": 1	"t": 1944803	"P": 1516.0	"F": 3112}
{"v": 1	"t": 1944823	"P": 1522.25	"F": 3023}
{"v": 1	"t": 1944843	"P": 1534.25	"F": 3215}
{"v": 1	"t": 1944864	"P": 1528.25	"F": 3482}
{"v": 1	"t": 1944884	"P": 1523.25	"F": 3769}
{"v": 1	"t": 1944904	"P": 1534.25	"F": 3898}
{"v": 1	"t": 1944925	"P": 1546.25	"F": 4215}
{"v": 1	"t": 1944945	"P": 1543.75	"F": 4452}
{"v": 1	"t": 1944965	"P": 1545.75	"F": 4647}
{"v": 1	"t": 1944986	"P": 1557.5	"F": 5038}
{"v": 1	"t": 1945006	"P": 1569.5	"F": 5157}
{"v": 1	"t": 1945026	"P": 1563.5	"F": 5593}
{"v": 1	"t": 1945047	"P": 1566.0	"F": 5860}
{"v": 1	"t": 1945067	"P": 1581.75	"F": 6199}
{"v": 1	"t": 1945087	"P": 1579.0	"F": 6409	"C": 46.565	"D": 3287	"sn": 54091930088003	"file": "/data/device_log/data0000.out"	"CO2": 2589.865478515625	"Tp": 25.8358154296875	"H": 18.24445915222168}
{"v": 1	"t": 1945109	"P": 1587.0	"F": 6389}
{"v": 1	"t": 1945129	"P": 1583.75	"F": 6775}
{"v": 1	"t": 1945149	"P": 1597.75	"F": 6966}
{"v": 1	"t": 1945170	"P": 1607.5	"F": 7268}
{"v": 1	"t": 1945190	"P": 1601.25	"F": 7343}
{"v": 1	"t": 1945210	"P": 1596.5	"F": 7383}
{"v": 1	"t": 1945231	"P": 1612.5	"F": 7853}
{"v": 1	"t": 1945251	"P": 1609.25	"F": 7920}
{"v": 1	"t": 1945271	"P": 1609.0	"F": 7995}
{"v": 1	"t": 1945292	"P": 1615.25	"F": 8401}
{"v": 1	"t": 1945312	"P": 1624.5	"F": 8184}
{"v": 1	"t": 1945332	"P": 1625.25	"F": 8420}
{"v": 1	"t": 1945353	"P": 1610.0	"F": 8382}
{"v": 1	"t": 1945373	"P": 1618.0	"F": 8775}
{"v": 1	"t": 1945393	"P": 1633.5	"F": 8708}
{"v": 1	"t": 1945414	"P": 1635.0	"F": 8989}
{"v": 1	"t": 1945434	"P": 1626.25	"F": 8851}
{"v": 1	"t": 1945454	"P": 1642.0	"F": 8616}
{"v": 1	"t": 1945475	"P": 1639.5	"F": 8559}
{"v": 1	"t": 1945495	"P": 1623.75	"F": 8655}
{"v": 1	"t": 1945515	"P": 1632.75	"F": 8587}
{"v": 1	"t": 1945536	"P": 1632.25	"F": 9035}
{"v": 1	"t": 1945556	"P": 1638.75	"F": 8842}
{"v": 1	"t": 1945576	"P": 1621.75	"F": 9032}
{"v": 1	"t": 1945597	"P": 1631.75	"F": 8811}
{"v": 1	"t": 1945617	"P": 1647.25	"F": 9372}
{"v": 1	"t": 1945637	"P": 1634.75	"F": 9003}
{"v": 1	"t": 1945658	"P": 1621.5	"F": 8468}
{"v": 1	"t": 1945678	"P": 1628.0	"F": 8899}
{"v": 1	"t": 1945698	"P": 1634.0	"F": 8729}
{"v": 1	"t": 1945719	"P": 1636.5	"F": 9076}
{"v": 1	"t": 1945739	"P": 1624.75	"F": 8727}
{"v": 1	"t": 1945759	"P": 1630.25	"F": 8831}
{"v": 1	"t": 1945780	"P": 1644.75	"F": 8808}
{"v": 1	"t": 1945800	"P": 1626.5	"F": 9089}
{"v": 1	"t": 1945820	"P": 1628.0	"F": 9308}
{"v": 1	"t": 1945841	"P": 1632.5	"F": 8947}
{"v": 1	"t": 1945861	"P": 1651.0	"F": 9485}
{"v": 1	"t": 1945881	"P": 1627.0	"F": 9225}
{"v": 1	"t": 1945902	"P": 1622.75	"F": 9186}
{"v": 1	"t": 1945922	"P": 1634.25	"F": 9180}
{"v": 1	"t": 1945942	"P": 1636.5	"F": 9117}
{"v": 1	"t": 1945963	"P": 1628.5	"F": 9078}
{"v": 1	"t": 1945983	"P": 1628.5	"F": 9045}
{"v": 1	"t": 1946003	"P": 1637.5	"F": 8974}
{"v": 1	"t": 1946024	"P": 1629.25	"F": 8874}
{"v": 1	"t": 1946044	"P": 1626.5	"F": 9162}
{"v": 1	"t": 1946064	"P": 1627.25	"F": 9232}
{"v": 1	"t": 1946085	"P": 1647.75	"F": 8992}
{"v": 1	"t": 1946105	"P": 1630.75	"F": 8822	"C": 46.565	"D": 3287	"sn": 54091930088003	"file": "/data/device_log/data0000.out"}
{"v": 1	"t": 1946126	"P": 1618.25	"F": 8690}
{"v": 1	"t": 1946146	"P": 1628.0	"F": 9045}
{"v": 1	"t": 1946166	"P": 1632.0	"F": 9004}
{"v": 1	"t": 1946187	"P": 1622.25	"F": 8974}
{"v": 1	"t": 1946207	"P": 1642.0	"F": 8927}
{"v": 1	"t": 1946227	"P": 1628.5	"F": 8622}
{"v": 1	"t": 1946248	"P": 1614.25	"F": 8839}
{"v": 1	"t": 1946268	"P": 1636.5	"F": 8829}
{"v": 1	"t": 1946288	"P": 1637.0	"F": 9060}
{"v": 1	"t": 1946309	"P": 1629.75	"F": 8682}
{"v": 1	"t": 1946329	"P": 1614.25	"F": 8595}
{"v": 1	"t": 1946349	"P": 1628.25	"F": 8593}
{"v": 1	"t": 1946370	"P": 1629.25	"F": 8872}
{"v": 1	"t": 1946390	"P": 1631.75	"F": 8741}
{"v": 1	"t": 1946410	"P": 1612.5	"F": 8267}
{"v": 1	"t": 1946431	"P": 1620.25	"F": 8570}
{"v": 1	"t": 1946451	"P": 1624.5	"F": 8638}
{"v": 1	"t": 1946471	"P": 1614.75	"F": 8247}
{"v": 1	"t": 1946492	"P": 1615.75	"F": 8254}
{"v": 1	"t": 1946512	"P": 1622.75	"F": 8347}
{"v": 1	"t": 1946532	"P": 1615.0	"F": 8289}
{"v": 1	"t": 1946553	"P": 1608.0	"F": 8150}
{"v": 1	"t": 1946573	"P": 1611.25	"F": 8383}
{"v": 1	"t": 1946593	"P": 1615.75	"F": 8056}
{"v": 1	"t": 1946614	"P": 1617.0	"F": 8246}
{"v": 1	"t": 1946634	"P": 1605.25	"F": 7937}
{"v": 1	"t": 1946654	"P": 1620.5	"F": 8095}
{"v": 1	"t": 1946675	"P": 1613.75	"F": 7922}
{"v": 1	"t": 1946695	"P": 1607.25	"F": 7700}
{"v": 1	"t": 1946715	"P": 1594.5	"F": 7897}
{"v": 1	"t": 1946736	"P": 1610.25	"F": 7673}
{"v": 1	"t": 1946756	"P": 1592.0	"F": 7565}
{"v": 1	"t": 1946776	"P": 1590.0	"F": 7339}
{"v": 1	"t": 1946797	"P": 1590.75	"F": 7028}
{"v": 1	"t": 1946817	"P": 1590.0	"F": 6970}
{"v": 1	"t": 1946837	"P": 1583.25	"F": 6250}
{"v": 1	"t": 1946858	"P": 1563.25	"F": 6258}
{"v": 1	"t": 1946878	"P": 1563.0	"F": 5991}
{"v": 1	"t": 1946898	"P": 1570.25	"F": 5840}
{"v": 1	"t": 1946919	"P": 1561.75	"F": 5478}
{"v": 1	"t": 1946939	"P": 1548.75	"F": 5305}
{"v": 1	"t": 1946959	"P": 1549.25	"F": 4876}
{"v": 1	"t": 1946980	"P": 1550.75	"F": 4618}
{"v": 1	"t": 1947000	"P": 1539.0	"F": 4650}
{"v": 1	"t": 1947020	"P": 1528.0	"F": 4374}
{"v": 1	"t": 1947041	"P": 1536.5	"F": 4043}
{"v": 1	"t": 1947061	"P": 1535.0	"F": 3973}
{"v": 1	"t": 1947081	"P": 1529.0	"F": 3975}
{"v": 1	"t": 1947102	"P": 1517.5	"F": 3742}
{"v": 1	"t": 1947122	"P": 1531.25	"F": 3485	"C": 46.56	"D": 3287	"sn": 54091930088003	"file": "/data/device_log/data0000.out"	"CO2": 2822.511962890625	"Tp": 25.851837158203125	"H": 18.33185577392578}
{"v": 1	"t": 1947144	"P": 1524.25	"F": 3582}
{"v": 1	"t": 1947165	"P": 1524.0	"F": 3292}
{"v": 1	"t": 1947186	"P": 1517.25	"F": 3238}
{"v": 1	"t": 1947207	"P": 1514.0	"F": 3022}
{"v": 1	"t": 1947227	"P": 1521.5	"F": 3114}
{"v": 1	"t": 1947247	"P": 1514.25	"F": 3031}
{"v": 1	"t": 1947268	"P": 1510.0	"F": 3045}
{"v": 1	"t": 1947288	"P": 1525.0	"F": 3041}
{"v": 1	"t": 1947309	"P": 1515.25	"F": 2954}
{"v": 1	"t": 1947329	"P": 1504.5	"F": 2818}
{"v": 1	"t": 1947349	"P": 1518.5	"F": 2743}
{"v": 1	"t": 1947370	"P": 1521.5	"F": 2763}
{"v": 1	"t": 1947390	"P": 1513.25	"F": 2829}
{"v": 1	"t": 1947411	"P": 1520.5	"F": 2848}
{"v": 1	"t": 1947431	"P": 1526.5	"F": 2926}
{"v": 1	"t": 1947451	"P": 1521.0	"F": 3109}
{"v": 1	"t": 1947472	"P": 1520.25	"F": 3312}
{"v": 1	"t": 1947492	"P": 1531.75	"F": 3455}
{"v": 1	"t": 1947512	"P": 1531.0	"F": 3603}
{"v": 1	"t": 1947533	"P": 1523.25	"F": 3778}
{"v": 1	"t": 1947553	"P": 1539.25	"F": 3934}
{"v": 1	"t": 1947573	"P": 1543.25	"F": 4063}
{"v": 1	"t": 1947594	"P": 1541.5	"F": 4321}
{"v": 1	"t": 1947614	"P": 1546.5	"F": 4813}
{"v": 1	"t": 1947635	"P": 1560.0	"F": 5075}
{"v": 1	"t": 1947655	"P": 1566.25	"F": 5287}
{"v": 1	"t": 1947675	"P": 1560.5	"F": 5589}
{"v": 1	"t": 1947696	"P": 1581.75	"F": 5917}
{"v": 1	"t": 1947716	"P": 1579.5	"F": 6220}
{"v": 1	"t": 1947737	"P": 1572.75	"F": 6412}
{"v": 1	"t": 1947757	"P": 1590.5	"F": 6754}
{"v": 1	"t": 1947777	"P": 1594.0	"F": 6921}
{"v": 1	"t": 1947798	"P": 1594.5	"F": 7142}
{"v": 1	"t": 1947818	"P": 1598.25	"F": 7222}
{"v": 1	"t": 1947838	"P": 1617.75	"F": 7153}
{"v": 1	"t": 1947859	"P": 1597.0	"F": 7470}
{"v": 1	"t": 1947879	"P": 1597.25	"F": 7733}
{"v": 1	"t": 1947899	"P": 1622.75	"F": 7774}
{"v": 1	"t": 1947920	"P": 1613.75	"F": 7742}
{"v": 1	"t": 1947940	"P": 1601.75	"F": 7985}
{"v": 1	"t": 1947961	"P": 1617.75	"F": 8197}
{"v": 1	"t": 1947981	"P": 1619.75	"F": 7857}
{"v": 1	"t": 1948001	"P": 1619.25	"F": 8210}
{"v": 1	"t": 1948022	"P": 1609.0	"F": 8477}
{"v": 1	"t": 1948042	"P": 1627.0	"F": 8677}
{"v": 1	"t": 1948062	"P": 1620.0	"F": 8329}
{"v": 1	"t": 1948083	"P": 1613.75	"F": 8453}
{"v": 1	"t": 1948103	"P": 1629.25	"F": 8464}
{"v": 1	"t": 1948124	"P": 1626.0	"F": 8630}
{"v": 1	"t": 1948144	"P": 1613.5	"F": 8673	"C": 46.585	"D": 3287	"sn": 54091930088003	"file": "/data/device_log/data0000.out"}
{"v": 1	"t": 1948165	"P": 1626.5	"F": 8681}
{"v": 1	"t": 1948185	"P": 1618.75	"F": 8535}
{"v": 1	"t": 1948207	"P": 1628.5	"F": 8307}
{"v": 1	"t": 1948227	"P": 1620.5	"F": 8723}
{"v": 1	"t": 1948248	"P": 1625.5	"F": 8159}
{"v": 1	"t": 1948268	"P": 1628.25	"F": 8533}
{"v": 1	"t": 1948289	"P": 1628.75	"F": 8693}
{"v": 1	"t": 1948309	"P": 1624.5	"F": 8885}
{"v": 1	"t": 1948329	"P": 1631.75	"F": 8672}
{"v": 1	"t": 1948350	"P": 1624.25	"F": 8297}
{"v": 1	"t": 1948370	"P": 1625.25	"F": 8353}
{"v": 1	"t": 1948390	"P": 1621.0	"F": 8575}
{"v": 1	"t": 1948411	"P": 1644.5	"F": 8708}
{"v": 1	"t": 1948431	"P": 1628.25	"F": 8585}
{"v": 1	"t": 1948452	"P": 1623.75	"F": 8320}
{"v": 1	"t": 1948472	"P": 1632.5	"F": 8276}
{"v": 1	"t": 1948492	"P": 1628.5	"F": 8726}
{"v": 1	"t": 1948513	"P": 1614.0	"F": 8472}
{"v": 1	"t": 1948533	"P": 1625.0	"F": 8546}
{"v": 1	"t": 1948553	"P": 1633.75	"F": 9065}
{"v": 1	"t": 1948574	"P": 1628.25	"F": 8268}
{"v": 1	"t": 1948594	"P": 1620.75	"F": 8821}
{"v": 1	"t": 1948615	"P": 1633.75	"F": 8788}
{"v": 1	"t": 1948635	"P": 1632.0	"F": 8770}
{"v": 1	"t": 1948655	"P": 1611.0	"F": 8571}
{"v": 1	"t": 1948676	"P": 1638.75	"F": 8789}
{"v": 1	"t": 1948696	"P": 1632.25	"F": 8693}
{"v": 1	"t": 1948716	"P": 1621.0	"F": 8836}
{"v": 1	"t": 1948737	"P": 1631.25	"F": 8967}
{"v": 1	"t": 1948757	"P": 1637.0	"F": 9021}
{"v": 1	"t": 1948778	"P": 1629.25	"F": 9060}
{"v": 1	"t": 1948798	"P": 1629.5	"F": 8894}
{"v": 1	"t": 1948818	"P": 1637.5	"F": 8846}
{"v": 1	"t": 1948839	"P": 1623.0	"F": 8833}
{"v": 1	"t": 1948859	"P": 1623.5	"F": 8657}
{"v": 1	"t": 1948879	"P": 1637.25	"F": 8645}
{"v": 1	"t": 1948900	"P": 1636.75	"F": 8746}
{"v": 1	"t": 1948920	"P": 1628.25	"F": 8749}
{"v": 1	"t": 1948941	"P": 1628.0	"F": 8741}
{"v": 1	"t": 1948961	"P": 1641.75	"F": 9136}
{"v": 1	"t": 1948981	"P": 1630.75	"F": 9262}
{"v": 1	"t": 1949002	"P": 1622.75	"F": 9091}
{"v": 1	"t": 1949022	"P": 1632.0	"F": 8572}
{"v": 1	"t": 1949042	"P": 1618.5	"F": 9031}
{"v": 1	"t": 1949063	"P": 1617.0	"F": 8917}
{"v": 1	"t": 1949083	"P": 1627.75	"F": 8483}
{"v": 1	"t": 1949104	"P": 1628.0	"F": 8408}
{"v": 1	"t": 1949124	"P": 1616.5	"F": 8550}
{"v": 1	"t": 1949144	"P": 1617.5	"F": 7970}
{"v": 1	"t": 1949165	"P": 1628.75	"F": 8229	"C": 46.555	"D": 3287	"sn": 54091930088003	"file": "/data/device_log/data0000.out"	"CO2": 3189.953369140625	"Tp": 25.8358154296875	"H": 18.4486026763916}
{"v": 1	"t": 1949187	"P": 1615.0	"F": 8072}
{"v": 1	"t": 1949207	"P": 1609.5	"F": 7684}
{"v": 1	"t": 1949229	"P": 1594.5	"F": 7658}
{"v": 1	"t": 1949249	"P": 1603.5	"F": 7465}
{"v": 1	"t": 1949270	"P": 1600.25	"F": 7447}
{"v": 1	"t": 1949290	"P": 1590.5	"F": 7211}
{"v": 1	"t": 1949310	"P": 1586.0	"F": 6779}
{"v": 1	"t": 1949331	"P": 1581.0	"F": 6477}
{"v": 1	"t": 1949351	"P": 1573.5	"F": 6367}
{"v": 1	"t": 1949372	"P": 1560.0	"F": 5915}
{"v": 1	"t": 1949392	"P": 1571.75	"F": 5852}
{"v": 1	"t": 1949412	"P": 1556.25	"F": 5390}
{"v": 1	"t": 1949433	"P": 1542.0	"F": 5521}
{"v": 1	"t": 1949453	"P": 1553.25	"F": 5022}
{"v": 1	"t": 1949474	"P": 1539.75	"F": 4759}
{"v": 1	"t": 1949494	"P": 1532.25	"F": 4584}
{"v": 1	"t": 1949514	"P": 1532.25	"F": 4348}
{"v": 1	"t": 1949535	"P": 1537.25	"F": 4128}
{"v": 1	"t": 1949555	"P": 1529.0	"F": 4145}
{"v": 1	"t": 1949575	"P": 1524.25	"F": 3725}
{"v": 1	"t": 1949596	"P": 1532.5	"F": 3629}
{"v": 1	"t": 1949616	"P": 1523.5	"F": 3553}
{"v": 1	"t": 1949636	"P": 1519.25	"F": 3473}
{"v": 1	"t": 1949657	"P": 1522.75	"F": 3486}
{"v": 1	"t": 1949677	"P": 1522.5	"F": 3307}
{"v": 1	"t": 1949698	"P": 1519.75	"F": 3421}
{"v": 1	"t": 1949718	"P": 1516.5	"F": 3346}
{"v": 1	"t": 1949738	"P": 1530.0	"F": 3338}
{"v": 1	"t": 1949759	"P": 1516.0	"F": 3271}
{"v": 1	"t": 1949779	"P": 1516.5	"F": 3328}
{"v": 1	"t": 1949800	"P": 1525.5	"F": 3206}
{"v": 1	"t": 1949820	"P": 1518.0	"F": 3312}
{"v": 1	"t": 1949840	"P": 1513.0	"F": 3346}
{"v": 1	"t": 1949861	"P": 1520.0	"F": 3330}
{"v": 1	"t": 1949881	"P": 1525.75	"F": 3239}
{"v": 1	"t": 1949901	"P": 1519.25	"F": 3276}
{"v": 1	"t": 1949922	"P": 1514.0	"F": 3350}
{"v": 1	"t": 1949942	"P": 1524.0	"F": 3347}
{"v": 1	"t": 1949962	"P": 1527.5	"F": 3329}
{"v": 1	"t": 1949983	"P": 1517.5	"F": 3445}
{"v": 1	"t": 1950003	"P": 1529.25	"F": 3393}
{"v": 1	"t": 1950024	"P": 1526.25	"F": 3373}
{"v": 1	"t": 1950044	"P": 1519.5	"F": 3564}
{"v": 1	"t": 1950064	"P": 1528.0	"F": 3517}
{"v": 1	"t": 1950085	"P": 1536.75	"F": 3761}
{"v": 1	"t": 1950105	"P": 1532.0	"F": 3840}
{"v": 1	"t": 1950125	"P": 1523.75	"F": 4045}
{"v": 1	"t": 1950146	"P": 1540.0	"F": 4087}
{"v": 1	"t": 1950166	"P": 1545.5	"F": 4167}
{"v": 1	"t": 1950186	"P": 1539.25	"F": 4422	"C": 46.58	"D": 3287	"sn": 54091930088003	"file": "/data/device_log/data0000.out"}
{"v": 1	"t": 1950207	"P": 1544.25	"F": 4674}
{"v": 1	"t": 1950227	"P": 1547.25	"F": 4914}
{"v": 1	"t": 1950251	"P": 1556.5	"F": 5239}
{"v": 1	"t": 1950271	"P": 1566.75	"F": 5522}
{"v": 1	"t": 1950291	"P": 1567.75	"F": 5909}
{"v": 1	"t": 1950312	"P": 1570.25	"F": 6052}
{"v": 1	"t": 1950332	"P": 1583.75	"F": 6132}
{"v": 1	"t": 1950352	"P": 1581.75	"F": 6518}
{"v": 1	"t": 1950373	"P": 1581.25	"F": 6531}
{"v": 1	"t": 1950393	"P": 1586.75	"F": 6602}
{"v": 1	"t": 1950413	"P": 1602.5	"F": 7282}
{"v": 1	"t": 1950434	"P": 1602.75	"F": 7033}
{"v": 1	"t": 1950454	"P": 1593.25	"F": 7384}
{"v": 1	"t": 1950474	"P": 1602.25	"F": 7515}
{"v": 1	"t": 1950495	"P": 1615.75	"F": 7627}
{"v": 1	"t": 1950515	"P": 1610.5	"F": 7838}
{"v": 1	"t": 1950535	"P": 1607.0	"F": 7812}
{"v": 1	"t": 1950556	"P": 1635.5	"F": 7970}
{"v": 1	"t": 1950576	"P": 1623.75	"F": 8111}
{"v": 1	"t": 1950596	"P": 1613.0	"F": 8153}
{"v": 1	"t": 1950617	"P": 1616.25	"F": 8103}
{"v": 1	"t": 1950637	"P": 1629.0	"F": 8276}
{"v": 1	"t": 1950657	"P": 1632.0	"F": 8393}
{"v": 1	"t": 1950678	"P": 1611.75	"F": 8448}
{"v": 1	"t": 1950698	"P": 1624.0	"F": 8634}
{"v": 1	"t": 1950718	"P": 1638.0	"F": 8409}
{"v": 1	"t": 1950739	"P": 1627.5	"F": 8310}
{"v": 1	"t": 1950759	"P": 1630.5	"F": 8396}
{"v": 1	"t": 1950779	"P": 1623.5	"F": 8267}
{"v": 1	"t": 1950800	"P": 1621.0	"F": 8626}
{"v": 1	"t": 1950820	"P": 1629.5	"F": 8693}
{"v": 1	"t": 1950841	"P": 1633.25	"F": 8420}
{"v": 1	"t": 1950861	"P": 1635.5	"F": 8397}
{"v": 1	"t": 1950881	"P": 1624.75	"F": 8709}
{"v": 1	"t": 1950902	"P": 1619.25	"F": 8628}
{"v": 1	"t": 1950922	"P": 1632.25	"F": 8868}
{"v": 1	"t": 1950942	"P": 1622.75	"F": 8946}
{"v": 1	"t": 1950963	"P": 1625.25	"F": 8312}
{"v": 1	"t": 1950983	"P": 1632.0	"F": 8915}
{"v": 1	"t": 1951004	"P": 1624.25	"F": 8733}
{"v": 1	"t": 1951024	"P": 1626.0	"F": 9033}
{"v": 1	"t": 1951044	"P": 1624.25	"F": 8917}
{"v": 1	"t": 1951065	"P": 1627.75	"F": 8393}
{"v": 1	"t": 1951085	"P": 1626.75	"F": 8901}
{"v": 1	"t": 1951105	"P": 1629.5	"F": 8858}
{"v": 1	"t": 1951126	"P": 1638.5	"F": 8634}
{"v": 1	"t": 1951146	"P": 1626.5	"F": 8820}
{"v": 1	"t": 1951166	"P": 1621.0	"F": 8736}
{"v": 1	"t": 1951187	"P": 1636.0	"F": 8559}
{"v": 1	"t": 1951207	"P": 1634.25	"F": 8699	"C": 46.585	"D": 3287	"sn": 54091930088003	"file": "/data/device_log/data0000.out"	"CO2": 3498.591552734375	"Tp": 25.865188598632812	"H": 18.331981658935547}
{"v": 1	"t": 1951228	"P": 1632.75	"F": 8781}
{"v": 1	"t": 1951249	"P": 1628.5	"F": 8850}
{"v": 1	"t": 1951270	"P": 1633.0	"F": 8820}
{"v": 1	"t": 1951290	"P": 1622.75	"F": 8775}
{"v": 1	"t": 1951311	"P": 1605.0	"F": 8989}
{"v": 1	"t": 1951331	"P": 1627.5	"F": 8959}
{"v": 1	"t": 1951352	"P": 1627.5	"F": 9130}
{"v": 1	"t": 1951372	"P": 1633.75	"F": 8945}
{"v": 1	"t": 1951392	"P": 1627.5	"F": 8904}
{"v": 1	"t": 1951413	"P": 1623.5	"F": 8885}
{"v": 1	"t": 1951433	"P": 1630.5	"F": 9247}
{"v": 1	"t": 1951453	"P": 1628.25	"F": 8764}
{"v": 1	"t": 1951474	"P": 1635.25	"F": 8969}
{"v": 1	"t": 1951494	"P": 1630.5	"F": 8875}
{"v": 1	"t": 1951514	"P": 1632.0	"F": 9265}
{"v": 1	"t": 1951534	"P": 1646.75	"F": 8999}
{"v": 1	"t": 1951555	"P": 1631.75	"F": 8908}
{"v": 1	"t": 1951575	"P": 1625.5	"F": 9086}
{"v": 1	"t": 1951595	"P": 1619.5	"F": 8638}
{"v": 1	"t": 1951616	"P": 1638.0	"F": 9099}
{"v": 1	"t": 1951636	"P": 1618.25	"F": 8755}
{"v": 1	"t": 1951656	"P": 1614.75	"F": 8170}
{"v": 1	"t": 1951677	"P": 1615.25	"F": 8467}
{"v": 1	"t": 1951697	"P": 1621.5	"F": 8338}
{"v": 1	"t": 1951717	"P": 1612.75	"F": 8590}
{"v": 1	"t": 1951738	"P": 1605.25	"F": 7921}
{"v": 1	"t": 1951758	"P": 1602.5	"F": 7895}
{"v": 1	"t": 1951778	"P": 1607.5	"F": 7383}
{"v": 1	"t": 1951799	"P": 1589.75	"F": 7245}
{"v": 1	"t": 1951819	"P": 1581.5	"F": 7056}
{"v": 1	"t": 1951839	"P": 1595.0	"F": 7018}
{"v": 1	"t": 1951860	"P": 1584.75	"F": 6765}
{"v": 1	"t": 1951880	"P": 1568.25	"F": 6488}
{"v": 1	"t": 1951900	"P": 1562.25	"F": 6460}
{"v": 1	"t": 1951921	"P": 1570.0	"F": 5725}
{"v": 1	"t": 1951941	"P": 1561.0	"F": 5609}
{"v": 1	"t": 1951961	"P": 1550.75	"F": 5334}
{"v": 1	"t": 1951982	"P": 1546.75	"F": 5235}
{"v": 1	"t": 1952002	"P": 1551.25	"F": 4945}
{"v": 1	"t": 1952022	"P": 1544.25	"F": 4898}
{"v": 1	"t": 1952043	"P": 1539.5	"F": 4723}
{"v": 1	"t": 1952063	"P": 1533.0	"F": 4523}
{"v": 1	"t": 1952083	"P": 1541.25	"F": 4441}
{"v": 1	"t": 1952104	"P": 1539.0	"F": 4063}
{"v": 1	"t": 1952124	"P": 1523.25	"F": 4025}
{"v": 1	"t": 1952144	"P": 1523.5	"F": 3830}
{"v": 1	"t": 1952165	"P": 1534.5	"F": 3951}
{"v": 1	"t": 1952185	"P": 1531.5	"F": 3893}
{"v": 1	"t": 1952205	"P": 1519.0	"F": 3631}
{"v": 1	"t": 1952225	"P": 1524.25	"F": 3574	"C": 46.555	"D": 3287	"sn": 54091930088003	"file": "/data/device_log/data0000.out"}
{"v": 1	"t": 1952246	"P": 1532.0	"F": 3619}
{"v": 1	"t": 1952266	"P": 1520.25	"F": 3322}
{"v": 1	"t": 1952288	"P": 1525.5	"F": 3379}
{"v": 1	"t": 1952309	"P": 1521.75	"F": 3430}
{"v": 1	"t": 1952329	"P": 1516.25	"F": 3485}
{"v": 1	"t": 1952349	"P": 1530.25	"F": 3483}
{"v": 1	"t": 1952370	"P": 1524.0	"F": 3348}
{"v": 1	"t": 1952390	"P": 1516.75	"F": 3391}
{"v": 1	"t": 1952410	"P": 1521.5	"F": 3530}
{"v": 1	"t": 1952431	"P": 1535.5	"F": 3390}
{"v": 1	"t": 1952451	"P": 1531.5	"F": 3566}
{"v": 1	"t": 1952471	"P": 1521.25	"F": 3492}
{"v": 1	"t": 1952492	"P": 1528.25	"F": 3539}
{"v": 1	"t": 1952512	"P": 1536.5	"F": 3608}
{"v": 1	"t": 1952532	"P": 1529.25	"F": 3871}
{"v": 1	"t": 1952553	"P": 1526.5	"F": 3909}
{"v": 1	"t": 1952573	"P": 1532.0	"F": 4017}
{"v": 1	"t": 1952593	"P": 1545.25	"F": 4073}
{"v": 1	"t": 1952614	"P": 1538.0	"F": 4300}
{"v": 1	"t": 1952634	"P": 1540.75	"F": 4519}
{"v": 1	"t": 1952654	"P": 1548.75	"F": 4890}
{"v": 1	"t": 1952675	"P": 1561.0	"F": 5040}
{"v": 1	"t": 1952695	"P": 1560.25	"F": 5348}
{"v": 1	"t": 1952715	"P": 1562.75	"F": 5743}
{"v": 1	"t": 1952736	"P": 1576.5	"F": 5931}
{"v": 1	"t": 1952756	"P": 1586.5	"F": 6082}
{"v": 1	"t": 1952776	"P": 1579.25	"F": 6534}
{"v": 1	"t": 1952797	"P": 1582.25	"F": 6588}
{"v": 1	"t": 1952817	"P": 1595.0	"F": 6673}
{"v": 1	"t": 1952837	"P": 1608.25	"F": 6894}
{"v": 1	"t": 1952857	"P": 1595.75	"F": 7092}
{"v": 1	"t": 1952878	"P": 1598.75	"F": 7747}
{"v": 1	"t": 1952898	"P": 1609.25	"F": 7856}
{"v": 1	"t": 1952918	"P": 1612.5	"F": 7861}
{"v": 1	"t": 1952939	"P": 1608.75	"F": 7824}
{"v": 1	"t": 1952959	"P": 1609.75	"F": 8216}
{"v": 1	"t": 1952979	"P": 1626.25	"F": 8372}
{"v": 1	"t": 1953000	"P": 1628.25	"F": 8398}
{"v": 1	"t": 1953020	"P": 1618.0	"F": 8300}
{"v": 1	"t": 1953040	"P": 1618.75	"F": 8784}
{"v": 1	"t": 1953061	"P": 1635.0	"F": 8418}
{"v": 1	"t": 1953081	"P": 1631.25	"F": 8314}
{"v": 1	"t": 1953101	"P": 1621.75	"F": 8888}
{"v": 1	"t": 1953122	"P": 1626.25	"F": 8996}
{"v": 1	"t": 1953142	"P": 1644.25	"F": 8707}
{"v": 1	"t": 1953162	"P": 1636.75	"F": 8614}
{"v": 1	"t": 1953183	"P": 1631.5	"F": 9074}
{"v": 1	"t": 1953203	"P": 1629.25	"F": 9206}
{"v": 1	"t": 1953223	"P": 1644.0	"F": 9338}
{"v": 1	"t": 1953244	"P": 1630.5	"F": 9129	"C": 46.605	"D": 3287	"sn": 54091930088003	"file": "/data/device_log/data0000.out"	"CO2": 3147.01171875	"Tp": 25.865188598632812	"H": 18.244524002075195}
{"v": 1	"t": 1953265	"P": 1632.75	"F": 8960}
{"v": 1	"t": 1953285	"P": 1623.5	"F": 9126}
{"v": 1	"t": 1953307	"P": 1631.5	"F": 9121}
{"v": 1	"t": 1953327	"P": 1639.25	"F": 8871}
{"v": 1	"t": 1953348	"P": 1633.75	"F": 9317}
{"v": 1	"t": 1953368	"P": 1630.25	"F": 9414}
{"v": 1	"t": 1953388	"P": 1646.25	"F": 9142}
{"v": 1	"t": 1953409	"P": 1640.75	"F": 8821}
{"v": 1	"t": 1953429	"P": 1628.5	"F": 9355}
{"v": 1	"t": 1953449	"P": 1639.25	"F": 8588}
{"v": 1	"t": 1953470	"P": 1636.5	"F": 9260}
{"v": 1	"t": 1953490	"P": 1634.0	"F": 9413}
{"v": 1	"t": 1953510	"P": 1633.75	"F": 9484}
{"v": 1	"t": 1953531	"P": 1648.5	"F": 9247}
{"v": 1	"t": 1953551	"P": 1641.75	"F": 9399}
{"v": 1	"t": 1953571	"P": 1624.25	"F": 9654}
{"v": 1	"t": 1953592	"P": 1636.0	"F": 9124}
{"v": 1	"t": 1953612	"P": 1636.25	"F": 8910}
{"v": 1	"t": 1953632	"P": 1623.0	"F": 9319}
{"v": 1	"t": 1953653	"P": 1628.0	"F": 8933}
{"v": 1	"t": 1953673	"P": 1631.75	"F": 9411}
{"v": 1	"t": 1953693	"P": 1641.25	"F": 9413}
{"v": 1	"t": 1953714	"P": 1633.5	"F": 9112}
{"v": 1	"t": 1953734	"P": 1629.75	"F": 8925}
{"v": 1	"t": 1953754	"P": 1636.5	"F": 8815}
{"v": 1	"t": 1953775	"P": 1640.25	"F": 8946}
{"v": 1	"t": 1953795	"P": 1634.25	"F": 8817}
{"v": 1	"t": 1953815	"P": 1619.5	"F": 9148}
{"v": 1	"t": 1953836	"P": 1636.75	"F": 9033}
{"v": 1	"t": 1953856	"P": 1637.75	"F": 8888}
{"v": 1	"t": 1953876	"P": 1619.75	"F": 8839}
{"v": 1	"t": 1953897	"P": 1621.0	"F": 8738}
{"v": 1	"t": 1953917	"P": 1633.5	"F": 8924}
{"v": 1	"t": 1953937	"P": 1626.25	"F": 8798}
{"v": 1	"t": 1953958	"P": 1616.25	"F": 8723}
{"v": 1	"t": 1953978	"P": 1616.75	"F": 8641}
{"v": 1	"t": 1953998	"P": 1629.75	"F": 8880}
{"v": 1	"t": 1954019	"P": 1621.0	"F": 8537}
{"v": 1	"t": 1954039	"P": 1610.0	"F": 8369}
{"v": 1	"t": 1954059	"P": 1615.5	"F": 8290}
{"v": 1	"t": 1954080	"P": 1632.5	"F": 8533}
{"v": 1	"t": 1954100	"P": 1610.25	"F": 8033}
{"v": 1	"t": 1954120	"P": 1600.0	"F": 8169}
{"v": 1	"t": 1954140	"P": 1608.75	"F": 7896}
{"v": 1	"t": 1954161	"P": 1609.25	"F": 7916}
{"v": 1	"t": 1954181	"P": 1596.5	"F": 7708}
{"v": 1	"t": 1954202	"P": 1585.5	"F": 7383}
{"v": 1	"t": 1954222	"P": 1596.75	"F": 6895}
{"v": 1	"t": 1954243	"P": 1579.25	"F": 7118}
{"v": 1	"t": 1954263	"P": 1592.0	"F": 6732	"C": 46.555	"D": 3287	"sn": 54091930088003	"file": "/data/device_log/data0000.out"}
{"v": 1	"t": 1954284	"P": 1574.25	"F": 6427}
{"v": 1	"t": 1954304	"P": 1568.0	"F": 6178}
{"v": 1	"t": 1954326	"P": 1567.5	"F": 5647}
{"v": 1	"t": 1954346	"P": 1548.25	"F": 5580}
{"v": 1	"t": 1954367	"P": 1554.5	"F": 5289}
{"v": 1	"t": 1954387	"P": 1557.0	"F": 5203}
{"v": 1	"t": 1954408	"P": 1543.75	"F": 4953}
{"v": 1	"t": 1954428	"P": 1534.75	"F": 4847}
{"v": 1	"t": 1954448	"P": 1549.5	"F": 4579}
{"v": 1	"t": 1954468	"P": 1541.75	"F": 4621}
{"v": 1	"t": 1954489	"P": 1530.0	"F": 4276}
{"v": 1	"t": 1954509	"P": 1529.75	"F": 4053}
{"v": 1	"t": 1954529	"P": 1536.5	"F": 4095}
{"v": 1	"t": 1954550	"P": 1532.25	"F": 3905}
{"v": 1	"t": 1954570	"P": 1519.25	"F": 3823}
{"v": 1	"t": 1954590	"P": 1520.0	"F": 3574}
{"v": 1	"t": 1954611	"P": 1532.0	"F": 3575}
{"v": 1	"t": 1954631	"P": 1526.0	"F": 3482}
{"v": 1	"t": 1954651	"P": 1516.25	"F": 3325}
{"v": 1	"t": 1954672	"P": 1519.75	"F": 3419}
{"v": 1	"t": 1954692	"P": 1528.25	"F": 3305}
{"v": 1	"t": 1954712	"P": 1521.5	"F": 3206}
{"v": 1	"t": 1954733	"P": 1517.25	"F": 3357}
{"v": 1	"t": 1954753	"P": 1518.25	"F": 3274}
{"v": 1	"t": 1954773	"P": 1530.5	"F": 3344}
{"v": 1	"t": 1954794	"P": 1524.25	"F": 3307}
{"v": 1	"t": 1954814	"P": 1517.5	"F": 3346}
{"v": 1	"t": 1954834	"P": 1527.5	"F": 3286}
{"v": 1	"t": 1954855	"P": 1530.0	"F": 3361}
{"v": 1	"t": 1954875	"P": 1522.5	"F": 3460}
{"v": 1	"t": 1954895	"P": 1521.5	"F": 3395}
{"v": 1	"t": 1954916	"P": 1535.5	"F": 3543}
{"v": 1	"t": 1954936	"P": 1530.25	"F": 3417}
{"v": 1	"t": 1954956	"P": 1526.75	"F": 3766}
{"v": 1	"t": 1954977	"P": 1524.0	"F": 3944}
{"v": 1	"t": 1954997	"P": 1539.25	"F": 3983}
{"v": 1	"t": 1955017	"P": 1540.0	"F": 4066}
{"v": 1	"t": 1955038	"P": 1536.75	"F": 4129}
{"v": 1	"t": 1955058	"P": 1539.5	"F": 4310}
{"v": 1	"t": 1955078	"P": 1556.25	"F": 4704}
{"v": 1	"t": 1955099	"P": 1549.5	"F": 5006}
{"v": 1	"t": 1955119	"P": 1552.25	"F": 5172}
{"v": 1	"t": 1955139	"P": 1556.25	"F": 5514}
{"v": 1	"t": 1955160	"P": 1573.75	"F": 5734}
{"v": 1	"t": 1955180	"P": 1571.75	"F": 5825}
{"v": 1	"t": 1955200	"P": 1574.75	"F": 6165}
{"v": 1	"t": 1955221	"P": 1579.75	"F": 6509}
{"v": 1	"t": 1955241	"P": 1601.5	"F": 6858}
{"v": 1	"t": 1955261	"P": 1596.0	"F": 6971}
{"v": 1	"t": 1955281	"P": 1584.25	"F": 7028	"C": 46.57	"D": 3287	"sn": 54091930088003	"file": "/data/device_log/data0000.out"	"CO2": 2968.533935546875	"Tp": 25.865188598632812	"H": 18.096389770507812}
{"v": 1	"t": 1955302	"P": 1601.5	"F": 7089}
{"v": 1	"t": 1955322	"P": 1611.5	"F": 7608}
{"v": 1	"t": 1955345	"P": 1610.25	"F": 7848}
{"v": 1	"t": 1955366	"P": 1616.25	"F": 7941}
{"v": 1	"t": 1955386	"P": 1616.5	"F": 7771}
{"v": 1	"t": 1955406	"P": 1611.75	"F": 8419}
{"v": 1	"t": 1955427	"P": 1615.5	"F": 8289}
{"v": 1	"t": 1955447	"P": 1633.25	"F": 8542}
{"v": 1	"t": 1955467	"P": 1630.75	"F": 8276}
{"v": 1	"t": 1955488	"P": 1619.75	"F": 8116}
{"v": 1	"t": 1955508	"P": 1619.5	"F": 8639}
{"v": 1	"t": 1955528	"P": 1634.0	"F": 8750}
{"v": 1	"t": 1955549	"P": 1619.25	"F": 9025}
{"v": 1	"t": 1955569	"P": 1620.25	"F": 8608}
{"v": 1	"t": 1955589	"P": 1632.5	"F": 8545}
{"v": 1	"t": 1955610	"P": 1632.0	"F": 8839}
{"v": 1	"t": 1955630	"P": 1632.75	"F": 8821}
{"v": 1	"t": 1955650	"P": 1622.0	"F": 9130}
{"v": 1	"t": 1955671	"P": 1631.25	"F": 9156}
{"v": 1	"t": 1955691	"P": 1637.5	"F": 8691}
{"v": 1	"t": 1955711	"P": 1628.5	"F": 8578}
{"v": 1	"t": 1955732	"P": 1620.25	"F": 8736}
{"v": 1	"t": 1955752	"P": 1642.5	"F": 9291}
{"v": 1	"t": 1955772	"P": 1632.25	"F": 8934}
{"v": 1	"t": 1955793	"P": 1631.25	"F": 8498}
{"v": 1	"t": 1955813	"P": 1627.5	"F": 9101}
{"v": 1	"t": 1955833	"P": 1632.25	"F": 9028}
{"v": 1	"t": 1955853	"P": 1631.5	"F": 8955}
{"v": 1	"t": 1955874	"P": 1635.5	"F": 9069}
{"v": 1	"t": 1955894	"P": 1624.25	"F": 8846}
{"v": 1	"t": 1955914	"P": 1641.25	"F": 8961}
{"v": 1	"t": 1955935	"P": 1641.0	"F": 9172}
{"v": 1	"t": 1955955	"P": 1621.0	"F": 9139}
{"v": 1	"t": 1955975	"P": 1631.25	"F": 9210}
{"v": 1	"t": 1955996	"P": 1638.25	"F": 8891}
{"v": 1	"t": 1956016	"P": 1633.25	"F": 9466}
{"v": 1	"t": 1956036	"P": 1633.0	"F": 9118}
{"v": 1	"t": 1956057	"P": 1624.5	"F": 9364}
{"v": 1	"t": 1956077	"P": 1647.25	"F": 8935}
{"v": 1	"t": 1956097	"P": 1633.0	"F": 9120}
{"v": 1	"t": 1956118	"P": 1625.5	"F": 9310}
{"v": 1	"t": 1956138	"P": 1646.25	"F": 9119}
{"v": 1	"t": 1956158	"P": 1642.0	"F": 9339}
{"v": 1	"t": 1956179	"P": 1634.75	"F": 9585}
{"v": 1	"t": 1956199	"P": 1631.25	"F": 9134}
{"v": 1	"t": 1956219	"P": 1642.75	"F": 9008}
{"v": 1	"t": 1956240	"P": 1646.5	"F": 9438}
{"v": 1	"t": 1956260	"P": 1636.75	"F": 9101}
{"v": 1	"t": 1956280	"P": 1631.25	"F": 9158}
{"v": 1	"t": 1956301	"P": 1647.0	"F": 9070	"C": 46.575	"D": 3287	"sn": 54091930088003	"file": "/data/device_log/data0000.out"	"CO2": 2764.250732421875	"Tp": 25.851837158203125	"H": 17.95730209350586}
{"v": 1	"t": 1956322	"P": 1640.5	"F": 9097}
{"v": 1	"t": 1956342	"P": 1634.25	"F": 9179}
{"v": 1	"t": 1956364	"P": 1631.0	"F": 9333}
{"v": 1	"t": 1956385	"P": 1639.25	"F": 9050}
{"v": 1	"t": 1956405	"P": 1623.25	"F": 9126}
{"v": 1	"t": 1956425	"P": 1620.0	"F": 8850}
{"v": 1	"t": 1956446	"P": 1634.75	"F": 9228}
{"v": 1	"t": 1956466	"P": 1634.25	"F": 8918}
{"v": 1	"t": 1956486	"P": 1625.5	"F": 8873}
{"v": 1	"t": 1956507	"P": 1620.25	"F": 8514}
{"v": 1	"t": 1956527	"P": 1623.0	"F": 8477}
{"v": 1	"t": 1956547	"P": 1625.0	"F": 8791}
{"v": 1	"t": 1956568	"P": 1608.25	"F": 8365}
{"v": 1	"t": 1956588	"P": 1602.5	"F": 7906}
{"v": 1	"t": 1956608	"P": 1607.25	"F": 7676}
{"v": 1	"t": 1956629	"P": 1603.0	"F": 7578}
{"v": 1	"t": 1956649	"P": 1596.25	"F": 7226}
{"v": 1	"t": 1956669	"P": 1590.0	"F": 7180}
{"v": 1	"t": 1956690	"P": 1590.25	"F": 6920}
{"v": 1	"t": 1956710	"P": 1570.5	"F": 6634}
{"v": 1	"t": 1956730	"P": 1573.75	"F": 6259}
{"v": 1	"t": 1956751	"P": 1579.0	"F": 5977}
{"v": 1	"t": 1956771	"P": 1561.25	"F": 5568}
{"v": 1	"t": 1956791	"P": 1547.25	"F": 5394}
{"v": 1	"t": 1956812	"P": 1552.5	"F": 5264}
{"v": 1	"t": 1956832	"P": 1560.25	"F": 5070}
{"v": 1	"t": 1956852	"P": 1555.0	"F": 4788}
{"v": 1	"t": 1956873	"P": 1534.5	"F": 4833}
{"v": 1	"t": 1956893	"P": 1532.5	"F": 4578}
{"v": 1	"t": 1956913	"P": 1540.0	"F": 4273}
{"v": 1	"t": 1956934	"P": 1533.25	"F": 3998}
{"v": 1	"t": 1956954	"P": 1523.25	"F": 3951}
{"v": 1	"t": 1956974	"P": 1526.25	"F": 3751}
{"v": 1	"t": 1956995	"P": 1534.25	"F": 3790}
{"v": 1	"t": 1957015	"P": 1517.25	"F": 3488}
{"v": 1	"t": 1957035	"P": 1515.0	"F": 3507}
{"v": 1	"t": 1957056	"P": 1525.25	"F": 3394}
{"v": 1	"t": 1957076	"P": 1526.25	"F": 3258}
{"v": 1	"t": 1957096	"P": 1513.25	"F": 3284}
{"v": 1	"t": 1957117	"P": 1514.25	"F": 3192}
{"v": 1	"t": 1957137	"P": 1523.5	"F": 3058}
{"v": 1	"t": 1957157	"P": 1522.5	"F": 3187}
{"v": 1	"t": 1957178	"P": 1511.25	"F": 3219}
{"v": 1	"t": 1957198	"P": 1515.0	"F": 3209}
{"v": 1	"t": 1957218	"P": 1527.5	"F": 3129}
{"v": 1	"t": 1957239	"P": 1523.5	"F": 3202}
{"v": 1	"t": 1957259	"P": 1518.5	"F": 3186}
{"v": 1	"t": 1957280	"P": 1524.0	"F": 3178}
{"v": 1	"t": 1957300	"P": 1521.75	"F": 3309}
{"v": 1	"t": 1957321	"P": 1529.25	"F": 3307	"C": 46.6	"D": 3287	"sn": 54091930088003	"file": "/data/device_log/data0000.out"}
{"v": 1	"t": 1957341	"P": 1529.5	"F": 3534}
{"v": 1	"t": 1957362	"P": 1527.25	"F": 3774}
{"v": 1	"t": 1957384	"P": 1532.5	"F": 3760}
{"v": 1	"t": 1957404	"P": 1526.5	"F": 3888}
{"v": 1	"t": 1957424	"P": 1545.25	"F": 4092}
{"v": 1	"t": 1957445	"P": 1548.0	"F": 4334}
{"v": 1	"t": 1957465	"P": 1546.75	"F": 4523}
{"v": 1	"t": 1957485	"P": 1552.0	"F": 4892}
{"v": 1	"t": 1957506	"P": 1566.75	"F": 5250}
{"v": 1	"t": 1957526	"P": 1564.25	"F": 5488}
{"v": 1	"t": 1957547	"P": 1556.0	"F": 5809}
{"v": 1	"t": 1957567	"P": 1579.75	"F": 6132}
{"v": 1	"t": 1957587	"P": 1593.5	"F": 6508}
{"v": 1	"t": 1957607	"P": 1587.75	"F": 6554}
{"v": 1	"t": 1957628	"P": 1581.0	"F": 6851}
{"v": 1	"t": 1957648	"P": 1604.5	"F": 7209}
{"v": 1	"t": 1957668	"P": 1597.0	"F": 7326}
{"v": 1	"t": 1957689	"P": 1602.5	"F": 7649}
{"v": 1	"t": 1957709	"P": 1596.5	"F": 7640}
{"v": 1	"t": 1957729	"P": 1612.75	"F": 7831}
{"v": 1	"t": 1957750	"P": 1606.5	"F": 7789}
{"v": 1	"t": 1957770	"P": 1605.5	"F": 8221}
{"v": 1	"t": 1957790	"P": 1616.5	"F": 8162}
{"v": 1	"t": 1957811	"P": 1629.0	"F": 8207}
{"v": 1	"t": 1957831	"P": 1619.25	"F": 8488}
{"v": 1	"t": 1957851	"P": 1618.75	"F": 8416}
{"v": 1	"t": 1957872	"P": 1629.5	"F": 8507}
{"v": 1	"t": 1957892	"P": 1627.75	"F": 8924}
{"v": 1	"t": 1957912	"P": 1627.75	"F": 8542}
{"v": 1	"t": 1957933	"P": 1620.0	"F": 9029}
{"v": 1	"t": 1957953	"P": 1633.25	"F": 8577}
{"v": 1	"t": 1957973	"P": 1633.5	"F": 8880}
{"v": 1	"t": 1957994	"P": 1624.25	"F": 8812}
{"v": 1	"t": 1958014	"P": 1620.75	"F": 8911}
{"v": 1	"t": 1958034	"P": 1638.0	"F": 9097}
{"v": 1	"t": 1958055	"P": 1637.5	"F": 9223}
{"v": 1	"t": 1958075	"P": 1619.75	"F": 9108}
{"v": 1	"t": 1958095	"P": 1631.5	"F": 9064}
{"v": 1	"t": 1958116	"P": 1642.5	"F": 9164}
{"v": 1	"t": 1958136	"P": 1642.25	"F": 9097}
{"v": 1	"t": 1958156	"P": 1630.0	"F": 9435}
{"v": 1	"t": 1958177	"P": 1632.75	"F": 9582}
{"v": 1	"t": 1958197	"P": 1650.0	"F": 9120}
{"v": 1	"t": 1958217	"P": 1641.75	"F": 9443}
{"v": 1	"t": 1958238	"P": 1634.0	"F": 9314}
{"v": 1	"t": 1958258	"P": 1641.75	"F": 9300}
{"v": 1	"t": 1958278	"P": 1650.75	"F": 9349}
{"v": 1	"t": 1958299	"P": 1646.75	"F": 9458}
{"v": 1	"t": 1958319	"P": 1630.75	"F": 9464}
{"v": 1	"t": 1958339	"P": 1642.0	"F": 9263	"C": 46.575	"D": 3287	"sn": 54091930088003	"file": "/data/device_log/data0000.out"	"CO2": 2986.026611328125	"Tp": 25.8358154296875	"H": 17.825149536132812}
{"v": 1	"t": 1958361	"P": 1637.75	"F": 9418}
{"v": 1	"t": 1958381	"P": 1644.75	"F": 9256}
{"v": 1	"t": 1958402	"P": 1645.25	"F": 9611}
{"v": 1	"t": 1958422	"P": 1649.0	"F": 9723}
{"v": 1	"t": 1958443	"P": 1633.75	"F": 9251}
{"v": 1	"t": 1958463	"P": 1637.0	"F": 9329}
{"v": 1	"t": 1958483	"P": 1643.75	"F": 9350}
{"v": 1	"t": 1958504	"P": 1638.5	"F": 9088}
{"v": 1	"t": 1958524	"P": 1638.5	"F": 9059}
{"v": 1	"t": 1958544	"P": 1640.5	"F": 9374}
{"v": 1	"t": 1958565	"P": 1638.25	"F": 9199}
{"v": 1	"t": 1958585	"P": 1625.0	"F": 9034}
{"v": 1	"t": 1958605	"P": 1626.5	"F": 8880}
{"v": 1	"t": 1958626	"P": 1647.0	"F": 9029}
{"v": 1	"t": 1958646	"P": 1627.5	"F": 9293}
{"v": 1	"t": 1958666	"P": 1626.75	"F": 8900}
{"v": 1	"t": 1958687	"P": 1623.5	"F": 8827}
{"v": 1	"t": 1958707	"P": 1635.75	"F": 9210}
{"v": 1	"t": 1958727	"P": 1623.75	"F": 8579}
{"v": 1	"t": 1958748	"P": 1629.5	"F": 8561}
{"v": 1	"t": 1958768	"P": 1624.25	"F": 8814}
{"v": 1	"t": 1958788	"P": 1631.75	"F": 8837}
{"v": 1	"t": 1958809	"P": 1621.0	"F": 8155}
{"v": 1	"t": 1958829	"P": 1613.0	"F": 8092}
{"v": 1	"t": 1958849	"P": 1619.75	"F": 8384}
{"v": 1	"t": 1958870	"P": 1626.5	"F": 8107}
{"v": 1	"t": 1958890	"P": 1600.0	"F": 8018}
{"v": 1	"t": 1958910	"P": 1593.5	"F": 7618}
{"v": 1	"t": 1958931	"P": 1594.5	"F": 7166}
{"v": 1	"t": 1958951	"P": 1603.75	"F": 7061}
{"v": 1	"t": 1958971	"P": 1584.75	"F": 6770}
{"v": 1	"t": 1958992	"P": 1570.75	"F": 6665}
{"v": 1	"t": 1959012	"P": 1587.0	"F": 6310}
{"v": 1	"t": 1959032	"P": 1575.0	"F": 6195}
{"v": 1	"t": 1959053	"P": 1564.25	"F": 5946}
{"v": 1	"t": 1959073	"P": 1555.0	"F": 5618}
{"v": 1	"t": 1959093	"P": 1561.75	"F": 5216}
{"v": 1	"t": 1959114	"P": 1548.25	"F": 5144}
{"v": 1	"t": 1959134	"P": 1536.0	"F": 4963}
{"v": 1	"t": 1959154	"P": 1539.25	"F": 4658}
{"v": 1	"t": 1959175	"P": 1546.25	"F": 4545}
{"v": 1	"t": 1959195	"P": 1532.5	"F": 4242}
{"v": 1	"t": 1959215	"P": 1525.75	"F": 4089}
{"v": 1	"t": 1959236	"P": 1533.0	"F": 3930}
{"v": 1	"t": 1959256	"P": 1531.5	"F": 3631}
{"v": 1	"t": 1959276	"P": 1525.5	"F": 3625}
{"v": 1	"t": 1959297	"P": 1513.25	"F": 3504}
{"v": 1	"t": 1959317	"P": 1529.25	"F": 3408}
{"v": 1	"t": 1959337	"P": 1524.25	"F": 3347}
{"v": 1	"t": 1959358	"P": 1510.0	"F": 3181	"C": 46.61	"D": 3287	"sn": 54091930088003	"file": "/data/device_log/data0000.out"}
{"v": 1	"t": 1959378	"P": 1520.5	"F": 3010}
{"v": 1	"t": 1959399	"P": 1518.75	"F": 3045}
{"v": 1	"t": 1959421	"P": 1512.0	"F": 3046}
{"v": 1	"t": 1959441	"P": 1519.25	"F": 2999}
{"v": 1	"t": 1959461	"P": 1511.75	"F": 3008}
{"v": 1	"t": 1959482	"P": 1509.25	"F": 2777}
{"v": 1	"t": 1959502	"P": 1519.5	"F": 2818}
{"v": 1	"t": 1959522	"P": 1514.5	"F": 2841}
{"v": 1	"t": 1959543	"P": 1510.25	"F": 2723}
{"v": 1	"t": 1959563	"P": 1510.5	"F": 2692}
{"v": 1	"t": 1959583	"P": 1527.5	"F": 2716}
{"v": 1	"t": 1959604	"P": 1518.25	"F": 2861}
{"v": 1	"t": 1959624	"P": 1515.25	"F": 2864}
{"v": 1	"t": 1959644	"P": 1519.75	"F": 3009}
{"v": 1	"t": 1959665	"P": 1530.0	"F": 3207}
{"v": 1	"t": 1959685	"P": 1525.75	"F": 3393}
{"v": 1	"t": 1959705	"P": 1521.5	"F": 3671}
{"v": 1	"t": 1959726	"P": 1542.0	"F": 3762}
{"v": 1	"t": 1959746	"P": 1546.25	"F": 4110}
{"v": 1	"t": 1959766	"P": 1539.75	"F": 4436}
{"v": 1	"t": 1959787	"P": 1552.75	"F": 4934}
{"v": 1	"t": 1959807	"P": 1565.25	"F": 5220}
{"v": 1	"t": 1959827	"P": 1566.5	"F": 5523}
{"v": 1	"t": 1959848	"P": 1566.75	"F": 5680}
{"v": 1	"t": 1959868	"P": 1579.5	"F": 6117}
{"v": 1	"t": 1959888	"P": 1583.75	"F": 6370}
{"v": 1	"t": 1959909	"P": 1588.25	"F": 6630}
{"v": 1	"t": 1959929	"P": 1577.0	"F": 6672}
{"v": 1	"t": 1959949	"P": 1597.5	"F": 6761}
{"v": 1	"t": 1959970	"P": 1616.5	"F": 7187}
{"v": 1	"t": 1959990	"P": 1602.0	"F": 7184}
{"v": 1	"t": 1960010	"P": 1598.5	"F": 7718}
{"v": 1	"t": 1960031	"P": 1614.0	"F": 7807}
{"v": 1	"t": 1960051	"P": 1618.75	"F": 8303}
{"v": 1	"t": 1960071	"P": 1609.5	"F": 8091}
{"v": 1	"t": 1960092	"P": 1615.0	"F": 8080}
{"v": 1	"t": 1960112	"P": 1630.75	"F": 8746}
{"v": 1	"t": 1960132	"P": 1624.25	"F": 8719}
{"v": 1	"t": 1960153	"P": 1627.5	"F": 8259}
{"v": 1	"t": 1960173	"P": 1616.75	"F": 8664}
{"v": 1	"t": 1960193	"P": 1647.25	"F": 8775}
{"v": 1	"t": 1960214	"P": 1632.75	"F": 8869}
{"v": 1	"t": 1960234	"P": 1631.0	"F": 8537}
{"v": 1	"t": 1960254	"P": 1630.25	"F": 8866}
{"v": 1	"t": 1960275	"P": 1638.0	"F": 9143}
{"v": 1	"t": 1960295	"P": 1635.5	"F": 8892}
{"v": 1	"t": 1960315	"P": 1626.25	"F": 9109}
{"v": 1	"t": 1960336	"P": 1642.75	"F": 9031}
{"v": 1	"t": 1960357	"P": 1631.5	"F": 9190}
{"v": 1	"t": 1960377	"P": 1648.25	"F": 8988	"C": 46.58	"D": 3287	"sn": 54091930088003	"file": "/data/device_log/data0000.out"	"CO2": 3921.639892578125	"Tp": 25.851837158203125	"H": 17.82491683959961}
{"v": 1	"t": 1960398	"P": 1637.5	"F": 9093}
{"v": 1	"t": 1960419	"P": 1641.5	"F": 9426}
{"v": 1	"t": 1960440	"P": 1644.5	"F": 9379}
{"v": 1	"t": 1960460	"P": 1631.5	"F": 9656}
{"v": 1	"t": 1960480	"P": 1633.0	"F": 9429}
{"v": 1	"t": 1960501	"P": 1646.75	"F": 9551}
{"v": 1	"t": 1960521	"P": 1652.5	"F": 9263}
{"v": 1	"t": 1960542	"P": 1637.25	"F": 9027}
{"v": 1	"t": 1960562	"P": 1649.25	"F": 9331}
{"v": 1	"t": 1960582	"P": 1641.25	"F": 9426}
{"v": 1	"t": 1960602	"P": 1636.25	"F": 9451}
{"v": 1	"t": 1960623	"P": 1646.5	"F": 9516}
{"v": 1	"t": 1960643	"P": 1652.75	"F": 9047}
{"v": 1	"t": 1960663	"P": 1640.75	"F": 9502}
{"v": 1	"t": 1960684	"P": 1632.5	"F": 9353}
{"v": 1	"t": 1960704	"P": 1628.5	"F": 9050}
{"v": 1	"t": 1960724	"P": 1649.0	"F": 9381}
{"v": 1	"t": 1960745	"P": 1638.25	"F": 9322}
{"v": 1	"t": 1960765	"P": 1634.75	"F": 9471}
{"v": 1	"t": 1960785	"P": 1637.5	"F": 9271}
{"v": 1	"t": 1960806	"P": 1646.75	"F": 9124}
{"v": 1	"t": 1960826	"P": 1627.75	"F": 9125}
{"v": 1	"t": 1960846	"P": 1616.5	"F": 9193}
{"v": 1	"t": 1960867	"P": 1629.0	"F": 8935}
{"v": 1	"t": 1960887	"P": 1641.25	"F": 8879}
{"v": 1	"t": 1960907	"P": 1627.25	"F": 8988}
{"v": 1	"t": 1960928	"P": 1626.0	"F": 8806}
{"v": 1	"t": 1960948	"P": 1634.5	"F": 8959}
{"v": 1	"t": 1960968	"P": 1632.0	"F": 8981}
{"v": 1	"t": 1960989	"P": 1632.25	"F": 8978}
{"v": 1	"t": 1961009	"P": 1623.5	"F": 8692}
{"v": 1	"t": 1961029	"P": 1629.0	"F": 8794}
{"v": 1	"t": 1961050	"P": 1625.0	"F": 8703}
{"v": 1	"t": 1961070	"P": 1624.75	"F": 8486}
{"v": 1	"t": 1961090	"P": 1625.0	"F": 8782}
{"v": 1	"t": 1961111	"P": 1627.25	"F": 8706}
{"v": 1	"t": 1961131	"P": 1628.25	"F": 8133}
{"v": 1	"t": 1961151	"P": 1607.0	"F": 8442}
{"v": 1	"t": 1961172	"P": 1612.0	"F": 8119}
{"v": 1	"t": 1961192	"P": 1619.75	"F": 8113}
{"v": 1	"t": 1961212	"P": 1610.0	"F": 7871}
{"v": 1	"t": 1961233	"P": 1598.75	"F": 7653}
{"v": 1	"t": 1961253	"P": 1599.5	"F": 7643}
{"v": 1	"t": 1961273	"P": 1605.0	"F": 7418}
{"v": 1	"t": 1961294	"P": 1589.75	"F": 7212}
{"v": 1	"t": 1961314	"P": 1573.0	"F": 7010}
{"v": 1	"t": 1961334	"P": 1576.25	"F": 6606}
{"v": 1	"t": 1961355	"P": 1581.0	"F": 6442}
{"v": 1	"t": 1961375	"P": 1567.5	"F": 6235}
{"v": 1	"t": 1961395	"P": 1562.0	"F": 5873	"C": 46.605	"D": 3287	"sn": 54091930088003	"file": "/data/device_log/data0000.out"}
{"v": 1	"t": 1961416	"P": 1567.5	"F": 5704}
{"v": 1	"t": 1961436	"P": 1557.25	"F": 5615}
{"v": 1	"t": 1961459	"P": 1554.5	"F": 5137}
{"v": 1	"t": 1961480	"P": 1545.25	"F": 4897}
{"v": 1	"t": 1961500	"P": 1538.75	"F": 4695}
{"v": 1	"t": 1961520	"P": 1532.75	"F": 4520}
{"v": 1	"t": 1961541	"P": 1544.5	"F": 4397}
{"v": 1	"t": 1961561	"P": 1537.0	"F": 4266}
{"v": 1	"t": 1961581	"P": 1524.5	"F": 4084}
{"v": 1	"t": 1961602	"P": 1522.75	"F": 4047}
{"v": 1	"t": 1961622	"P": 1531.0	"F": 3847}
{"v": 1	"t": 1961642	"P": 1528.75	"F": 3807}
{"v": 1	"t": 1961663	"P": 1520.0	"F": 3680}
{"v": 1	"t": 1961683	"P": 1522.25	"F": 3492}
{"v": 1	"t": 1961703	"P": 1529.0	"F": 3468}
{"v": 1	"t": 1961724	"P": 1517.75	"F": 3571}
{"v": 1	"t": 1961744	"P": 1512.5	"F": 3358}
{"v": 1	"t": 1961764	"P": 1522.75	"F": 3346}
{"v": 1	"t": 1961785	"P": 1524.0	"F": 3286}
{"v": 1	"t": 1961805	"P": 1513.5	"F": 3252}
{"v": 1	"t": 1961825	"P": 1511.0	"F": 3237}
{"v": 1	"t": 1961846	"P": 1527.25	"F": 3250}
{"v": 1	"t": 1961866	"P": 1523.25	"F": 3327}
{"v": 1	"t": 1961886	"P": 1518.5	"F": 3263}
{"v": 1	"t": 1961907	"P": 1520.75	"F": 3163}
{"v": 1	"t": 1961927	"P": 1529.0	"F": 3331}
{"v": 1	"t": 1961947	"P": 1528.75	"F": 3323}
{"v": 1	"t": 1961968	"P": 1521.5	"F": 3402}
{"v": 1	"t": 1961988	"P": 1525.0	"F": 3693}
{"v": 1	"t": 1962008	"P": 1538.75	"F": 3703}
{"v": 1	"t": 1962029	"P": 1531.25	"F": 3725}
{"v": 1	"t": 1962049	"P": 1525.75	"F": 3931}
{"v": 1	"t": 1962069	"P": 1541.75	"F": 4156}
{"v": 1	"t": 1962090	"P": 1553.0	"F": 4182}
{"v": 1	"t": 1962110	"P": 1543.5	"F": 4409}
{"v": 1	"t": 1962130	"P": 1544.5	"F": 4564}
{"v": 1	"t": 1962151	"P": 1551.5	"F": 5208}
{"v": 1	"t": 1962171	"P": 1565.25	"F": 5514}
{"v": 1	"t": 1962191	"P": 1570.0	"F": 5730}
{"v": 1	"t": 1962212	"P": 1569.0	"F": 6119}
{"v": 1	"t": 1962232	"P": 1576.0	"F": 6190}
{"v": 1	"t": 1962252	"P": 1594.0	"F": 6593}
{"v": 1	"t": 1962273	"P": 1579.5	"F": 6781}
{"v": 1	"t": 1962293	"P": 1587.5	"F": 7255}
{"v": 1	"t": 1962313	"P": 1601.0	"F": 7143}
{"v": 1	"t": 1962334	"P": 1591.75	"F": 7072}
{"v": 1	"t": 1962354	"P": 1592.0	"F": 7193}
{"v": 1	"t": 1962374	"P": 1607.0	"F": 7581}
{"v": 1	"t": 1962395	"P": 1618.25	"F": 8108}
{"v": 1	"t": 1962415	"P": 1613.75	"F": 7906	"C": 46.605	"D": 3287	"sn": 54091930088003	"file": "/data/device_log/data0000.out"	"CO2": 2964.46435546875	"Tp": 25.8358154296875	"H": 17.824970245361328}
{"v": 1	"t": 1962436	"P": 1611.75	"F": 8134}
{"v": 1	"t": 1962457	"P": 1620.25	"F": 8063}
{"v": 1	"t": 1962478	"P": 1613.75	"F": 8566}
{"v": 1	"t": 1962498	"P": 1628.0	"F": 8303}
{"v": 1	"t": 1962518	"P": 1635.5	"F": 8776}
{"v": 1	"t": 1962539	"P": 1620.25	"F": 8627}
{"v": 1	"t": 1962559	"P": 1619.5	"F": 8667}
{"v": 1	"t": 1962579	"P": 1629.75	"F": 8950}
{"v": 1	"t": 1962600	"P": 1629.75	"F": 8643}
{"v": 1	"t": 1962620	"P": 1627.5	"F": 8949}
{"v": 1	"t": 1962640	"P": 1635.25	"F": 9058}
{"v": 1	"t": 1962661	"P": 1644.75	"F": 9080}
{"v": 1	"t": 1962681	"P": 1636.5	"F": 9125}
{"v": 1	"t": 1962701	"P": 1631.75	"F": 8980}
{"v": 1	"t": 1962722	"P": 1628.25	"F": 8972}
{"v": 1	"t": 1962742	"P": 1647.0	"F": 9057}
{"v": 1	"t": 1962762	"P": 1642.5	"F": 9201}
{"v": 1	"t": 1962783	"P": 1622.25	"F": 8964}
{"v": 1	"t": 1962803	"P": 1625.25	"F": 9196}
{"v": 1	"t": 1962823	"P": 1643.75	"F": 9547}
{"v": 1	"t": 1962844	"P": 1640.25	"F": 9376}
{"v": 1	"t": 1962864	"P": 1632.0	"F": 9103}
{"v": 1	"t": 1962884	"P": 1633.75	"F": 9316}
{"v": 1	"t": 1962905	"P": 1648.25	"F": 9228}
{"v": 1	"t": 1962925	"P": 1637.75	"F": 9271}
{"v": 1	"t": 1962945	"P": 1629.75	"F": 9299}
{"v": 1	"t": 1962966	"P": 1651.5	"F": 9377}
{"v": 1	"t": 1962986	"P": 1643.5	"F": 9251}
{"v": 1	"t": 1963006	"P": 1637.25	"F": 9312}
{"v": 1	"t": 1963027	"P": 1625.75	"F": 9367}
{"v": 1	"t": 1963047	"P": 1653.5	"F": 9363}
{"v": 1	"t": 1963067	"P": 1642.25	"F": 9135}
{"v": 1	"t": 1963088	"P": 1638.25	"F": 9447}
{"v": 1	"t": 1963108	"P": 1638.75	"F": 9151}
{"v": 1	"t": 1963128	"P": 1653.25	"F": 8972}
{"v": 1	"t": 1963149	"P": 1635.25	"F": 9503}
{"v": 1	"t": 1963169	"P": 1633.0	"F": 9318}
{"v": 1	"t": 1963189	"P": 1640.5	"F": 9162}
{"v": 1	"t": 1963210	"P": 1644.0	"F": 9315}
{"v": 1	"t": 1963230	"P": 1628.25	"F": 9254}
{"v": 1	"t": 1963250	"P": 1639.5	"F": 8923}
{"v": 1	"t": 1963271	"P": 1640.5	"F": 8858}
{"v": 1	"t": 1963291	"P": 1630.5	"F": 9036}
{"v": 1	"t": 1963311	"P": 1630.5	"F": 8910}
{"v": 1	"t": 1963332	"P": 1622.75	"F": 8763}
{"v": 1	"t": 1963352	"P": 1645.0	"F": 9044}
{"v": 1	"t": 1963372	"P": 1634.0	"F": 8333}
{"v": 1	"t": 1963393	"P": 1622.0	"F": 8613}
{"v": 1	"t": 1963413	"P": 1619.75	"F": 8259}
{"v": 1	"t": 1963433	"P": 1628.5	"F": 8699	"C": 46.645	"D": 3287	"sn": 54091930088003	"file": "/data/device_log/data0000.out"}
{"v": 1	"t": 1963454	"P": 1622.75	"F": 8602}
{"v": 1	"t": 1963474	"P": 1616.5	"F": 8753}
{"v": 1	"t": 1963497	"P": 1620.25	"F": 8651}
{"v": 1	"t": 1963517	"P": 1620.75	"F": 8436}
{"v": 1	"t": 1963537	"P": 1627.0	"F": 8228}
{"v": 1	"t": 1963558	"P": 1610.0	"F": 8132}
{"v": 1	"t": 1963578	"P": 1603.5	"F": 8048}
{"v": 1	"t": 1963598	"P": 1612.5	"F": 8302}
{"v": 1	"t": 1963619	"P": 1597.25	"F": 8243}
{"v": 1	"t": 1963639	"P": 1603.75	"F": 7588}
{"v": 1	"t": 1963659	"P": 1609.5	"F": 7767}
{"v": 1	"t": 1963680	"P": 1609.75	"F": 7484}
{"v": 1	"t": 1963700	"P": 1583.25	"F": 7161}
{"v": 1	"t": 1963721	"P": 1591.0	"F": 6967}
{"v": 1	"t": 1963741	"P": 1583.75	"F": 6688}
{"v": 1	"t": 1963761	"P": 1565.5	"F": 6752}
{"v": 1	"t": 1963782	"P": 1566.5	"F": 6207}
{"v": 1	"t": 1963802	"P": 1569.0	"F": 5907}
{"v": 1	"t": 1963822	"P": 1550.0	"F": 5781}
{"v": 1	"t": 1963843	"P": 1550.5	"F": 5447}
{"v": 1	"t": 1963863	"P": 1554.0	"F": 5476}
{"v": 1	"t": 1963884	"P": 1557.5	"F": 5092}
{"v": 1	"t": 1963904	"P": 1537.0	"F": 5011}
{"v": 1	"t": 1963924	"P": 1544.75	"F": 4737}
{"v": 1	"t": 1963945	"P": 1549.5	"F": 4433}
{"v": 1	"t": 1963965	"P": 1535.5	"F": 4532}
{"v": 1	"t": 1963985	"P": 1531.5	"F": 4209}
{"v": 1	"t": 1964006	"P": 1538.25	"F": 4053}
{"v": 1	"t": 1964026	"P": 1533.75	"F": 4124}
{"v": 1	"t": 1964046	"P": 1526.75	"F": 3769}
{"v": 1	"t": 1964067	"P": 1530.5	"F": 3692}
{"v": 1	"t": 1964087	"P": 1529.0	"F": 3604}
{"v": 1	"t": 1964107	"P": 1524.75	"F": 3493}
{"v": 1	"t": 1964128	"P": 1514.25	"F": 3403}
{"v": 1	"t": 1964148	"P": 1525.5	"F": 3552}
{"v": 1	"t": 1964168	"P": 1527.0	"F": 3470}
{"v": 1	"t": 1964189	"P": 1517.75	"F": 3269}
{"v": 1	"t": 1964209	"P": 1514.5	"F": 3331}
{"v": 1	"t": 1964229	"P": 1529.75	"F": 3265}
{"v": 1	"t": 1964250	"P": 1526.25	"F": 3212}
{"v": 1	"t": 1964270	"P": 1517.0	"F": 3224}
{"v": 1	"t": 1964291	"P": 1517.5	"F": 3226}
{"v": 1	"t": 1964311	"P": 1529.0	"F": 3234}
{"v": 1	"t": 1964331	"P": 1523.0	"F": 3256}
{"v": 1	"t": 1964352	"P": 1518.75	"F": 3276}
{"v": 1	"t": 1964372	"P": 1533.5	"F": 3362}
{"v": 1	"t": 1964392	"P": 1530.5	"F": 3325}
{"v": 1	"t": 1964413	"P": 1528.5	"F": 3415}
{"v": 1	"t": 1964433	"P": 1522.25	"F": 3503}
{"v": 1	"t": 1964453	"P": 1538.5	"F": 3513	"C": 46.62	"D": 3287	"sn": 54091930088003	"file": "/data/device_log/data0000.out"	"CO2": 3004.717529296875	"Tp": 25.865188598632812	"H": 18.096277236938477}
{"v": 1	"t": 1964475	"P": 1533.25	"F": 3599}
{"v": 1	"t": 1964495	"P": 1533.75	"F": 3847}
{"v": 1	"t": 1964516	"P": 1531.25	"F": 3939}
{"v": 1	"t": 1964537	"P": 1533.25	"F": 4087}
{"v": 1	"t": 1964557	"P": 1552.75	"F": 4064}
{"v": 1	"t": 1964577	"P": 1543.5	"F": 4186}
{"v": 1	"t": 1964598	"P": 1538.5	"F": 4640}
{"v": 1	"t": 1964618	"P": 1550.5	"F": 5107}
{"v": 1	"t": 1964638	"P": 1556.0	"F": 5131}
{"v": 1	"t": 1964659	"P": 1555.0	"F": 5341}
{"v": 1	"t": 1964679	"P": 1557.75	"F": 5690}
{"v": 1	"t": 1964699	"P": 1578.75	"F": 5872}
{"v": 1	"t": 1964720	"P": 1583.5	"F": 6208}
{"v": 1	"t": 1964740	"P": 1584.5	"F": 6293}
{"v": 1	"t": 1964760	"P": 1571.25	"F": 6527}
{"v": 1	"t": 1964781	"P": 1601.0	"F": 6689}
{"v": 1	"t": 1964801	"P": 1594.5	"F": 7025}
{"v": 1	"t": 1964821	"P": 1594.5	"F": 7157}
{"v": 1	"t": 1964842	"P": 1600.5	"F": 7339}
{"v": 1	"t": 1964862	"P": 1614.25	"F": 7355}
{"v": 1	"t": 1964882	"P": 1614.75	"F": 7722}
{"v": 1	"t": 1964903	"P": 1615.5	"F": 7919}
{"v": 1	"t": 1964923	"P": 1619.25	"F": 8205}
{"v": 1	"t": 1964943	"P": 1628.0	"F": 8478}
{"v": 1	"t": 1964964	"P": 1619.25	"F": 8299}
{"v": 1	"t": 1964984	"P": 1627.0	"F": 8134}
{"v": 1	"t": 1965004	"P": 1635.75	"F": 8184}
{"v": 1	"t": 1965025	"P": 1629.25	"F": 8857}
{"v": 1	"t": 1965045	"P": 1627.5	"F": 9238}
{"v": 1	"t": 1965065	"P": 1619.5	"F": 9029}
{"v": 1	"t": 1965086	"P": 1641.25	"F": 9129}
{"v": 1	"t": 1965106	"P": 1630.0	"F": 9245}
{"v": 1	"t": 1965126	"P": 1634.0	"F": 8928}
{"v": 1	"t": 1965147	"P": 1633.75	"F": 8921}
{"v": 1	"t": 1965167	"P": 1635.75	"F": 9399}
{"v": 1	"t": 1965187	"P": 1638.0	"F": 9511}
{"v": 1	"t": 1965208	"P": 1631.0	"F": 9275}
{"v": 1	"t": 1965228	"P": 1637.0	"F": 9154}
{"v": 1	"t": 1965248	"P": 1651.75	"F": 9330}
{"v": 1	"t": 1965269	"P": 1647.75	"F": 9496}
{"v": 1	"t": 1965289	"P": 1638.25	"F": 9007}
{"v": 1	"t": 1965309	"P": 1644.75	"F": 9458}
{"v": 1	"t": 1965330	"P": 1651.5	"F": 9374}
{"v": 1	"t": 1965350	"P": 1632.5	"F": 8964}
{"v": 1	"t": 1965370	"P": 1640.25	"F": 9623}
{"v": 1	"t": 1965391	"P": 1656.0	"F": 9525}
{"v": 1	"t": 1965411	"P": 1642.75	"F": 9403}
{"v": 1	"t": 1965431	"P": 1637.25	"F": 8883}
{"v": 1	"t": 1965452	"P": 1637.25	"F": 9367}
{"v": 1	"t": 1965472	"P": 1644.25	"F": 9268	"C": 46.625	"D": 3287	"sn": 54091930088003	"file": "/data/device_log/data0000.out"}
{"v": 1	"t": 1965492	"P": 1651.5	"F": 9121}
{"v": 1	"t": 1965513	"P": 1635.5	"F": 9619}
{"v": 1	"t": 1965535	"P": 1632.25	"F": 9427}
{"v": 1	"t": 1965555	"P": 1642.0	"F": 9561}
{"v": 1	"t": 1965576	"P": 1648.0	"F": 9301}
{"v": 1	"t": 1965596	"P": 1654.75	"F": 9364}
{"v": 1	"t": 1965616	"P": 1631.75	"F": 9442}
{"v": 1	"t": 1965637	"P": 1643.25	"F": 9564}
{"v": 1	"t": 1965657	"P": 1651.25	"F": 9444}
{"v": 1	"t": 1965677	"P": 1640.75	"F": 9600}
{"v": 1	"t": 1965698	"P": 1618.25	"F": 9471}
{"v": 1	"t": 1965718	"P": 1639.75	"F": 9414}
{"v": 1	"t": 1965739	"P": 1646.5	"F": 9603}
{"v": 1	"t": 1965759	"P": 1636.25	"F": 9209}
{"v": 1	"t": 1965779	"P": 1625.25	"F": 9540}
{"v": 1	"t": 1965800	"P": 1648.25	"F": 9286}
{"v": 1	"t": 1965820	"P": 1633.25	"F": 9178}
{"v": 1	"t": 1965840	"P": 1617.5	"F": 9191}
{"v": 1	"t": 1965860	"P": 1634.5	"F": 8531}
{"v": 1	"t": 1965881	"P": 1644.5	"F": 8521}
{"v": 1	"t": 1965901	"P": 1618.5	"F": 8801}
{"v": 1	"t": 1965921	"P": 1610.5	"F": 8699}
{"v": 1	"t": 1965942	"P": 1616.0	"F": 8193}
{"v": 1	"t": 1965962	"P": 1625.0	"F": 8280}
{"v": 1	"t": 1965982	"P": 1611.0	"F": 8209}
{"v": 1	"t": 1966003	"P": 1599.75	"F": 7878}
{"v": 1	"t": 1966023	"P": 1600.25	"F": 7562}
{"v": 1	"t": 1966043	"P": 1598.5	"F": 7547}
{"v": 1	"t": 1966064	"P": 1586.75	"F": 7010}
{"v": 1	"t": 1966084	"P": 1581.5	"F": 6869}
{"v": 1	"t": 1966104	"P": 1583.5	"F": 6461}
{"v": 1	"t": 1966125	"P": 1574.75	"F": 6213}
{"v": 1	"t": 1966145	"P": 1565.25	"F": 5824}
{"v": 1	"t": 1966165	"P": 1552.75	"F": 5760}
{"v": 1	"t": 1966186	"P": 1561.25	"F": 5213}
{"v": 1	"t": 1966206	"P": 1547.25	"F": 5011}
{"v": 1	"t": 1966226	"P": 1534.25	"F": 4692}
{"v": 1	"t": 1966247	"P": 1532.75	"F": 4493}
{"v": 1	"t": 1966267	"P": 1538.0	"F": 4092}
{"v": 1	"t": 1966287	"P": 1533.25	"F": 3975}
{"v": 1	"t": 1966308	"P": 1519.5	"F": 3618}
{"v": 1	"t": 1966328	"P": 1521.75	"F": 3616}
{"v": 1	"t": 1966348	"P": 1524.25	"F": 3416}
{"v": 1	"t": 1966369	"P": 1517.0	"F": 3160}
{"v": 1	"t": 1966389	"P": 1509.25	"F": 3145}
{"v": 1	"t": 1966409	"P": 1522.75	"F": 3038}
{"v": 1	"t": 1966430	"P": 1522.0	"F": 3030}
{"v": 1	"t": 1966450	"P": 1512.75	"F": 2888}
{"v": 1	"t": 1966470	"P": 1507.25	"F": 2759}
{"v": 1	"t": 1966491	"P": 1523.5	"F": 2756	"C": 46.63	"D": 3287	"sn": 54091930088003	"file": "/data/device_log/data0000.out"	"CO2": 3561.85986328125	"Tp": 25.865188598632812	"H": 18.096277236938477}
{"v": 1	"t": 1966512	"P": 1521.5	"F": 2867}
{"v": 1	"t": 1966532	"P": 1521.5	"F": 2911}
{"v": 1	"t": 1966553	"P": 1528.0	"F": 2934}
{"v": 1	"t": 1966574	"P": 1519.75	"F": 2865}
{"v": 1	"t": 1966594	"P": 1511.75	"F": 2969}
{"v": 1	"t": 1966614	"P": 1525.0	"F": 2893}
{"v": 1	"t": 1966635	"P": 1522.25	"F": 3163}
{"v": 1	"t": 1966655	"P": 1519.25	"F": 3174}
{"v": 1	"t": 1966675	"P": 1520.25	"F": 3365}
{"v": 1	"t": 1966696	"P": 1532.25	"F": 3270}
{"v": 1	"t": 1966716	"P": 1530.75	"F": 3479}
{"v": 1	"t": 1966736	"P": 1524.25	"F": 3491}
{"v": 1	"t": 1966757	"P": 1531.25	"F": 3711}
{"v": 1	"t": 1966777	"P": 1546.5	"F": 3990}
{"v": 1	"t": 1966797	"P": 1543.0	"F": 4131}
{"v": 1	"t": 1966818	"P": 1535.5	"F": 4435}
{"v": 1	"t": 1966838	"P": 1550.75	"F": 4674}
{"v": 1	"t": 1966858	"P": 1558.75	"F": 4950}
{"v": 1	"t": 1966879	"P": 1554.75	"F": 5044}
{"v": 1	"t": 1966899	"P": 1554.75	"F": 5404}
{"v": 1	"t": 1966919	"P": 1569.0	"F": 5593}
{"v": 1	"t": 1966940	"P": 1576.0	"F": 5960}
{"v": 1	"t": 1966960	"P": 1569.5	"F": 6043}
{"v": 1	"t": 1966980	"P": 1572.75	"F": 6221}
{"v": 1	"t": 1967001	"P": 1591.25	"F": 6439}
{"v": 1	"t": 1967021	"P": 1591.5	"F": 6764}
{"v": 1	"t": 1967041	"P": 1581.0	"F": 6956}
{"v": 1	"t": 1967062	"P": 1590.5	"F": 7228}
{"v": 1	"t": 1967082	"P": 1604.0	"F": 7503}
{"v": 1	"t": 1967102	"P": 1606.75	"F": 7487}
{"v": 1	"t": 1967123	"P": 1612.25	"F": 7865}
{"v": 1	"t": 1967143	"P": 1615.25	"F": 7726}
{"v": 1	"t": 1967163	"P": 1622.0	"F": 8054}
{"v": 1	"t": 1967184	"P": 1613.75	"F": 8319}
{"v": 1	"t": 1967204	"P": 1606.25	"F": 8403}
{"v": 1	"t": 1967224	"P": 1626.5	"F": 8529}
{"v": 1	"t": 1967245	"P": 1645.25	"F": 8531}
{"v": 1	"t": 1967265	"P": 1633.5	"F": 8774}
{"v": 1	"t": 1967285	"P": 1620.75	"F": 9051}
{"v": 1	"t": 1967306	"P": 1634.0	"F": 9324}
{"v": 1	"t": 1967326	"P": 1641.0	"F": 9451}
{"v": 1	"t": 1967346	"P": 1634.0	"F": 8980}
{"v": 1	"t": 1967367	"P": 1635.25	"F": 9451}
{"v": 1	"t": 1967387	"P": 1651.0	"F": 9816}
{"v": 1	"t": 1967408	"P": 1635.0	"F": 9992}
{"v": 1	"t": 1967428	"P": 1646.75	"F": 9348}
{"v": 1	"t": 1967449	"P": 1642.0	"F": 9535}
{"v": 1	"t": 1967469	"P": 1643.0	"F": 9655}
{"v": 1	"t": 1967489	"P": 1644.5	"F": 9488}
{"v": 1	"t": 1967510	"P": 1654.5	"F": 9732	"C": 46.62	"D": 3287	"sn": 54091930088003	"file": "/data/device_log/data0000.out"}
{"v": 1	"t": 1967530	"P": 1644.75	"F": 9743}
{"v": 1	"t": 1967551	"P": 1654.0	"F": 10032}
{"v": 1	"t": 1967572	"P": 1652.75	"F": 9942}
{"v": 1	"t": 1967593	"P": 1642.75	"F": 9970}
{"v": 1	"t": 1967613	"P": 1645.5	"F": 9603}
{"v": 1	"t": 1967633	"P": 1650.5	"F": 10142}
{"v": 1	"t": 1967654	"P": 1662.25	"F": 10001}
{"v": 1	"t": 1967674	"P": 1637.75	"F": 9828}
{"v": 1	"t": 1967694	"P": 1646.75	"F": 9749}
{"v": 1	"t": 1967715	"P": 1660.5	"F": 10355}
{"v": 1	"t": 1967735	"P": 1644.75	"F": 9988}
{"v": 1	"t": 1967755	"P": 1638.0	"F": 10077}
{"v": 1	"t": 1967776	"P": 1650.25	"F": 9875}
{"v": 1	"t": 1967796	"P": 1648.5	"F": 9745}
{"v": 1	"t": 1967816	"P": 1647.75	"F": 9627}
{"v": 1	"t": 1967837	"P": 1639.75	"F": 9633}
{"v": 1	"t": 1967857	"P": 1661.5	"F": 9817}
{"v": 1	"t": 1967877	"P": 1652.5	"F": 9662}
{"v": 1	"t": 1967898	"P": 1644.75	"F": 9867}
{"v": 1	"t": 1967918	"P": 1635.0	"F": 9375}
{"v": 1	"t": 1967938	"P": 1658.75	"F": 9402}
{"v": 1	"t": 1967959	"P": 1633.5	"F": 9640}
{"v": 1	"t": 1967979	"P": 1632.0	"F": 9843}
{"v": 1	"t": 1967999	"P": 1644.5	"F": 8922}
{"v": 1	"t": 1968020	"P": 1655.5	"F": 9177}
{"v": 1	"t": 1968040	"P": 1630.0	"F": 9030}
{"v": 1	"t": 1968060	"P": 1631.75	"F": 9455}
{"v": 1	"t": 1968081	"P": 1645.25	"F": 9267}
{"v": 1	"t": 1968101	"P": 1644.5	"F": 9269}
{"v": 1	"t": 1968121	"P": 1626.5	"F": 9120}
{"v": 1	"t": 1968142	"P": 1629.25	"F": 8782}
{"v": 1	"t": 1968162	"P": 1622.5	"F": 8663}
{"v": 1	"t": 1968182	"P": 1617.25	"F": 8562}
{"v": 1	"t": 1968203	"P": 1605.25	"F": 8047}
{"v": 1	"t": 1968223	"P": 1610.5	"F": 7672}
{"v": 1	"t": 1968243	"P": 1600.75	"F": 7769}
{"v": 1	"t": 1968264	"P": 1588.75	"F": 7079}
{"v": 1	"t": 1968284	"P": 1575.75	"F": 6556}
{"v": 1	"t": 1968304	"P": 1583.75	"F": 6337}
{"v": 1	"t": 1968325	"P": 1577.5	"F": 5907}
{"v": 1	"t": 1968345	"P": 1558.0	"F": 5711}
{"v": 1	"t": 1968365	"P": 1546.5	"F": 5380}
{"v": 1	"t": 1968386	"P": 1559.0	"F": 5125}
{"v": 1	"t": 1968406	"P": 1542.0	"F": 4652}
{"v": 1	"t": 1968426	"P": 1536.0	"F": 4642}
{"v": 1	"t": 1968447	"P": 1533.5	"F": 4198}
{"v": 1	"t": 1968467	"P": 1544.25	"F": 4258}
{"v": 1	"t": 1968487	"P": 1532.5	"F": 3800}
{"v": 1	"t": 1968508	"P": 1519.25	"F": 3629}
{"v": 1	"t": 1968528	"P": 1524.25	"F": 3547	"C": 46.625	"D": 3287	"sn": 54091930088003	"file": "/data/device_log/data0000.out"	"CO2": 3319.9951171875	"Tp": 25.865188598632812	"H": 17.95730209350586}
{"v": 1	"t": 1968549	"P": 1521.0	"F": 3401}
{"v": 1	"t": 1968570	"P": 1524.5	"F": 3247}
{"v": 1	"t": 1968591	"P": 1527.25	"F": 3267}
{"v": 1	"t": 1968611	"P": 1515.5	"F": 3203}
{"v": 1	"t": 1968631	"P": 1509.75	"F": 3101}
{"v": 1	"t": 1968652	"P": 1517.25	"F": 2989}
{"v": 1	"t": 1968672	"P": 1520.0	"F": 2806}
{"v": 1	"t": 1968693	"P": 1514.5	"F": 2785}
{"v": 1	"t": 1968713	"P": 1508.75	"F": 2718}
{"v": 1	"t": 1968733	"P": 1521.0	"F": 2761}
{"v": 1	"t": 1968753	"P": 1519.5	"F": 2750}
{"v": 1	"t": 1968774	"P": 1514.5	"F": 2932}
{"v": 1	"t": 1968794	"P": 1513.0	"F": 2840}
{"v": 1	"t": 1968814	"P": 1526.0	"F": 2847}
{"v": 1	"t": 1968835	"P": 1523.75	"F": 2861}
{"v": 1	"t": 1968855	"P": 1518.75	"F": 3226}
{"v": 1	"t": 1968875	"P": 1522.25	"F": 3376}
{"v": 1	"t": 1968896	"P": 1537.5	"F": 3486}
{"v": 1	"t": 1968916	"P": 1536.5	"F": 3884}
{"v": 1	"t": 1968936	"P": 1531.5	"F": 4099}
{"v": 1	"t": 1968957	"P": 1536.25	"F": 4251}
{"v": 1	"t": 1968977	"P": 1563.0	"F": 4617}
{"v": 1	"t": 1968997	"P": 1555.75	"F": 4983}
{"v": 1	"t": 1969018	"P": 1557.5	"F": 5303}
{"v": 1	"t": 1969038	"P": 1567.5	"F": 5647}
{"v": 1	"t": 1969058	"P": 1588.5	"F": 6179}
{"v": 1	"t": 1969079	"P": 1581.75	"F": 6294}
{"v": 1	"t": 1969099	"P": 1577.25	"F": 6786}
{"v": 1	"t": 1969119	"P": 1591.75	"F": 7054}
{"v": 1	"t": 1969140	"P": 1592.75	"F": 7198}
{"v": 1	"t": 1969160	"P": 1600.75	"F": 7192}
{"v": 1	"t": 1969180	"P": 1599.75	"F": 7454}
{"v": 1	"t": 1969201	"P": 1618.75	"F": 7897}
{"v": 1	"t": 1969221	"P": 1625.25	"F": 8286}
{"v": 1	"t": 1969241	"P": 1618.25	"F": 8273}
{"v": 1	"t": 1969262	"P": 1614.25	"F": 8511}
{"v": 1	"t": 1969282	"P": 1620.0	"F": 8581}
{"v": 1	"t": 1969302	"P": 1628.25	"F": 8587}
{"v": 1	"t": 1969323	"P": 1624.0	"F": 9001}
{"v": 1	"t": 1969343	"P": 1614.5	"F": 8470}
{"v": 1	"t": 1969363	"P": 1632.75	"F": 9208}
{"v": 1	"t": 1969384	"P": 1630.25	"F": 8794}
{"v": 1	"t": 1969404	"P": 1631.0	"F": 8948}
{"v": 1	"t": 1969424	"P": 1635.5	"F": 8945}
{"v": 1	"t": 1969445	"P": 1646.75	"F": 9416}
{"v": 1	"t": 1969465	"P": 1628.5	"F": 9013}
{"v": 1	"t": 1969485	"P": 1627.25	"F": 9019}
{"v": 1	"t": 1969506	"P": 1636.25	"F": 9039}
{"v": 1	"t": 1969526	"P": 1639.5	"F": 9276}
{"v": 1	"t": 1969546	"P": 1638.75	"F": 9092	"C": 46.65	"D": 3287	"sn": 54091930088003	"file": "/data/device_log/data0000.out"}
{"v": 1	"t": 1969567	"P": 1638.25	"F": 9346}
{"v": 1	"t": 1969587	"P": 1638.75	"F": 9110}
{"v": 1	"t": 1969610	"P": 1639.5	"F": 9226}
{"v": 1	"t": 1969630	"P": 1645.0	"F": 9198}
{"v": 1	"t": 1969650	"P": 1632.0	"F": 9370}
{"v": 1	"t": 1969671	"P": 1642.75	"F": 9006}
{"v": 1	"t": 1969691	"P": 1646.75	"F": 9140}
{"v": 1	"t": 1969711	"P": 1640.5	"F": 9716}
{"v": 1	"t": 1969732	"P": 1644.75	"F": 9698}
{"v": 1	"t": 1969752	"P": 1643.75	"F": 9400}
{"v": 1	"t": 1969772	"P": 1635.5	"F": 9325}
{"v": 1	"t": 1969793	"P": 1645.25	"F": 9251}
{"v": 1	"t": 1969813	"P": 1636.0	"F": 9066}
{"v": 1	"t": 1969833	"P": 1650.5	"F": 9710}
{"v": 1	"t": 1969854	"P": 1633.75	"F": 9088}
{"v": 1	"t": 1969874	"P": 1635.5	"F": 9502}
{"v": 1	"t": 1969894	"P": 1645.75	"F": 9679}
{"v": 1	"t": 1969915	"P": 1642.0	"F": 9532}
{"v": 1	"t": 1969935	"P": 1632.5	"F": 9393}
{"v": 1	"t": 1969955	"P": 1634.75	"F": 8899}
{"v": 1	"t": 1969976	"P": 1650.5	"F": 9277}
{"v": 1	"t": 1969996	"P": 1639.0	"F": 9188}
{"v": 1	"t": 1970016	"P": 1634.25	"F": 9499}
{"v": 1	"t": 1970037	"P": 1630.25	"F": 9237}
{"v": 1	"t": 1970057	"P": 1639.75	"F": 8760}
{"v": 1	"t": 1970077	"P": 1631.5	"F": 9465}
{"v": 1	"t": 1970098	"P": 1630.25	"F": 9007}
{"v": 1	"t": 1970118	"P": 1635.5	"F": 8665}
{"v": 1	"t": 1970138	"P": 1633.25	"F": 9076}
{"v": 1	"t": 1970159	"P": 1630.0	"F": 9251}
{"v": 1	"t": 1970179	"P": 1630.0	"F": 9063}
{"v": 1	"t": 1970199	"P": 1628.75	"F": 9231}
{"v": 1	"t": 1970220	"P": 1623.5	"F": 8731}
{"v": 1	"t": 1970240	"P": 1626.0	"F": 8716}
{"v": 1	"t": 1970260	"P": 1613.5	"F": 8551}
{"v": 1	"t": 1970281	"P": 1606.75	"F": 8245}
{"v": 1	"t": 1970301	"P": 1611.0	"F": 7651}
{"v": 1	"t": 1970321	"P": 1599.25	"F": 7427}
{"v": 1	"t": 1970342	"P": 1582.0	"F": 7231}
{"v": 1	"t": 1970362	"P": 1592.25	"F": 6913}
{"v": 1	"t": 1970382	"P": 1583.5	"F": 6569}
{"v": 1	"t": 1970403	"P": 1572.0	"F": 6500}
{"v": 1	"t": 1970423	"P": 1559.0	"F": 5955}
{"v": 1	"t": 1970443	"P": 1567.75	"F": 5688}
{"v": 1	"t": 1970464	"P": 1551.5	"F": 5530}
{"v": 1	"t": 1970485	"P": 1553.5	"F": 5269}
{"v": 1	"t": 1970505	"P": 1547.5	"F": 5043}
{"v": 1	"t": 1970525	"P": 1537.5	"F": 4759}
{"v": 1	"t": 1970546	"P": 1535.75	"F": 4588}
{"v": 1	"t": 1970566	"P": 1541.0	"F": 4157	"C": 46.645	"D": 3287	"sn": 54091930088003	"file": "/data/device_log/data0000.out"	"CO2": 631.4324340820312	"Tp": 25.865188598632812	"H": 18.096389770507812}
{"v": 1	"t": 1970587	"P": 1538.25	"F": 4242}
{"v": 1	"t": 1970608	"P": 1527.0	"F": 3904}
{"v": 1	"t": 1970629	"P": 1528.25	"F": 3804}
{"v": 1	"t": 1970649	"P": 1517.0	"F": 3678}
{"v": 1	"t": 1970669	"P": 1526.0	"F": 3520}
{"v": 1	"t": 1970690	"P": 1526.0	"F": 3336}
{"v": 1	"t": 1970710	"P": 1520.25	"F": 3367}
{"v": 1	"t": 1970730	"P": 1516.5	"F": 3297}
{"v": 1	"t": 1970751	"P": 1520.5	"F": 3165}
{"v": 1	"t": 1970771	"P": 1522.0	"F": 3208}
{"v": 1	"t": 1970791	"P": 1513.75	"F": 3052}
{"v": 1	"t": 1970812	"P": 1512.5	"F": 2926}
{"v": 1	"t": 1970832	"P": 1519.75	"F": 2948}
{"v": 1	"t": 1970852	"P": 1517.5	"F": 2977}
{"v": 1	"t": 1970873	"P": 1508.75	"F": 2899}
{"v": 1	"t": 1970893	"P": 1514.75	"F": 2909}
{"v": 1	"t": 1970913	"P": 1527.0	"F": 3008}
{"v": 1	"t": 1970934	"P": 1520.25	"F": 2898}
{"v": 1	"t": 1970954	"P": 1512.75	"F": 3079}
{"v": 1	"t": 1970974	"P": 1519.75	"F": 3085}
{"v": 1	"t": 1970995	"P": 1526.5	"F": 3023}
{"v": 1	"t": 1971015	"P": 1524.75	"F": 3088}
{"v": 1	"t": 1971035	"P": 1517.0	"F": 3138}
{"v": 1	"t": 1971056	"P": 1533.25	"F": 3391}
{"v": 1	"t": 1971076	"P": 1531.0	"F": 3594}
{"v": 1	"t": 1971096	"P": 1527.75	"F": 3954}
{"v": 1	"t": 1971117	"P": 1532.25	"F": 4002}
{"v": 1	"t": 1971137	"P": 1548.5	"F": 4472}
{"v": 1	"t": 1971157	"P": 1553.25	"F": 4533}
{"v": 1	"t": 1971178	"P": 1542.25	"F": 4942}
{"v": 1	"t": 1971198	"P": 1553.5	"F": 5228}
{"v": 1	"t": 1971218	"P": 1568.25	"F": 5473}
{"v": 1	"t": 1971239	"P": 1561.75	"F": 5872}
{"v": 1	"t": 1971259	"P": 1569.5	"F": 5926}
{"v": 1	"t": 1971279	"P": 1573.75	"F": 6140}
{"v": 1	"t": 1971300	"P": 1592.0	"F": 6342}
{"v": 1	"t": 1971320	"P": 1583.75	"F": 6874}
{"v": 1	"t": 1971340	"P": 1584.75	"F": 6801}
{"v": 1	"t": 1971361	"P": 1608.25	"F": 7478}
{"v": 1	"t": 1971381	"P": 1601.5	"F": 7436}
{"v": 1	"t": 1971401	"P": 1605.25	"F": 7631}
{"v": 1	"t": 1971422	"P": 1603.5	"F": 7938}
{"v": 1	"t": 1971442	"P": 1619.25	"F": 7970}
{"v": 1	"t": 1971462	"P": 1618.75	"F": 8259}
{"v": 1	"t": 1971483	"P": 1622.0	"F": 8475}
{"v": 1	"t": 1971503	"P": 1620.5	"F": 8212}
{"v": 1	"t": 1971523	"P": 1624.25	"F": 8704}
{"v": 1	"t": 1971544	"P": 1626.5	"F": 8965}
{"v": 1	"t": 1971564	"P": 1616.0	"F": 8936}
{"v": 1	"t": 1971584	"P": 1624.5	"F": 9281	"C": 46.645	"D": 3287	"sn": 54091930088003	"file": "/data/device_log/data0000.out"}
{"v": 1	"t": 1971605	"P": 1637.0	"F": 8591}
{"v": 1	"t": 1971625	"P": 1636.5	"F": 9202}
{"v": 1	"t": 1971648	"P": 1652.75	"F": 9247}
{"v": 1	"t": 1971669	"P": 1636.0	"F": 9206}
{"v": 1	"t": 1971689	"P": 1636.0	"F": 9386}
{"v": 1	"t": 1971709	"P": 1654.5	"F": 9662}
{"v": 1	"t": 1971730	"P": 1642.5	"F": 9618}
{"v": 1	"t": 1971750	"P": 1634.5	"F": 9470}
{"v": 1	"t": 1971770	"P": 1644.75	"F": 9085}
{"v": 1	"t": 1971791	"P": 1645.75	"F": 9593}
{"v": 1	"t": 1971811	"P": 1647.75	"F": 9612}
{"v": 1	"t": 1971831	"P": 1647.75	"F": 9520}
{"v": 1	"t": 1971852	"P": 1648.0	"F": 9880}
{"v": 1	"t": 1971872	"P": 1657.0	"F": 9773}
{"v": 1	"t": 1971892	"P": 1640.25	"F": 9326}
{"v": 1	"t": 1971913	"P": 1644.25	"F": 9174}
{"v": 1	"t": 1971933	"P": 1651.25	"F": 9137}
{"v": 1	"t": 1971953	"P": 1651.75	"F": 9505}
{"v": 1	"t": 1971974	"P": 1637.75	"F": 9676}
{"v": 1	"t": 1971994	"P": 1643.5	"F": 9641}
{"v": 1	"t": 1972014	"P": 1645.5	"F": 9864}
{"v": 1	"t": 1972035	"P": 1650.0	"F": 9715}
{"v": 1	"t": 1972055	"P": 1645.25	"F": 9334}
{"v": 1	"t": 1972075	"P": 1643.0	"F": 9863}
{"v": 1	"t": 1972096	"P": 1648.5	"F": 9656}
{"v": 1	"t": 1972116	"P": 1640.25	"F": 9196}
{"v": 1	"t": 1972136	"P": 1636.0	"F": 9451}
{"v": 1	"t": 1972157	"P": 1645.0	"F": 9481}
{"v": 1	"t": 1972177	"P": 1643.5	"F": 9117}
{"v": 1	"t": 1972197	"P": 1632.75	"F": 9328}
{"v": 1	"t": 1972218	"P": 1639.5	"F": 8874}
{"v": 1	"t": 1972238	"P": 1639.75	"F": 9159}
{"v": 1	"t": 1972258	"P": 1640.75	"F": 8776}
{"v": 1	"t": 1972279	"P": 1629.5	"F": 9141}
{"v": 1	"t": 1972299	"P": 1638.5	"F": 8896}
{"v": 1	"t": 1972319	"P": 1651.5	"F": 9100}
{"v": 1	"t": 1972340	"P": 1630.0	"F": 8964}
{"v": 1	"t": 1972360	"P": 1629.25	"F": 8750}
{"v": 1	"t": 1972381	"P": 1636.5	"F": 8814}
{"v": 1	"t": 1972401	"P": 1637.25	"F": 8832}
{"v": 1	"t": 1972421	"P": 1628.0	"F": 9034}
{"v": 1	"t": 1972441	"P": 1624.25	"F": 8803}
{"v": 1	"t": 1972462	"P": 1628.0	"F": 8518}
{"v": 1	"t": 1972482	"P": 1633.5	"F": 8465}
{"v": 1	"t": 1972502	"P": 1627.75	"F": 8471}
{"v": 1	"t": 1972523	"P": 1608.75	"F": 8352}
{"v": 1	"t": 1972543	"P": 1611.25	"F": 8282}
{"v": 1	"t": 1972563	"P": 1608.5	"F": 8052}
{"v": 1	"t": 1972584	"P": 1606.25	"F": 7849}
{"v": 1	"t": 1972604	"P": 1592.0	"F": 7310	"C": 46.645	"D": 3287	"sn": 54091930088003	"file": "/data/device_log/data0000.out"	"CO2": 4497.3154296875	"Tp": 25.851837158203125	"H": 18.331552505493164}
{"v": 1	"t": 1972625	"P": 1585.25	"F": 7026}
{"v": 1	"t": 1972646	"P": 1589.0	"F": 6662}
{"v": 1	"t": 1972667	"P": 1578.25	"F": 6596}
{"v": 1	"t": 1972687	"P": 1564.25	"F": 5915}
{"v": 1	"t": 1972707	"P": 1559.75	"F": 6066}
{"v": 1	"t": 1972728	"P": 1547.0	"F": 5611}
{"v": 1	"t": 1972748	"P": 1554.5	"F": 5164}
{"v": 1	"t": 1972768	"P": 1557.0	"F": 4949}
{"v": 1	"t": 1972789	"P": 1537.5	"F": 4670}
{"v": 1	"t": 1972809	"P": 1527.75	"F": 4449}
{"v": 1	"t": 1972829	"P": 1540.75	"F": 4256}
{"v": 1	"t": 1972850	"P": 1531.75	"F": 4038}
{"v": 1	"t": 1972870	"P": 1526.75	"F": 3809}
{"v": 1	"t": 1972890	"P": 1521.5	"F": 3463}
{"v": 1	"t": 1972911	"P": 1526.0	"F": 3374}
{"v": 1	"t": 1972931	"P": 1527.0	"F": 3289}
{"v": 1	"t": 1972951	"P": 1509.0	"F": 3053}
{"v": 1	"t": 1972972	"P": 1523.25	"F": 3092}
{"v": 1	"t": 1972994	"P": 1517.0	"F": 3007}
{"v": 1	"t": 1973015	"P": 1517.25	"F": 2734}
{"v": 1	"t": 1973035	"P": 1508.0	"F": 2800}
{"v": 1	"t": 1973056	"P": 1518.75	"F": 2879}
{"v": 1	"t": 1973076	"P": 1522.0	"F": 2801}
{"v": 1	"t": 1973096	"P": 1512.25	"F": 2935}
{"v": 1	"t": 1973117	"P": 1514.75	"F": 2848}
{"v": 1	"t": 1973137	"P": 1523.25	"F": 2856}
{"v": 1	"t": 1973157	"P": 1512.25	"F": 2779}
{"v": 1	"t": 1973178	"P": 1507.0	"F": 2846}
{"v": 1	"t": 1973198	"P": 1523.25	"F": 2880}
{"v": 1	"t": 1973219	"P": 1520.25	"F": 2794}
{"v": 1	"t": 1973239	"P": 1514.75	"F": 2939}
{"v": 1	"t": 1973259	"P": 1522.25	"F": 2913}
{"v": 1	"t": 1973280	"P": 1525.75	"F": 3084}
{"v": 1	"t": 1973300	"P": 1518.75	"F": 3202}
{"v": 1	"t": 1973320	"P": 1526.75	"F": 3365}
{"v": 1	"t": 1973341	"P": 1532.5	"F": 3563}
{"v": 1	"t": 1973361	"P": 1526.5	"F": 3846}
{"v": 1	"t": 1973382	"P": 1530.0	"F": 4227}
{"v": 1	"t": 1973402	"P": 1546.0	"F": 4408}
{"v": 1	"t": 1973422	"P": 1547.0	"F": 4746}
{"v": 1	"t": 1973443	"P": 1547.5	"F": 4944}
{"v": 1	"t": 1973463	"P": 1559.0	"F": 5212}
{"v": 1	"t": 1973483	"P": 1570.5	"F": 5436}
{"v": 1	"t": 1973504	"P": 1562.75	"F": 5799}
{"v": 1	"t": 1973525	"P": 1579.5	"F": 6003}
{"v": 1	"t": 1973545	"P": 1577.0	"F": 6068}
{"v": 1	"t": 1973565	"P": 1576.5	"F": 6242}
{"v": 1	"t": 1973586	"P": 1590.75	"F": 6723}
{"v": 1	"t": 1973606	"P": 1597.75	"F": 6850}
{"v": 1	"t": 1973626	"P": 1595.75	"F": 7344	"C": 46.655	"D": 3287	"sn": 54091930088003	"file": "/data/device_log/data0000.out"}
{"v": 1	"t": 1973647	"P": 1607.25	"F": 7251}
{"v": 1	"t": 1973668	"P": 1602.5	"F": 7296}
{"v": 1	"t": 1973690	"P": 1615.0	"F": 7651}
{"v": 1	"t": 1973710	"P": 1603.25	"F": 7904}
{"v": 1	"t": 1973730	"P": 1607.75	"F": 7991}
{"v": 1	"t": 1973751	"P": 1619.25	"F": 8223}
{"v": 1	"t": 1973771	"P": 1626.5	"F": 8370}
{"v": 1	"t": 1973791	"P": 1626.5	"F": 8845}
{"v": 1	"t": 1973812	"P": 1635.5	"F": 8640}
{"v": 1	"t": 1973832	"P": 1636.25	"F": 8972}
{"v": 1	"t": 1973852	"P": 1630.5	"F": 9138}
{"v": 1	"t": 1973873	"P": 1630.0	"F": 9054}
{"v": 1	"t": 1973893	"P": 1650.0	"F": 9067}
{"v": 1	"t": 1973914	"P": 1633.5	"F": 9563}
{"v": 1	"t": 1973934	"P": 1636.0	"F": 9481}
{"v": 1	"t": 1973954	"P": 1649.75	"F": 9547}
{"v": 1	"t": 1973975	"P": 1648.75	"F": 9625}
{"v": 1	"t": 1973995	"P": 1644.25	"F": 9597}
{"v": 1	"t": 1974015	"P": 1645.75	"F": 9526}
{"v": 1	"t": 1974036	"P": 1647.0	"F": 9788}
{"v": 1	"t": 1974056	"P": 1645.75	"F": 9624}
{"v": 1	"t": 1974077	"P": 1638.25	"F": 9691}
{"v": 1	"t": 1974097	"P": 1658.25	"F": 9610}
{"v": 1	"t": 1974117	"P": 1661.0	"F": 9394}
{"v": 1	"t": 1974138	"P": 1643.0	"F": 10226}
{"v": 1	"t": 1974158	"P": 1654.0	"F": 10122}
{"v": 1	"t": 1974179	"P": 1651.5	"F": 10079}
{"v": 1	"t": 1974199	"P": 1653.75	"F": 9930}
{"v": 1	"t": 1974219	"P": 1657.25	"F": 10001}
{"v": 1	"t": 1974240	"P": 1660.25	"F": 10183}
{"v": 1	"t": 1974260	"P": 1651.25	"F": 9947}
{"v": 1	"t": 1974280	"P": 1647.0	"F": 9725}
{"v": 1	"t": 1974301	"P": 1656.25	"F": 10040}
{"v": 1	"t": 1974321	"P": 1653.0	"F": 9594}
{"v": 1	"t": 1974342	"P": 1650.0	"F": 9753}
{"v": 1	"t": 1974362	"P": 1651.25	"F": 9862}
{"v": 1	"t": 1974382	"P": 1649.5	"F": 9700}
{"v": 1	"t": 1974403	"P": 1648.75	"F": 9318}
{"v": 1	"t": 1974423	"P": 1645.25	"F": 9609}
{"v": 1	"t": 1974443	"P": 1653.25	"F": 9619}
{"v": 1	"t": 1974464	"P": 1638.75	"F": 9698}
{"v": 1	"t": 1974484	"P": 1639.75	"F": 9765}
{"v": 1	"t": 1974505	"P": 1646.75	"F": 9578}
{"v": 1	"t": 1974525	"P": 1641.75	"F": 9593}
{"v": 1	"t": 1974545	"P": 1641.0	"F": 9283}
{"v": 1	"t": 1974566	"P": 1654.5	"F": 9303}
{"v": 1	"t": 1974586	"P": 1640.25	"F": 9022}
{"v": 1	"t": 1974606	"P": 1631.5	"F": 9405}
{"v": 1	"t": 1974627	"P": 1639.5	"F": 9139}
{"v": 1	"t": 1974647	"P": 1634.75	"F": 9425	"C": 46.635	"D": 3287	"sn": 54091930088003	"file": "/data/device_log/data0000.out"	"CO2": 4736.986328125	"Tp": 25.865188598632812	"H": 18.331802368164062}
{"v": 1	"t": 1974670	"P": 1646.5	"F": 9516}
{"v": 1	"t": 1974690	"P": 1624.25	"F": 9111}
{"v": 1	"t": 1974712	"P": 1623.5	"F": 8675}
{"v": 1	"t": 1974733	"P": 1611.5	"F": 8871}
{"v": 1	"t": 1974753	"P": 1624.75	"F": 8155}
{"v": 1	"t": 1974774	"P": 1616.25	"F": 8150}
{"v": 1	"t": 1974794	"P": 1593.5	"F": 7626}
{"v": 1	"t": 1974814	"P": 1599.0	"F": 7394}
{"v": 1	"t": 1974835	"P": 1593.5	"F": 7106}
{"v": 1	"t": 1974855	"P": 1579.25	"F": 6922}
{"v": 1	"t": 1974875	"P": 1569.5	"F": 6496}
{"v": 1	"t": 1974896	"P": 1574.0	"F": 6357}
{"v": 1	"t": 1974916	"P": 1568.25	"F": 5941}
{"v": 1	"t": 1974936	"P": 1556.0	"F": 5624}
{"v": 1	"t": 1974957	"P": 1550.0	"F": 5430}
{"v": 1	"t": 1974977	"P": 1559.25	"F": 5100}
{"v": 1	"t": 1974997	"P": 1538.25	"F": 4855}
{"v": 1	"t": 1975018	"P": 1530.5	"F": 4585}
{"v": 1	"t": 1975038	"P": 1534.0	"F": 4374}
{"v": 1	"t": 1975058	"P": 1538.75	"F": 3937}
{"v": 1	"t": 1975079	"P": 1527.0	"F": 3718}
{"v": 1	"t": 1975099	"P": 1518.25	"F": 3525}
{"v": 1	"t": 1975119	"P": 1520.75	"F": 3526}
{"v": 1	"t": 1975140	"P": 1523.25	"F": 3302}
{"v": 1	"t": 1975160	"P": 1514.75	"F": 3201}
{"v": 1	"t": 1975180	"P": 1508.5	"F": 3008}
{"v": 1	"t": 1975201	"P": 1519.75	"F": 3064}
{"v": 1	"t": 1975221	"P": 1516.0	"F": 3052}
{"v": 1	"t": 1975241	"P": 1509.25	"F": 2981}
{"v": 1	"t": 1975262	"P": 1508.25	"F": 2925}
{"v": 1	"t": 1975282	"P": 1524.5	"F": 2914}
{"v": 1	"t": 1975302	"P": 1512.25	"F": 2886}
{"v": 1	"t": 1975323	"P": 1507.5	"F": 2744}
{"v": 1	"t": 1975343	"P": 1514.75	"F": 2879}
{"v": 1	"t": 1975363	"P": 1518.75	"F": 2926}
{"v": 1	"t": 1975384	"P": 1512.0	"F": 2910}
{"v": 1	"t": 1975404	"P": 1507.25	"F": 2920}
{"v": 1	"t": 1975424	"P": 1516.5	"F": 2964}
{"v": 1	"t": 1975445	"P": 1520.0	"F": 2843}
{"v": 1	"t": 1975465	"P": 1511.75	"F": 2865}
{"v": 1	"t": 1975485	"P": 1509.5	"F": 2798}
{"v": 1	"t": 1975506	"P": 1523.75	"F": 2949}
{"v": 1	"t": 1975526	"P": 1527.5	"F": 2962}
{"v": 1	"t": 1975546	"P": 1521.75	"F": 3172}
{"v": 1	"t": 1975567	"P": 1526.0	"F": 3447}
{"v": 1	"t": 1975587	"P": 1541.0	"F": 3785}
{"v": 1	"t": 1975607	"P": 1542.25	"F": 4076}
{"v": 1	"t": 1975628	"P": 1541.75	"F": 4554}
{"v": 1	"t": 1975648	"P": 1550.75	"F": 4980}
{"v": 1	"t": 1975668	"P": 1570.0	"F": 5405	"C": 46.655	"D": 3287	"sn": 54091930088003	"file": "/data/device_log/data0000.out"}
{"v": 1	"t": 1975689	"P": 1566.75	"F": 5549}
{"v": 1	"t": 1975709	"P": 1571.0	"F": 6058}
{"v": 1	"t": 1975731	"P": 1576.5	"F": 6156}
{"v": 1	"t": 1975752	"P": 1582.25	"F": 6375}
{"v": 1	"t": 1975772	"P": 1592.0	"F": 6434}
{"v": 1	"t": 1975792	"P": 1589.5	"F": 6744}
{"v": 1	"t": 1975813	"P": 1586.25	"F": 6930}
{"v": 1	"t": 1975833	"P": 1596.25	"F": 7464}
{"v": 1	"t": 1975853	"P": 1607.75	"F": 7230}
{"v": 1	"t": 1975874	"P": 1609.75	"F": 7328}
{"v": 1	"t": 1975894	"P": 1604.75	"F": 7512}
{"v": 1	"t": 1975914	"P": 1616.0	"F": 7855}
{"v": 1	"t": 1975935	"P": 1618.5	"F": 8129}
{"v": 1	"t": 1975955	"P": 1619.5	"F": 7917}
{"v": 1	"t": 1975975	"P": 1611.75	"F": 8320}
{"v": 1	"t": 1975996	"P": 1637.5	"F": 8723}
{"v": 1	"t": 1976016	"P": 1614.25	"F": 8433}
{"v": 1	"t": 1976036	"P": 1622.75	"F": 8770}
{"v": 1	"t": 1976057	"P": 1626.75	"F": 8684}
{"v": 1	"t": 1976077	"P": 1639.25	"F": 8953}
{"v": 1	"t": 1976097	"P": 1624.0	"F": 8549}
{"v": 1	"t": 1976118	"P": 1643.75	"F": 8735}
{"v": 1	"t": 1976138	"P": 1628.25	"F": 8751}
{"v": 1	"t": 1976158	"P": 1647.25	"F": 9135}
{"v": 1	"t": 1976179	"P": 1639.25	"F": 9646}
{"v": 1	"t": 1976199	"P": 1637.25	"F": 9182}
{"v": 1	"t": 1976219	"P": 1632.75	"F": 8936}
{"v": 1	"t": 1976240	"P": 1638.25	"F": 9212}
{"v": 1	"t": 1976260	"P": 1623.25	"F": 9498}
{"v": 1	"t": 1976280	"P": 1636.25	"F": 9366}
{"v": 1	"t": 1976301	"P": 1657.25	"F": 9891}
{"v": 1	"t": 1976321	"P": 1646.75	"F": 9771}
{"v": 1	"t": 1976341	"P": 1629.5	"F": 9384}
{"v": 1	"t": 1976362	"P": 1639.75	"F": 9651}
{"v": 1	"t": 1976382	"P": 1646.0	"F": 9119}
{"v": 1	"t": 1976402	"P": 1657.25	"F": 9511}
{"v": 1	"t": 1976423	"P": 1651.75	"F": 9555}
{"v": 1	"t": 1976443	"P": 1641.0	"F": 9545}
{"v": 1	"t": 1976463	"P": 1662.0	"F": 9729}
{"v": 1	"t": 1976484	"P": 1646.75	"F": 9859}
{"v": 1	"t": 1976504	"P": 1641.25	"F": 9907}
{"v": 1	"t": 1976524	"P": 1637.75	"F": 9506}
{"v": 1	"t": 1976545	"P": 1650.5	"F": 9759}
{"v": 1	"t": 1976566	"P": 1649.5	"F": 9989}
{"v": 1	"t": 1976586	"P": 1647.5	"F": 9673}
{"v": 1	"t": 1976606	"P": 1639.0	"F": 9721}
{"v": 1	"t": 1976627	"P": 1645.75	"F": 9403}
{"v": 1	"t": 1976647	"P": 1645.5	"F": 9029}
{"v": 1	"t": 1976667	"P": 1641.5	"F": 9234}
{"v": 1	"t": 1976688	"P": 1643.0	"F": 9570	"C": 46.615	"D": 3287	"sn": 54091930088003	"file": "/data/device_log/data0000.out"	"CO2": 4015.372314453125	"Tp": 25.865188598632812	"H": 18.448495864868164}
{"v": 1	"t": 1976708	"P": 1648.25	"F": 9625}
{"v": 1	"t": 1976729	"P": 1635.25	"F": 9444}
{"v": 1	"t": 1976754	"P": 1629.25	"F": 9383}
{"v": 1	"t": 1976774	"P": 1629.25	"F": 9408}
{"v": 1	"t": 1976794	"P": 1643.75	"F": 9431}
{"v": 1	"t": 1976815	"P": 1634.0	"F": 8843}
{"v": 1	"t": 1976835	"P": 1640.75	"F": 8853}
{"v": 1	"t": 1976855	"P": 1627.0	"F": 8783}
{"v": 1	"t": 1976876	"P": 1626.25	"F": 8978}
{"v": 1	"t": 1976896	"P": 1627.25	"F": 9049}
{"v": 1	"t": 1976916	"P": 1617.5	"F": 8519}
{"v": 1	"t": 1976937	"P": 1617.0	"F": 8523}
{"v": 1	"t": 1976957	"P": 1610.75	"F": 8139}
{"v": 1	"t": 1976977	"P": 1605.25	"F": 7632}
{"v": 1	"t": 1976998	"P": 1590.5	"F": 7337}
{"v": 1	"t": 1977018	"P": 1594.75	"F": 7045}
{"v": 1	"t": 1977038	"P": 1581.5	"F": 6858}
{"v": 1	"t": 1977059	"P": 1570.5	"F": 6462}
{"v": 1	"t": 1977079	"P": 1548.75	"F": 6204}
{"v": 1	"t": 1977099	"P": 1563.5	"F": 5734}
{"v": 1	"t": 1977120	"P": 1563.25	"F": 5227}
{"v": 1	"t": 1977140	"P": 1545.0	"F": 5183}
{"v": 1	"t": 1977160	"P": 1537.75	"F": 4675}
{"v": 1	"t": 1977181	"P": 1544.5	"F": 4595}
{"v": 1	"t": 1977201	"P": 1533.5	"F": 4275}
{"v": 1	"t": 1977221	"P": 1522.5	"F": 4145}
{"v": 1	"t": 1977242	"P": 1523.5	"F": 3940}
{"v": 1	"t": 1977262	"P": 1531.25	"F": 3766}
{"v": 1	"t": 1977282	"P": 1523.75	"F": 3787}
{"v": 1	"t": 1977303	"P": 1517.0	"F": 3602}
{"v": 1	"t": 1977323	"P": 1517.75	"F": 3488}
{"v": 1	"t": 1977343	"P": 1524.25	"F": 3425}
{"v": 1	"t": 1977364	"P": 1519.25	"F": 3291}
{"v": 1	"t": 1977384	"P": 1514.5	"F": 3338}
{"v": 1	"t": 1977404	"P": 1513.5	"F": 3202}
{"v": 1	"t": 1977425	"P": 1522.5	"F": 3159}
{"v": 1	"t": 1977445	"P": 1516.0	"F": 2970}
{"v": 1	"t": 1977465	"P": 1511.75	"F": 3102}
{"v": 1	"t": 1977486	"P": 1520.25	"F": 3095}
{"v": 1	"t": 1977506	"P": 1523.0	"F": 3160}
{"v": 1	"t": 1977526	"P": 1518.25	"F": 3045}
{"v": 1	"t": 1977547	"P": 1509.5	"F": 3100}
{"v": 1	"t": 1977567	"P": 1521.5	"F": 3222}
{"v": 1	"t": 1977587	"P": 1523.75	"F": 3143}
{"v": 1	"t": 1977608	"P": 1518.0	"F": 3127}
{"v": 1	"t": 1977628	"P": 1517.5	"F": 3157}
{"v": 1	"t": 1977648	"P": 1528.25	"F": 3182}
{"v": 1	"t": 1977668	"P": 1531.75	"F": 3305}
{"v": 1	"t": 1977689	"P": 1526.5	"F": 3411}
{"v": 1	"t": 1977709	"P": 1518.75	"F": 3585	"C": 46.615	"D": 3287	"sn": 54091930088003	"file": "/data/device_log/data0000.out"	"CO2": 2914.6875	"Tp": 25.8358154296875	"H": 18.64862060546875}
{"v": 1	"t": 1977730	"P": 1524.75	"F": 3756}
{"v": 1	"t": 1977751	"P": 1536.75	"F": 4013}
{"v": 1	"t": 1977772	"P": 1543.25	"F": 4102}
{"v": 1	"t": 1977793	"P": 1541.75	"F": 4484}
{"v": 1	"t": 1977813	"P": 1548.5	"F": 4572}
{"v": 1	"t": 1977833	"P": 1566.25	"F": 5042}
{"v": 1	"t": 1977854	"P": 1566.0	"F": 5435}
{"v": 1	"t": 1977874	"P": 1560.75	"F": 5579}
{"v": 1	"t": 1977894	"P": 1562.75	"F": 5879}
{"v": 1	"t": 1977915	"P": 1582.75	"F": 6004}
{"v": 1	"t": 1977935	"P": 1574.25	"F": 6362}
{"v": 1	"t": 1977955	"P": 1582.75	"F": 6609}
{"v": 1	"t": 1977976	"P": 1597.0	"F": 6942}
{"v": 1	"t": 1977996	"P": 1594.5	"F": 6959}
{"v": 1	"t": 1978016	"P": 1594.0	"F": 7022}
{"v": 1	"t": 1978037	"P": 1593.25	"F": 7344}
{"v": 1	"t": 1978057	"P": 1615.25	"F": 7508}
{"v": 1	"t": 1978077	"P": 1614.5	"F": 7737}
{"v": 1	"t": 1978098	"P": 1611.0	"F": 7992}
{"v": 1	"t": 1978118	"P": 1610.0	"F": 8136}
{"v": 1	"t": 1978138	"P": 1623.0	"F": 8111}
{"v": 1	"t": 1978159	"P": 1619.0	"F": 8609}
{"v": 1	"t": 1978179	"P": 1621.5	"F": 8478}
{"v": 1	"t": 1978199	"P": 1621.25	"F": 8075}
{"v": 1	"t": 1978220	"P": 1630.25	"F": 8623}
{"v": 1	"t": 1978240	"P": 1627.25	"F": 8759}
{"v": 1	"t": 1978260	"P": 1625.0	"F": 8670}
{"v": 1	"t": 1978280	"P": 1633.0	"F": 8686}
{"v": 1	"t": 1978301	"P": 1641.75	"F": 8966}
{"v": 1	"t": 1978321	"P": 1632.25	"F": 8911}
{"v": 1	"t": 1978342	"P": 1623.5	"F": 9132}
{"v": 1	"t": 1978362	"P": 1648.75	"F": 9290}
{"v": 1	"t": 1978382	"P": 1644.25	"F": 9602}
{"v": 1	"t": 1978403	"P": 1638.5	"F": 9514}
{"v": 1	"t": 1978423	"P": 1643.0	"F": 8857}
{"v": 1	"t": 1978443	"P": 1643.25	"F": 9110}
{"v": 1	"t": 1978464	"P": 1641.5	"F": 9444}
{"v": 1	"t": 1978484	"P": 1639.25	"F": 9615}
{"v": 1	"t": 1978504	"P": 1630.0	"F": 9782}
{"v": 1	"t": 1978525	"P": 1650.75	"F": 9560}
{"v": 1	"t": 1978545	"P": 1637.0	"F": 9350}
{"v": 1	"t": 1978565	"P": 1632.25	"F": 9781}
{"v": 1	"t": 1978586	"P": 1649.0	"F": 9572}
{"v": 1	"t": 1978606	"P": 1645.5	"F": 9782}
{"v": 1	"t": 1978626	"P": 1651.0	"F": 9985}
{"v": 1	"t": 1978647	"P": 1651.75	"F": 9590}
{"v": 1	"t": 1978667	"P": 1655.5	"F": 9725}
{"v": 1	"t": 1978687	"P": 1659.75	"F": 10038}
{"v": 1	"t": 1978708	"P": 1653.75	"F": 9762}
{"v": 1	"t": 1978728	"P": 1648.25	"F": 9921	"C": 46.655	"D": 3287	"sn": 54091930088003	"file": "/data/device_log/data0000.out"}
{"v": 1	"t": 1978748	"P": 1652.75	"F": 10004}
{"v": 1	"t": 1978769	"P": 1654.75	"F": 10043}
{"v": 1	"t": 1978791	"P": 1661.75	"F": 9927}
{"v": 1	"t": 1978811	"P": 1655.75	"F": 9803}
{"v": 1	"t": 1978831	"P": 1644.0	"F": 9606}
{"v": 1	"t": 1978852	"P": 1649.75	"F": 9931}
{"v": 1	"t": 1978872	"P": 1650.25	"F": 10125}
{"v": 1	"t": 1978892	"P": 1650.75	"F": 9433}
{"v": 1	"t": 1978913	"P": 1643.5	"F": 9701}
{"v": 1	"t": 1978933	"P": 1638.5	"F": 9492}
{"v": 1	"t": 1978953	"P": 1645.5	"F": 9252}
{"v": 1	"t": 1978974	"P": 1640.5	"F": 9612}
{"v": 1	"t": 1978994	"P": 1645.5	"F": 9574}
{"v": 1	"t": 1979014	"P": 1646.75	"F": 9731}
{"v": 1	"t": 1979035	"P": 1646.75	"F": 9845}
{"v": 1	"t": 1979055	"P": 1639.0	"F": 9697}
{"v": 1	"t": 1979075	"P": 1634.5	"F": 9563}
{"v": 1	"t": 1979096	"P": 1636.0	"F": 9035}
{"v": 1	"t": 1979116	"P": 1637.5	"F": 9416}
{"v": 1	"t": 1979136	"P": 1634.75	"F": 9097}
{"v": 1	"t": 1979157	"P": 1627.5	"F": 8927}
{"v": 1	"t": 1979177	"P": 1641.5	"F": 9066}
{"v": 1	"t": 1979197	"P": 1634.0	"F": 8618}
{"v": 1	"t": 1979218	"P": 1617.0	"F": 8761}
{"v": 1	"t": 1979238	"P": 1618.5	"F": 8601}
{"v": 1	"t": 1979258	"P": 1612.25	"F": 8231}
{"v": 1	"t": 1979279	"P": 1610.75	"F": 8037}
{"v": 1	"t": 1979299	"P": 1593.25	"F": 7585}
{"v": 1	"t": 1979319	"P": 1594.75	"F": 7149}
{"v": 1	"t": 1979340	"P": 1597.75	"F": 7060}
{"v": 1	"t": 1979364	"P": 1572.0	"F": 6687}
{"v": 1	"t": 1979384	"P": 1581.0	"F": 6333}
{"v": 1	"t": 1979405	"P": 1569.5	"F": 6018}
{"v": 1	"t": 1979425	"P": 1549.25	"F": 5494}
{"v": 1	"t": 1979445	"P": 1550.5	"F": 5225}
{"v": 1	"t": 1979466	"P": 1557.0	"F": 5070}
{"v": 1	"t": 1979486	"P": 1542.5	"F": 4561}
{"v": 1	"t": 1979506	"P": 1532.5	"F": 4729}
{"v": 1	"t": 1979527	"P": 1533.5	"F": 4378}
{"v": 1	"t": 1979547	"P": 1546.0	"F": 4136}
{"v": 1	"t": 1979567	"P": 1532.25	"F": 3962}
{"v": 1	"t": 1979588	"P": 1525.75	"F": 3911}
{"v": 1	"t": 1979609	"P": 1525.75	"F": 3680}
{"v": 1	"t": 1979629	"P": 1517.75	"F": 3533}
{"v": 1	"t": 1979649	"P": 1530.25	"F": 3483}
{"v": 1	"t": 1979670	"P": 1520.75	"F": 3502}
{"v": 1	"t": 1979690	"P": 1518.0	"F": 3292}
{"v": 1	"t": 1979711	"P": 1524.75	"F": 3285}
{"v": 1	"t": 1979731	"P": 1525.5	"F": 3195}
{"v": 1	"t": 1979751	"P": 1514.0	"F": 3210	"C": 46.655	"D": 3287	"sn": 54091930088003	"file": "/data/device_log/data0000.out"	"CO2": 1900.4105224609375	"Tp": 25.865188598632812	"H": 18.798648834228516}
{"v": 1	"t": 1979773	"P": 1514.25	"F": 3215}
{"v": 1	"t": 1979793	"P": 1520.0	"F": 3167}
{"v": 1	"t": 1979815	"P": 1514.25	"F": 3330}
{"v": 1	"t": 1979836	"P": 1523.75	"F": 3304}
{"v": 1	"t": 1979856	"P": 1519.0	"F": 3197}
{"v": 1	"t": 1979877	"P": 1511.0	"F": 3177}
{"v": 1	"t": 1979897	"P": 1527.75	"F": 3179}
{"v": 1	"t": 1979917	"P": 1526.5	"F": 3221}
{"v": 1	"t": 1979938	"P": 1523.5	"F": 3377}
{"v": 1	"t": 1979958	"P": 1529.5	"F": 3395}
{"v": 1	"t": 1979978	"P": 1530.25	"F": 3586}
{"v": 1	"t": 1979999	"P": 1529.0	"F": 3608}
{"v": 1	"t": 1980019	"P": 1526.75	"F": 3620}
{"v": 1	"t": 1980040	"P": 1541.75	"F": 3841}
{"v": 1	"t": 1980060	"P": 1534.75	"F": 4022}
{"v": 1	"t": 1980080	"P": 1535.75	"F": 4243}
{"v": 1	"t": 1980101	"P": 1550.5	"F": 4524}
{"v": 1	"t": 1980121	"P": 1554.25	"F": 4860}
{"v": 1	"t": 1980141	"P": 1547.0	"F": 5060}
{"v": 1	"t": 1980162	"P": 1564.5	"F": 5324}
{"v": 1	"t": 1980182	"P": 1564.5	"F": 5717}
{"v": 1	"t": 1980203	"P": 1563.0	"F": 5856}
{"v": 1	"t": 1980223	"P": 1572.25	"F": 5987}
{"v": 1	"t": 1980243	"P": 1587.25	"F": 6271}
{"v": 1	"t": 1980264	"P": 1587.0	"F": 6380}
{"v": 1	"t": 1980284	"P": 1583.25	"F": 6712}
{"v": 1	"t": 1980304	"P": 1602.25	"F": 7010}
{"v": 1	"t": 1980325	"P": 1598.0	"F": 7172}
{"v": 1	"t": 1980345	"P": 1598.75	"F": 7472}
{"v": 1	"t": 1980366	"P": 1608.5	"F": 7685}
{"v": 1	"t": 1980386	"P": 1612.75	"F": 7710}
{"v": 1	"t": 1980406	"P": 1610.75	"F": 7980}
{"v": 1	"t": 1980427	"P": 1613.0	"F": 7963}
{"v": 1	"t": 1980447	"P": 1624.5	"F": 8414}
{"v": 1	"t": 1980467	"P": 1618.0	"F": 8419}
{"v": 1	"t": 1980488	"P": 1622.0	"F": 8575}
{"v": 1	"t": 1980508	"P": 1636.25	"F": 8618}
{"v": 1	"t": 1980529	"P": 1625.25	"F": 8609}
{"v": 1	"t": 1980549	"P": 1634.25	"F": 8741}
{"v": 1	"t": 1980569	"P": 1632.25	"F": 8804}
{"v": 1	"t": 1980590	"P": 1641.25	"F": 8790}
{"v": 1	"t": 1980610	"P": 1628.75	"F": 8568}
{"v": 1	"t": 1980630	"P": 1628.0	"F": 9217}
{"v": 1	"t": 1980651	"P": 1641.0	"F": 8935}
{"v": 1	"t": 1980671	"P": 1640.5	"F": 8907}
{"v": 1	"t": 1980692	"P": 1633.25	"F": 9080}
{"v": 1	"t": 1980712	"P": 1652.0	"F": 9288}
{"v": 1	"t": 1980732	"P": 1629.25	"F": 9312}
{"v": 1	"t": 1980753	"P": 1624.75	"F": 9299}
{"v": 1	"t": 1980773	"P": 1631.25	"F": 9144	"C": 46.69	"D": 3287	"sn": 54091930088003	"file": "/data/device_log/data0000.out"}
{"v": 1	"t": 1980794	"P": 1635.75	"F": 9112}
{"v": 1	"t": 1980814	"P": 1635.0	"F": 9321}
{"v": 1	"t": 1980836	"P": 1641.25	"F": 9141}
{"v": 1	"t": 1980857	"P": 1632.75	"F": 9108}
{"v": 1	"t": 1980877	"P": 1642.0	"F": 9242}
{"v": 1	"t": 1980897	"P": 1646.25	"F": 9286}
{"v": 1	"t": 1980918	"P": 1630.75	"F": 9037}
{"v": 1	"t": 1980938	"P": 1638.0	"F": 9173}
{"v": 1	"t": 1980958	"P": 1640.5	"F": 8672}
{"v": 1	"t": 1980979	"P": 1633.25	"F": 9118}
{"v": 1	"t": 1980999	"P": 1632.0	"F": 9500}
{"v": 1	"t": 1981019	"P": 1649.25	"F": 9213}
{"v": 1	"t": 1981040	"P": 1635.5	"F": 9356}
{"v": 1	"t": 1981060	"P": 1624.5	"F": 9488}
{"v": 1	"t": 1981081	"P": 1637.75	"F": 9059}
{"v": 1	"t": 1981101	"P": 1636.0	"F": 8566}
{"v": 1	"t": 1981121	"P": 1633.75	"F": 9507}
{"v": 1	"t": 1981142	"P": 1626.75	"F": 9341}
{"v": 1	"t": 1981162	"P": 1644.0	"F": 9102}
{"v": 1	"t": 1981182	"P": 1629.75	"F": 9302}
{"v": 1	"t": 1981203	"P": 1630.25	"F": 9406}
{"v": 1	"t": 1981223	"P": 1641.0	"F": 8788}
{"v": 1	"t": 1981244	"P": 1627.0	"F": 9090}
{"v": 1	"t": 1981264	"P": 1628.75	"F": 9340}
{"v": 1	"t": 1981284	"P": 1638.25	"F": 9300}
{"v": 1	"t": 1981305	"P": 1638.5	"F": 8645}
{"v": 1	"t": 1981325	"P": 1627.5	"F": 8903}
{"v": 1	"t": 1981346	"P": 1635.0	"F": 8936}
{"v": 1	"t": 1981366	"P": 1640.5	"F": 8788}
{"v": 1	"t": 1981386	"P": 1626.75	"F": 9189}
{"v": 1	"t": 1981407	"P": 1624.75	"F": 8774}
{"v": 1	"t": 1981427	"P": 1642.0	"F": 8450}
{"v": 1	"t": 1981447	"P": 1628.75	"F": 8714}
{"v": 1	"t": 1981468	"P": 1612.5	"F": 8855}
{"v": 1	"t": 1981488	"P": 1619.0	"F": 8680}
{"v": 1	"t": 1981508	"P": 1634.25	"F": 8688}
{"v": 1	"t": 1981529	"P": 1620.25	"F": 8356}
{"v": 1	"t": 1981549	"P": 1622.25	"F": 8578}
{"v": 1	"t": 1981570	"P": 1634.25	"F": 8380}
{"v": 1	"t": 1981590	"P": 1618.25	"F": 8306}
{"v": 1	"t": 1981610	"P": 1611.75	"F": 8267}
{"v": 1	"t": 1981631	"P": 1615.0	"F": 7789}
{"v": 1	"t": 1981651	"P": 1600.75	"F": 7709}
{"v": 1	"t": 1981671	"P": 1592.0	"F": 7466}
{"v": 1	"t": 1981692	"P": 1592.25	"F": 6998}
{"v": 1	"t": 1981712	"P": 1595.0	"F": 6925}
{"v": 1	"t": 1981733	"P": 1576.25	"F": 6539}
{"v": 1	"t": 1981753	"P": 1567.75	"F": 6285}
{"v": 1	"t": 1981773	"P": 1577.0	"F": 5987}
{"v": 1	"t": 1981794	"P": 1561.0	"F": 5596	"C": 46.645	"D": 3287	"sn": 54091930088003	"file": "/data/device_log/data0000.out"	"CO2": 3274.441650390625	"Tp": 25.865188598632812	"H": 19.060606002807617}
{"v": 1	"t": 1981816	"P": 1548.25	"F": 5319}
{"v": 1	"t": 1981836	"P": 1551.25	"F": 4967}
{"v": 1	"t": 1981858	"P": 1533.75	"F": 4846}
{"v": 1	"t": 1981878	"P": 1548.5	"F": 4688}
{"v": 1	"t": 1981899	"P": 1538.0	"F": 4367}
{"v": 1	"t": 1981919	"P": 1525.0	"F": 4095}
{"v": 1	"t": 1981939	"P": 1527.0	"F": 4004}
{"v": 1	"t": 1981960	"P": 1531.25	"F": 3873}
{"v": 1	"t": 1981980	"P": 1525.25	"F": 3684}
{"v": 1	"t": 1982000	"P": 1518.0	"F": 3518}
{"v": 1	"t": 1982021	"P": 1522.0	"F": 3426}
{"v": 1	"t": 1982041	"P": 1525.0	"F": 3280}
{"v": 1	"t": 1982061	"P": 1518.0	"F": 3384}
{"v": 1	"t": 1982082	"P": 1512.25	"F": 3092}
{"v": 1	"t": 1982102	"P": 1520.5	"F": 3254}
{"v": 1	"t": 1982122	"P": 1524.0	"F": 3169}
{"v": 1	"t": 1982143	"P": 1510.75	"F": 2989}
{"v": 1	"t": 1982163	"P": 1513.25	"F": 3132}
{"v": 1	"t": 1982183	"P": 1527.0	"F": 3052}
{"v": 1	"t": 1982204	"P": 1523.25	"F": 3155}
{"v": 1	"t": 1982224	"P": 1513.5	"F": 3125}
{"v": 1	"t": 1982244	"P": 1518.0	"F": 3174}
{"v": 1	"t": 1982265	"P": 1528.25	"F": 3168}
{"v": 1	"t": 1982285	"P": 1525.25	"F": 3160}
{"v": 1	"t": 1982305	"P": 1516.25	"F": 3121}
{"v": 1	"t": 1982326	"P": 1532.0	"F": 3334}
{"v": 1	"t": 1982346	"P": 1537.25	"F": 3657}
{"v": 1	"t": 1982366	"P": 1528.5	"F": 3753}
{"v": 1	"t": 1982387	"P": 1534.25	"F": 3622}
{"v": 1	"t": 1982407	"P": 1539.0	"F": 3897}
{"v": 1	"t": 1982428	"P": 1531.25	"F": 3980}
{"v": 1	"t": 1982448	"P": 1531.5	"F": 4122}
{"v": 1	"t": 1982468	"P": 1552.5	"F": 4201}
{"v": 1	"t": 1982489	"P": 1552.0	"F": 4432}
{"v": 1	"t": 1982509	"P": 1545.25	"F": 4724}
{"v": 1	"t": 1982529	"P": 1548.0	"F": 4908}
{"v": 1	"t": 1982550	"P": 1569.5	"F": 5221}
{"v": 1	"t": 1982570	"P": 1567.75	"F": 5571}
{"v": 1	"t": 1982590	"P": 1566.0	"F": 5789}
{"v": 1	"t": 1982611	"P": 1566.25	"F": 6226}
{"v": 1	"t": 1982631	"P": 1573.75	"F": 6486}
{"v": 1	"t": 1982651	"P": 1585.25	"F": 6775}
{"v": 1	"t": 1982672	"P": 1586.0	"F": 6846}
{"v": 1	"t": 1982692	"P": 1594.25	"F": 6905}
{"v": 1	"t": 1982712	"P": 1612.5	"F": 6945}
{"v": 1	"t": 1982733	"P": 1605.25	"F": 7409}
{"v": 1	"t": 1982753	"P": 1597.0	"F": 7586}
{"v": 1	"t": 1982773	"P": 1623.75	"F": 7823}
{"v": 1	"t": 1982794	"P": 1610.5	"F": 7623}
{"v": 1	"t": 1982814	"P": 1609.75	"F": 8239	"C": 46.685	"D": 3287	"sn": 54091930088003	"file": "/data/device_log/data0000.out"}
{"v": 1	"t": 1982835	"P": 1614.75	"F": 8269}
{"v": 1	"t": 1982855	"P": 1627.5	"F": 8229}
{"v": 1	"t": 1982878	"P": 1629.25	"F": 8466}
{"v": 1	"t": 1982899	"P": 1625.0	"F": 8679}
{"v": 1	"t": 1982919	"P": 1613.75	"F": 8333}
{"v": 1	"t": 1982940	"P": 1634.75	"F": 8379}
{"v": 1	"t": 1982960	"P": 1626.25	"F": 9084}
{"v": 1	"t": 1982981	"P": 1632.5	"F": 8828}
{"v": 1	"t": 1983001	"P": 1629.0	"F": 9328}
{"v": 1	"t": 1983022	"P": 1623.75	"F": 9112}
{"v": 1	"t": 1983042	"P": 1639.5	"F": 9057}
{"v": 1	"t": 1983063	"P": 1630.0	"F": 8952}
{"v": 1	"t": 1983083	"P": 1628.25	"F": 9045}
{"v": 1	"t": 1983103	"P": 1640.75	"F": 8758}
{"v": 1	"t": 1983124	"P": 1638.25	"F": 8869}
{"v": 1	"t": 1983144	"P": 1629.5	"F": 8708}
{"v": 1	"t": 1983165	"P": 1643.5	"F": 8993}
{"v": 1	"t": 1983185	"P": 1631.5	"F": 8987}
{"v": 1	"t": 1983205	"P": 1623.5	"F": 9059}
{"v": 1	"t": 1983226	"P": 1633.75	"F": 8904}
{"v": 1	"t": 1983246	"P": 1636.75	"F": 8951}
{"v": 1	"t": 1983266	"P": 1629.0	"F": 8871}
{"v": 1	"t": 1983287	"P": 1625.75	"F": 8899}
{"v": 1	"t": 1983307	"P": 1639.25	"F": 8843}
{"v": 1	"t": 1983327	"P": 1630.0	"F": 9293}
{"v": 1	"t": 1983348	"P": 1633.75	"F": 9093}
{"v": 1	"t": 1983368	"P": 1623.0	"F": 8530}
{"v": 1	"t": 1983388	"P": 1637.75	"F": 8662}
{"v": 1	"t": 1983409	"P": 1638.5	"F": 8510}
{"v": 1	"t": 1983429	"P": 1625.25	"F": 8655}
{"v": 1	"t": 1983449	"P": 1631.5	"F": 8823}
{"v": 1	"t": 1983469	"P": 1631.0	"F": 8657}
{"v": 1	"t": 1983490	"P": 1618.75	"F": 8647}
{"v": 1	"t": 1983510	"P": 1613.25	"F": 8473}
{"v": 1	"t": 1983531	"P": 1620.25	"F": 8400}
{"v": 1	"t": 1983551	"P": 1626.5	"F": 8221}
{"v": 1	"t": 1983571	"P": 1618.0	"F": 8666}
{"v": 1	"t": 1983592	"P": 1603.75	"F": 8548}
{"v": 1	"t": 1983612	"P": 1619.75	"F": 8351}
{"v": 1	"t": 1983632	"P": 1619.0	"F": 8248}
{"v": 1	"t": 1983653	"P": 1611.0	"F": 8251}
{"v": 1	"t": 1983673	"P": 1609.5	"F": 8075}
{"v": 1	"t": 1983693	"P": 1625.0	"F": 7913}
{"v": 1	"t": 1983714	"P": 1604.0	"F": 7939}
{"v": 1	"t": 1983734	"P": 1613.75	"F": 7913}
{"v": 1	"t": 1983754	"P": 1611.25	"F": 7966}
{"v": 1	"t": 1983775	"P": 1622.0	"F": 7826}
{"v": 1	"t": 1983795	"P": 1600.75	"F": 7642}
{"v": 1	"t": 1983815	"P": 1603.5	"F": 7460}
{"v": 1	"t": 1983836	"P": 1609.0	"F": 7775	"C": 46.66	"D": 3287	"sn": 54091930088003	"file": "/data/device_log/data0000.out"	"CO2": 3679.982421875	"Tp": 25.865188598632812	"H": 18.915462493896484}
{"v": 1	"t": 1983857	"P": 1597.25	"F": 7422}
{"v": 1	"t": 1983878	"P": 1582.5	"F": 7330}
{"v": 1	"t": 1983900	"P": 1591.75	"F": 7072}
{"v": 1	"t": 1983920	"P": 1579.25	"F": 6584}
{"v": 1	"t": 1983940	"P": 1563.25	"F": 6223}
{"v": 1	"t": 1983961	"P": 1569.25	"F": 5708}
{"v": 1	"t": 1983981	"P": 1559.0	"F": 5398}
{"v": 1	"t": 1984001	"P": 1543.5	"F": 4887}
{"v": 1	"t": 1984022	"P": 1534.75	"F": 4367}
{"v": 1	"t": 1984042	"P": 1539.5	"F": 4148}
{"v": 1	"t": 1984062	"P": 1537.0	"F": 3881}
{"v": 1	"t": 1984083	"P": 1525.0	"F": 4007}
{"v": 1	"t": 1984103	"P": 1539.25	"F": 4421}
{"v": 1	"t": 1984123	"P": 1559.0	"F": 4948}
{"v": 1	"t": 1984144	"P": 1556.25	"F": 5489}
{"v": 1	"t": 1984164	"P": 1543.75	"F": 5461}
{"v": 1	"t": 1984184	"P": 1565.25	"F": 5437}
{"v": 1	"t": 1984205	"P": 1554.0	"F": 5231}
{"v": 1	"t": 1984225	"P": 1544.25	"F": 4649}
{"v": 1	"t": 1984246	"P": 1552.5	"F": 4491}
{"v": 1	"t": 1984266	"P": 1542.5	"F": 4440}
{"v": 1	"t": 1984287	"P": 1554.75	"F": 4951}
{"v": 1	"t": 1984307	"P": 1579.75	"F": 5462}
{"v": 1	"t": 1984327	"P": 1577.0	"F": 6415}
{"v": 1	"t": 1984348	"P": 1570.5	"F": 6933}
{"v": 1	"t": 1984368	"P": 1576.5	"F": 6556}
{"v": 1	"t": 1984388	"P": 1584.5	"F": 6851}
{"v": 1	"t": 1984409	"P": 1575.5	"F": 6978}
{"v": 1	"t": 1984429	"P": 1575.25	"F": 6588}
{"v": 1	"t": 1984449	"P": 1580.75	"F": 6317}
{"v": 1	"t": 1984470	"P": 1581.25	"F": 6144}
{"v": 1	"t": 1984490	"P": 1568.75	"F": 5956}
{"v": 1	"t": 1984510	"P": 1561.0	"F": 5856}
{"v": 1	"t": 1984531	"P": 1574.5	"F": 5732}
{"v": 1	"t": 1984551	"P": 1573.5	"F": 5597}
{"v": 1	"t": 1984571	"P": 1568.75	"F": 5636}
{"v": 1	"t": 1984592	"P": 1577.25	"F": 6410}
{"v": 1	"t": 1984612	"P": 1605.75	"F": 7282}
{"v": 1	"t": 1984632	"P": 1601.25	"F": 7593}
{"v": 1	"t": 1984653	"P": 1583.25	"F": 7571}
{"v": 1	"t": 1984673	"P": 1591.75	"F": 7140}
{"v": 1	"t": 1984693	"P": 1592.25	"F": 6987}
{"v": 1	"t": 1984714	"P": 1588.75	"F": 6735}
{"v": 1	"t": 1984734	"P": 1571.75	"F": 6192}
{"v": 1	"t": 1984754	"P": 1590.75	"F": 5913}
{"v": 1	"t": 1984775	"P": 1591.25	"F": 6321}
{"v": 1	"t": 1984795	"P": 1600.5	"F": 7060}
{"v": 1	"t": 1984816	"P": 1633.75	"F": 7830}
{"v": 1	"t": 1984836	"P": 1629.25	"F": 8739}
{"v": 1	"t": 1984856	"P": 1617.25	"F": 9049	"C": 46.65	"D": 3287	"sn": 54091930088003	"file": "/data/device_log/data0000.out"}
{"v": 1	"t": 1984877	"P": 1621.25	"F": 8487}
{"v": 1	"t": 1984897	"P": 1613.0	"F": 7988}
{"v": 1	"t": 1984919	"P": 1596.25	"F": 7389}
{"v": 1	"t": 1984940	"P": 1617.0	"F": 7593}
{"v": 1	"t": 1984960	"P": 1602.75	"F": 7691}
{"v": 1	"t": 1984980	"P": 1601.5	"F": 7801}
{"v": 1	"t": 1985001	"P": 1624.25	"F": 8387}
{"v": 1	"t": 1985021	"P": 1621.75	"F": 8736}
{"v": 1	"t": 1985041	"P": 1619.5	"F": 8494}
{"v": 1	"t": 1985062	"P": 1619.25	"F": 8784}
{"v": 1	"t": 1985082	"P": 1627.75	"F": 8416}
{"v": 1	"t": 1985102	"P": 1609.25	"F": 8340}
{"v": 1	"t": 1985123	"P": 1609.75	"F": 8048}
{"v": 1	"t": 1985143	"P": 1603.25	"F": 7569}
{"v": 1	"t": 1985163	"P": 1604.25	"F": 7494}
{"v": 1	"t": 1985184	"P": 1594.75	"F": 6960}
{"v": 1	"t": 1985204	"P": 1575.75	"F": 6867}
{"v": 1	"t": 1985224	"P": 1560.75	"F": 6332}
{"v": 1	"t": 1985245	"P": 1566.25	"F": 5847}
{"v": 1	"t": 1985265	"P": 1557.75	"F": 5763}
{"v": 1	"t": 1985285	"P": 1545.0	"F": 5336}
{"v": 1	"t": 1985306	"P": 1552.25	"F": 5007}
{"v": 1	"t": 1985326	"P": 1538.75	"F": 4643}
{"v": 1	"t": 1985347	"P": 1529.5	"F": 4483}
{"v": 1	"t": 1985367	"P": 1543.5	"F": 3966}
{"v": 1	"t": 1985387	"P": 1529.0	"F": 4067}
{"v": 1	"t": 1985408	"P": 1521.75	"F": 3879}
{"v": 1	"t": 1985428	"P": 1528.75	"F": 3688}
{"v": 1	"t": 1985448	"P": 1532.75	"F": 3613}
{"v": 1	"t": 1985469	"P": 1520.0	"F": 3604}
{"v": 1	"t": 1985489	"P": 1515.25	"F": 3337}
{"v": 1	"t": 1985509	"P": 1515.5	"F": 3163}
{"v": 1	"t": 1985530	"P": 1521.75	"F": 2991}
{"v": 1	"t": 1985550	"P": 1508.5	"F": 2981}
{"v": 1	"t": 1985570	"P": 1506.75	"F": 2641}
{"v": 1	"t": 1985591	"P": 1520.5	"F": 2495}
{"v": 1	"t": 1985611	"P": 1513.0	"F": 2398}
{"v": 1	"t": 1985631	"P": 1510.75	"F": 2372}
{"v": 1	"t": 1985652	"P": 1510.0	"F": 2411}
{"v": 1	"t": 1985672	"P": 1523.0	"F": 2456}
{"v": 1	"t": 1985692	"P": 1512.75	"F": 2475}
{"v": 1	"t": 1985713	"P": 1512.5	"F": 2846}
{"v": 1	"t": 1985733	"P": 1523.5	"F": 3161}
{"v": 1	"t": 1985753	"P": 1536.0	"F": 3367}
{"v": 1	"t": 1985774	"P": 1529.5	"F": 3858}
{"v": 1	"t": 1985794	"P": 1532.0	"F": 3992}
{"v": 1	"t": 1985814	"P": 1547.5	"F": 4214}
{"v": 1	"t": 1985835	"P": 1547.0	"F": 4562}
{"v": 1	"t": 1985856	"P": 1562.5	"F": 4982}
{"v": 1	"t": 1985876	"P": 1565.0	"F": 5528	"C": 46.67	"D": 3287	"sn": 54091930088003	"file": "/data/device_log/data0000.out"	"CO2": 2886.57568359375	"Tp": 25.865188598632812	"H": 18.9150390625}
{"v": 1	"t": 1985898	"P": 1567.75	"F": 5628}
{"v": 1	"t": 1985918	"P": 1573.25	"F": 5890}
{"v": 1	"t": 1985939	"P": 1569.5	"F": 6127}
{"v": 1	"t": 1985960	"P": 1579.75	"F": 6698}
{"v": 1	"t": 1985980	"P": 1573.5	"F": 6461}
{"v": 1	"t": 1986000	"P": 1576.0	"F": 6516}
{"v": 1	"t": 1986021	"P": 1592.75	"F": 6393}
{"v": 1	"t": 1986041	"P": 1588.5	"F": 6818}
{"v": 1	"t": 1986061	"P": 1584.75	"F": 7045}
{"v": 1	"t": 1986082	"P": 1593.0	"F": 6773}
{"v": 1	"t": 1986102	"P": 1601.25	"F": 7097}
{"v": 1	"t": 1986122	"P": 1599.25	"F": 6971}
{"v": 1	"t": 1986143	"P": 1596.75	"F": 6879}
{"v": 1	"t": 1986163	"P": 1593.5	"F": 6985}
{"v": 1	"t": 1986183	"P": 1596.75	"F": 7264}
{"v": 1	"t": 1986204	"P": 1594.5	"F": 6818}
{"v": 1	"t": 1986224	"P": 1591.75	"F": 7073}
{"v": 1	"t": 1986244	"P": 1602.75	"F": 7268}
{"v": 1	"t": 1986265	"P": 1603.0	"F": 7432}
{"v": 1	"t": 1986285	"P": 1602.25	"F": 7627}
{"v": 1	"t": 1986305	"P": 1597.25	"F": 7622}
{"v": 1	"t": 1986326	"P": 1615.5	"F": 7635}
{"v": 1	"t": 1986346	"P": 1605.5	"F": 7818}
{"v": 1	"t": 1986366	"P": 1606.25	"F": 8103}
{"v": 1	"t": 1986387	"P": 1625.5	"F": 8437}
{"v": 1	"t": 1986407	"P": 1622.5	"F": 8199}
{"v": 1	"t": 1986428	"P": 1616.75	"F": 8491}
{"v": 1	"t": 1986448	"P": 1639.75	"F": 8992}
{"v": 1	"t": 1986469	"P": 1622.25	"F": 9157}
{"v": 1	"t": 1986489	"P": 1623.5	"F": 8830}
{"v": 1	"t": 1986510	"P": 1632.25	"F": 9135}
{"v": 1	"t": 1986530	"P": 1619.75	"F": 8921}
{"v": 1	"t": 1986551	"P": 1638.0	"F": 9244}
{"v": 1	"t": 1986571	"P": 1648.0	"F": 9066}
{"v": 1	"t": 1986592	"P": 1626.0	"F": 9318}
{"v": 1	"t": 1986612	"P": 1656.5	"F": 9447}
{"v": 1	"t": 1986632	"P": 1641.0	"F": 9159}
{"v": 1	"t": 1986653	"P": 1634.75	"F": 9421}
{"v": 1	"t": 1986673	"P": 1656.25	"F": 9939}
{"v": 1	"t": 1986693	"P": 1652.25	"F": 9571}
{"v": 1	"t": 1986714	"P": 1637.75	"F": 9325}
{"v": 1	"t": 1986734	"P": 1629.5	"F": 9707}
{"v": 1	"t": 1986754	"P": 1642.5	"F": 9450}
{"v": 1	"t": 1986775	"P": 1641.5	"F": 9374}
{"v": 1	"t": 1986795	"P": 1615.5	"F": 8991}
{"v": 1	"t": 1986815	"P": 1625.75	"F": 8923}
{"v": 1	"t": 1986836	"P": 1640.5	"F": 8945}
{"v": 1	"t": 1986856	"P": 1631.0	"F": 8808}
{"v": 1	"t": 1986876	"P": 1629.75	"F": 8920}
{"v": 1	"t": 1986897	"P": 1639.25	"F": 9112	"C": 46.67	"D": 3287	"sn": 54091930088003	"file": "/data/device_log/data0000.out"}
{"v": 1	"t": 1986917	"P": 1641.25	"F": 8720}
{"v": 1	"t": 1986938	"P": 1630.0	"F": 9125}
{"v": 1	"t": 1986960	"P": 1642.75	"F": 9641}
{"v": 1	"t": 1986980	"P": 1638.75	"F": 9193}
{"v": 1	"t": 1987000	"P": 1633.75	"F": 9702}
{"v": 1	"t": 1987021	"P": 1646.0	"F": 9858}
{"v": 1	"t": 1987041	"P": 1647.75	"F": 9584}
{"v": 1	"t": 1987061	"P": 1637.5	"F": 9681}
{"v": 1	"t": 1987082	"P": 1639.5	"F": 9394}
{"v": 1	"t": 1987102	"P": 1654.75	"F": 9726}
{"v": 1	"t": 1987122	"P": 1639.25	"F": 9782}
{"v": 1	"t": 1987143	"P": 1637.75	"F": 9805}
{"v": 1	"t": 1987163	"P": 1648.75	"F": 9895}
{"v": 1	"t": 1987184	"P": 1642.75	"F": 9517}
{"v": 1	"t": 1987204	"P": 1628.5	"F": 9663}
{"v": 1	"t": 1987224	"P": 1650.5	"F": 9518}
{"v": 1	"t": 1987245	"P": 1639.0	"F": 9328}
{"v": 1	"t": 1987265	"P": 1641.25	"F": 9573}
{"v": 1	"t": 1987285	"P": 1633.5	"F": 9513}
{"v": 1	"t": 1987306	"P": 1652.5	"F": 9403}
{"v": 1	"t": 1987326	"P": 1639.5	"F": 8928}
{"v": 1	"t": 1987346	"P": 1633.75	"F": 9273}
{"v": 1	"t": 1987367	"P": 1630.75	"F": 8945}
{"v": 1	"t": 1987387	"P": 1627.25	"F": 8748}
{"v": 1	"t": 1987407	"P": 1631.75	"F": 8719}
{"v": 1	"t": 1987428	"P": 1610.75	"F": 7988}
{"v": 1	"t": 1987448	"P": 1602.0	"F": 8149}
{"v": 1	"t": 1987468	"P": 1604.5	"F": 7957}
{"v": 1	"t": 1987489	"P": 1585.0	"F": 7061}
{"v": 1	"t": 1987509	"P": 1574.25	"F": 6728}
{"v": 1	"t": 1987529	"P": 1572.5	"F": 6223}
{"v": 1	"t": 1987550	"P": 1571.0	"F": 5939}
{"v": 1	"t": 1987570	"P": 1559.5	"F": 5792}
{"v": 1	"t": 1987590	"P": 1558.0	"F": 5521}
{"v": 1	"t": 1987611	"P": 1555.75	"F": 5209}
{"v": 1	"t": 1987631	"P": 1554.0	"F": 5121}
{"v": 1	"t": 1987651	"P": 1530.75	"F": 4619}
{"v": 1	"t": 1987672	"P": 1536.25	"F": 4303}
{"v": 1	"t": 1987692	"P": 1535.0	"F": 4105}
{"v": 1	"t": 1987713	"P": 1528.0	"F": 3895}
{"v": 1	"t": 1987733	"P": 1524.75	"F": 3813}
{"v": 1	"t": 1987753	"P": 1530.0	"F": 3571}
{"v": 1	"t": 1987774	"P": 1521.5	"F": 3150}
{"v": 1	"t": 1987794	"P": 1508.75	"F": 3085}
{"v": 1	"t": 1987814	"P": 1512.5	"F": 2889}
{"v": 1	"t": 1987835	"P": 1520.75	"F": 2634}
{"v": 1	"t": 1987855	"P": 1515.75	"F": 2681}
{"v": 1	"t": 1987875	"P": 1505.75	"F": 2688}
{"v": 1	"t": 1987896	"P": 1511.25	"F": 2725}
{"v": 1	"t": 1987916	"P": 1517.25	"F": 2613	"C": 46.695	"D": 3287	"sn": 54091930088003	"file": "/data/device_log/data0000.out"	"CO2": 2381.34765625	"Tp": 25.851837158203125	"H": 18.915283203125}
{"v": 1	"t": 1987938	"P": 1507.5	"F": 2681}
{"v": 1	"t": 1987958	"P": 1515.75	"F": 2666}
{"v": 1	"t": 1987980	"P": 1511.5	"F": 2660}
{"v": 1	"t": 1988000	"P": 1512.5	"F": 2624}
{"v": 1	"t": 1988021	"P": 1520.75	"F": 2585}
{"v": 1	"t": 1988041	"P": 1519.0	"F": 2717}
{"v": 1	"t": 1988061	"P": 1510.0	"F": 2591}
{"v": 1	"t": 1988082	"P": 1510.5	"F": 2718}
{"v": 1	"t": 1988102	"P": 1528.75	"F": 2688}
{"v": 1	"t": 1988122	"P": 1525.5	"F": 2717}
{"v": 1	"t": 1988143	"P": 1521.0	"F": 2961}
{"v": 1	"t": 1988163	"P": 1534.0	"F": 3435}
{"v": 1	"t": 1988183	"P": 1542.0	"F": 3964}
{"v": 1	"t": 1988204	"P": 1541.25	"F": 4234}
{"v": 1	"t": 1988224	"P": 1550.0	"F": 4702}
{"v": 1	"t": 1988245	"P": 1564.25	"F": 5223}
{"v": 1	"t": 1988265	"P": 1560.5	"F": 5604}
{"v": 1	"t": 1988285	"P": 1571.0	"F": 5819}
{"v": 1	"t": 1988306	"P": 1589.5	"F": 6433}
{"v": 1	"t": 1988326	"P": 1592.0	"F": 6617}
{"v": 1	"t": 1988346	"P": 1589.75	"F": 6969}
{"v": 1	"t": 1988367	"P": 1597.25	"F": 7198}
{"v": 1	"t": 1988387	"P": 1618.75	"F": 7255}
{"v": 1	"t": 1988407	"P": 1603.75	"F": 7819}
{"v": 1	"t": 1988428	"P": 1612.25	"F": 7803}
{"v": 1	"t": 1988448	"P": 1603.25	"F": 7773}
{"v": 1	"t": 1988468	"P": 1623.0	"F": 7901}
{"v": 1	"t": 1988489	"P": 1614.5	"F": 7667}
{"v": 1	"t": 1988509	"P": 1601.25	"F": 7857}
{"v": 1	"t": 1988529	"P": 1618.5	"F": 7874}
{"v": 1	"t": 1988550	"P": 1632.25	"F": 8215}
{"v": 1	"t": 1988570	"P": 1629.0	"F": 8206}
{"v": 1	"t": 1988590	"P": 1620.5	"F": 9211}
{"v": 1	"t": 1988611	"P": 1639.75	"F": 9008}
{"v": 1	"t": 1988631	"P": 1637.0	"F": 9219}
{"v": 1	"t": 1988651	"P": 1632.25	"F": 9567}
{"v": 1	"t": 1988672	"P": 1640.5	"F": 9523}
{"v": 1	"t": 1988692	"P": 1639.5	"F": 8768}
{"v": 1	"t": 1988712	"P": 1634.75	"F": 9092}
{"v": 1	"t": 1988733	"P": 1621.75	"F": 8684}
{"v": 1	"t": 1988753	"P": 1631.5	"F": 8568}
{"v": 1	"t": 1988774	"P": 1630.75	"F": 8896}
{"v": 1	"t": 1988794	"P": 1626.0	"F": 8716}
{"v": 1	"t": 1988814	"P": 1633.25	"F": 8943}
{"v": 1	"t": 1988835	"P": 1644.5	"F": 9242}
{"v": 1	"t": 1988855	"P": 1642.0	"F": 9334}
{"v": 1	"t": 1988875	"P": 1630.0	"F": 9563}
{"v": 1	"t": 1988896	"P": 1646.75	"F": 9582}
{"v": 1	"t": 1988916	"P": 1652.25	"F": 9272}
{"v": 1	"t": 1988936	"P": 1641.75	"F": 9868	"C": 46.705	"D": 3287	"sn": 54091930088003	"file": "/data/device_log/data0000.out"}
{"v": 1	"t": 1988957	"P": 1644.0	"F": 9790}
{"v": 1	"t": 1988977	"P": 1637.25	"F": 9560}
{"v": 1	"t": 1988999	"P": 1640.75	"F": 8758}
{"v": 1	"t": 1989020	"P": 1640.0	"F": 9006}
{"v": 1	"t": 1989040	"P": 1620.5	"F": 8866}
{"v": 1	"t": 1989060	"P": 1621.0	"F": 8868}
{"v": 1	"t": 1989081	"P": 1625.75	"F": 8810}
{"v": 1	"t": 1989101	"P": 1624.75	"F": 8373}
{"v": 1	"t": 1989121	"P": 1631.0	"F": 8902}
{"v": 1	"t": 1989142	"P": 1633.5	"F": 8864}
{"v": 1	"t": 1989162	"P": 1652.5	"F": 8990}
{"v": 1	"t": 1989182	"P": 1641.5	"F": 9036}
{"v": 1	"t": 1989203	"P": 1633.75	"F": 9100}
{"v": 1	"t": 1989223	"P": 1645.75	"F": 9759}
{"v": 1	"t": 1989243	"P": 1648.75	"F": 9646}
{"v": 1	"t": 1989264	"P": 1646.5	"F": 9429}
{"v": 1	"t": 1989284	"P": 1648.5	"F": 9888}
{"v": 1	"t": 1989305	"P": 1644.5	"F": 9384}
{"v": 1	"t": 1989325	"P": 1647.75	"F": 9280}
{"v": 1	"t": 1989345	"P": 1637.75	"F": 9230}
{"v": 1	"t": 1989366	"P": 1650.75	"F": 9254}
{"v": 1	"t": 1989386	"P": 1641.25	"F": 9418}
{"v": 1	"t": 1989406	"P": 1631.75	"F": 9029}
{"v": 1	"t": 1989427	"P": 1651.0	"F": 8906}
{"v": 1	"t": 1989447	"P": 1641.75	"F": 9236}
{"v": 1	"t": 1989467	"P": 1626.25	"F": 9103}
{"v": 1	"t": 1989488	"P": 1617.25	"F": 9070}
{"v": 1	"t": 1989508	"P": 1620.75	"F": 8389}
{"v": 1	"t": 1989528	"P": 1612.25	"F": 7995}
{"v": 1	"t": 1989549	"P": 1590.5	"F": 7506}
{"v": 1	"t": 1989569	"P": 1580.25	"F": 6743}
{"v": 1	"t": 1989589	"P": 1581.0	"F": 6248}
{"v": 1	"t": 1989610	"P": 1563.75	"F": 5982}
{"v": 1	"t": 1989630	"P": 1554.5	"F": 5608}
{"v": 1	"t": 1989651	"P": 1554.25	"F": 5298}
{"v": 1	"t": 1989671	"P": 1552.25	"F": 4931}
{"v": 1	"t": 1989691	"P": 1541.25	"F": 4751}
{"v": 1	"t": 1989712	"P": 1529.0	"F": 4312}
{"v": 1	"t": 1989732	"P": 1532.0	"F": 4138}
{"v": 1	"t": 1989752	"P": 1537.25	"F": 3858}
{"v": 1	"t": 1989773	"P": 1514.25	"F": 3528}
{"v": 1	"t": 1989793	"P": 1509.0	"F": 3208}
{"v": 1	"t": 1989813	"P": 1513.75	"F": 2808}
{"v": 1	"t": 1989834	"P": 1506.75	"F": 2609}
{"v": 1	"t": 1989854	"P": 1503.25	"F": 2222}
{"v": 1	"t": 1989875	"P": 1513.25	"F": 1923}
{"v": 1	"t": 1989895	"P": 1504.5	"F": 1921}
{"v": 1	"t": 1989916	"P": 1512.5	"F": 1886}
{"v": 1	"t": 1989936	"P": 1508.0	"F": 1869}
{"v": 1	"t": 1989957	"P": 1505.5	"F": 1894	"C": 46.675	"D": 3287	"sn": 54091930088003	"file": "/data/device_log/data0000.out"	"CO2": 2231.38818359375	"Tp": 25.907913208007812	"H": 18.448692321777344}
{"v": 1	"t": 1989978	"P": 1507.0	"F": 1947}
{"v": 1	"t": 1989999	"P": 1511.5	"F": 1871}
{"v": 1	"t": 1990020	"P": 1511.0	"F": 1794}
{"v": 1	"t": 1990040	"P": 1504.75	"F": 1918}
{"v": 1	"t": 1990060	"P": 1506.0	"F": 1817}
{"v": 1	"t": 1990081	"P": 1517.75	"F": 1831}
{"v": 1	"t": 1990101	"P": 1510.25	"F": 1884}
{"v": 1	"t": 1990122	"P": 1517.5	"F": 2052}
{"v": 1	"t": 1990142	"P": 1527.75	"F": 2420}
{"v": 1	"t": 1990162	"P": 1524.5	"F": 3051}
{"v": 1	"t": 1990183	"P": 1527.0	"F": 3837}
{"v": 1	"t": 1990203	"P": 1547.5	"F": 4450}
{"v": 1	"t": 1990223	"P": 1562.25	"F": 4804}
{"v": 1	"t": 1990244	"P": 1563.75	"F": 5257}
{"v": 1	"t": 1990264	"P": 1560.25	"F": 5676}
{"v": 1	"t": 1990284	"P": 1586.5	"F": 6191}
{"v": 1	"t": 1990305	"P": 1593.75	"F": 6716}
{"v": 1	"t": 1990325	"P": 1585.75	"F": 7000}
{"v": 1	"t": 1990345	"P": 1598.0	"F": 7434}
{"v": 1	"t": 1990366	"P": 1606.0	"F": 7430}
{"v": 1	"t": 1990386	"P": 1607.25	"F": 7719}
{"v": 1	"t": 1990406	"P": 1599.0	"F": 8093}
{"v": 1	"t": 1990427	"P": 1608.25	"F": 7603}
{"v": 1	"t": 1990447	"P": 1639.0	"F": 8261}
{"v": 1	"t": 1990467	"P": 1622.5	"F": 8452}
{"v": 1	"t": 1990488	"P": 1617.0	"F": 8185}
{"v": 1	"t": 1990508	"P": 1619.5	"F": 8399}
{"v": 1	"t": 1990528	"P": 1632.5	"F": 8788}
{"v": 1	"t": 1990549	"P": 1619.0	"F": 8376}
{"v": 1	"t": 1990569	"P": 1618.0	"F": 8799}
{"v": 1	"t": 1990589	"P": 1639.75	"F": 9005}
{"v": 1	"t": 1990610	"P": 1633.75	"F": 8766}
{"v": 1	"t": 1990630	"P": 1624.25	"F": 8577}
{"v": 1	"t": 1990651	"P": 1643.75	"F": 9114}
{"v": 1	"t": 1990671	"P": 1646.0	"F": 8872}
{"v": 1	"t": 1990691	"P": 1628.25	"F": 9017}
{"v": 1	"t": 1990712	"P": 1628.25	"F": 9102}
{"v": 1	"t": 1990732	"P": 1640.75	"F": 9067}
{"v": 1	"t": 1990752	"P": 1630.0	"F": 9129}
{"v": 1	"t": 1990773	"P": 1627.0	"F": 8941}
{"v": 1	"t": 1990793	"P": 1626.25	"F": 9396}
{"v": 1	"t": 1990813	"P": 1636.0	"F": 9471}
{"v": 1	"t": 1990834	"P": 1625.25	"F": 9273}
{"v": 1	"t": 1990854	"P": 1632.75	"F": 8818}
{"v": 1	"t": 1990874	"P": 1629.75	"F": 8771}
{"v": 1	"t": 1990895	"P": 1651.75	"F": 9295}
{"v": 1	"t": 1990915	"P": 1642.5	"F": 9163}
{"v": 1	"t": 1990935	"P": 1639.0	"F": 9592}
{"v": 1	"t": 1990956	"P": 1643.5	"F": 9603}
{"v": 1	"t": 1990976	"P": 1645.25	"F": 9415	"C": 46.68	"D": 3287	"sn": 54091930088003	"file": "/data/device_log/data0000.out"}
{"v": 1	"t": 1990997	"P": 1638.5	"F": 9670}
{"v": 1	"t": 1991017	"P": 1650.25	"F": 9673}
{"v": 1	"t": 1991039	"P": 1637.0	"F": 9607}
{"v": 1	"t": 1991059	"P": 1643.5	"F": 9624}
{"v": 1	"t": 1991080	"P": 1647.5	"F": 9643}
{"v": 1	"t": 1991100	"P": 1644.5	"F": 9360}
{"v": 1	"t": 1991120	"P": 1634.5	"F": 9410}
{"v": 1	"t": 1991141	"P": 1650.75	"F": 9438}
{"v": 1	"t": 1991161	"P": 1633.25	"F": 9023}
{"v": 1	"t": 1991182	"P": 1629.75	"F": 9311}
{"v": 1	"t": 1991202	"P": 1664.25	"F": 9536}
{"v": 1	"t": 1991222	"P": 1645.25	"F": 9304}
{"v": 1	"t": 1991243	"P": 1633.0	"F": 9003}
{"v": 1	"t": 1991263	"P": 1639.0	"F": 9197}
{"v": 1	"t": 1991283	"P": 1648.0	"F": 9240}
{"v": 1	"t": 1991304	"P": 1625.25	"F": 8659}
{"v": 1	"t": 1991324	"P": 1621.0	"F": 8637}
{"v": 1	"t": 1991344	"P": 1634.5	"F": 9056}
{"v": 1	"t": 1991365	"P": 1632.5	"F": 8858}
{"v": 1	"t": 1991385	"P": 1635.25	"F": 8812}
{"v": 1	"t": 1991405	"P": 1614.25	"F": 8879}
{"v": 1	"t": 1991426	"P": 1623.5	"F": 8220}
{"v": 1	"t": 1991446	"P": 1624.75	"F": 8724}
{"v": 1	"t": 1991466	"P": 1606.5	"F": 8489}
{"v": 1	"t": 1991487	"P": 1614.0	"F": 8204}
{"v": 1	"t": 1991507	"P": 1609.25	"F": 7643}
{"v": 1	"t": 1991527	"P": 1595.75	"F": 7287}
{"v": 1	"t": 1991548	"P": 1584.5	"F": 6886}
{"v": 1	"t": 1991568	"P": 1584.5	"F": 6629}
{"v": 1	"t": 1991588	"P": 1580.0	"F": 6243}
{"v": 1	"t": 1991609	"P": 1574.5	"F": 6023}
{"v": 1	"t": 1991629	"P": 1558.75	"F": 5825}
{"v": 1	"t": 1991649	"P": 1560.0	"F": 5583}
{"v": 1	"t": 1991670	"P": 1553.25	"F": 5231}
{"v": 1	"t": 1991690	"P": 1542.75	"F": 4960}
{"v": 1	"t": 1991711	"P": 1544.5	"F": 4607}
{"v": 1	"t": 1991731	"P": 1540.25	"F": 4309}
{"v": 1	"t": 1991751	"P": 1531.5	"F": 4244}
{"v": 1	"t": 1991772	"P": 1528.25	"F": 4068}
{"v": 1	"t": 1991792	"P": 1540.0	"F": 3876}
{"v": 1	"t": 1991812	"P": 1524.5	"F": 3774}
{"v": 1	"t": 1991833	"P": 1518.75	"F": 3712}
{"v": 1	"t": 1991853	"P": 1528.5	"F": 3641}
{"v": 1	"t": 1991874	"P": 1526.0	"F": 3427}
{"v": 1	"t": 1991894	"P": 1520.0	"F": 3406}
{"v": 1	"t": 1991914	"P": 1514.5	"F": 3295}
{"v": 1	"t": 1991934	"P": 1528.0	"F": 3373}
{"v": 1	"t": 1991955	"P": 1518.0	"F": 3275}
{"v": 1	"t": 1991975	"P": 1512.75	"F": 3206}
{"v": 1	"t": 1991996	"P": 1517.25	"F": 3024	"C": 46.695	"D": 3287	"sn": 54091930088003	"file": "/data/device_log/data0000.out"	"CO2": 3495.480712890625	"Tp": 25.865188598632812	"H": 18.64881706237793}
{"v": 1	"t": 1992017	"P": 1515.75	"F": 3102}
{"v": 1	"t": 1992038	"P": 1510.5	"F": 2809}
{"v": 1	"t": 1992059	"P": 1520.0	"F": 2881}
{"v": 1	"t": 1992080	"P": 1519.25	"F": 2836}
{"v": 1	"t": 1992100	"P": 1514.25	"F": 2737}
{"v": 1	"t": 1992120	"P": 1511.5	"F": 2878}
{"v": 1	"t": 1992141	"P": 1528.75	"F": 2846}
{"v": 1	"t": 1992161	"P": 1525.0	"F": 2833}
{"v": 1	"t": 1992181	"P": 1519.5	"F": 3157}
{"v": 1	"t": 1992202	"P": 1525.5	"F": 3446}
{"v": 1	"t": 1992222	"P": 1538.0	"F": 3610}
{"v": 1	"t": 1992243	"P": 1526.5	"F": 3977}
{"v": 1	"t": 1992263	"P": 1541.25	"F": 4139}
{"v": 1	"t": 1992283	"P": 1550.75	"F": 4321}
{"v": 1	"t": 1992304	"P": 1544.25	"F": 4713}
{"v": 1	"t": 1992324	"P": 1541.0	"F": 4790}
{"v": 1	"t": 1992344	"P": 1562.25	"F": 5178}
{"v": 1	"t": 1992365	"P": 1566.75	"F": 5420}
{"v": 1	"t": 1992385	"P": 1567.5	"F": 5911}
{"v": 1	"t": 1992405	"P": 1586.25	"F": 6543}
{"v": 1	"t": 1992426	"P": 1596.25	"F": 7239}
{"v": 1	"t": 1992446	"P": 1600.5	"F": 7584}
{"v": 1	"t": 1992466	"P": 1592.75	"F": 7626}
{"v": 1	"t": 1992487	"P": 1603.25	"F": 7849}
{"v": 1	"t": 1992507	"P": 1618.5	"F": 7778}
{"v": 1	"t": 1992527	"P": 1612.25	"F": 8263}
{"v": 1	"t": 1992548	"P": 1614.0	"F": 8163}
{"v": 1	"t": 1992568	"P": 1627.0	"F": 8062}
{"v": 1	"t": 1992588	"P": 1627.5	"F": 8253}
{"v": 1	"t": 1992609	"P": 1621.75	"F": 8432}
{"v": 1	"t": 1992629	"P": 1619.0	"F": 8485}
{"v": 1	"t": 1992649	"P": 1634.25	"F": 8690}
{"v": 1	"t": 1992670	"P": 1639.75	"F": 8841}
{"v": 1	"t": 1992690	"P": 1622.75	"F": 8432}
{"v": 1	"t": 1992710	"P": 1625.75	"F": 9301}
{"v": 1	"t": 1992731	"P": 1640.5	"F": 8862}
{"v": 1	"t": 1992751	"P": 1628.25	"F": 9024}
{"v": 1	"t": 1992772	"P": 1615.5	"F": 8755}
{"v": 1	"t": 1992792	"P": 1632.75	"F": 8823}
{"v": 1	"t": 1992812	"P": 1634.5	"F": 8888}
{"v": 1	"t": 1992833	"P": 1621.5	"F": 8856}
{"v": 1	"t": 1992853	"P": 1620.75	"F": 8569}
{"v": 1	"t": 1992873	"P": 1644.5	"F": 8487}
{"v": 1	"t": 1992894	"P": 1635.0	"F": 8810}
{"v": 1	"t": 1992914	"P": 1613.75	"F": 8750}
{"v": 1	"t": 1992934	"P": 1615.0	"F": 8692}
{"v": 1	"t": 1992955	"P": 1624.5	"F": 8670}
{"v": 1	"t": 1992975	"P": 1611.0	"F": 8574}
{"v": 1	"t": 1992995	"P": 1619.25	"F": 8571}
{"v": 1	"t": 1993016	"P": 1610.0	"F": 8307	"C": 46.705	"D": 3287	"sn": 54091930088003	"file": "/data/device_log/data0000.out"}
{"v": 1	"t": 1993036	"P": 1621.75	"F": 8384}
{"v": 1	"t": 1993057	"P": 1624.75	"F": 8228}
{"v": 1	"t": 1993079	"P": 1617.5	"F": 8118}
{"v": 1	"t": 1993099	"P": 1616.75	"F": 8468}
{"v": 1	"t": 1993119	"P": 1637.25	"F": 8602}
{"v": 1	"t": 1993140	"P": 1624.5	"F": 8424}
{"v": 1	"t": 1993160	"P": 1626.75	"F": 8513}
{"v": 1	"t": 1993180	"P": 1624.25	"F": 8616}
{"v": 1	"t": 1993201	"P": 1635.5	"F": 8836}
{"v": 1	"t": 1993221	"P": 1623.0	"F": 8561}
{"v": 1	"t": 1993242	"P": 1612.0	"F": 8516}
{"v": 1	"t": 1993262	"P": 1629.5	"F": 8588}
{"v": 1	"t": 1993282	"P": 1632.25	"F": 8658}
{"v": 1	"t": 1993303	"P": 1616.0	"F": 8686}
{"v": 1	"t": 1993323	"P": 1630.75	"F": 8666}
{"v": 1	"t": 1993344	"P": 1624.25	"F": 8617}
{"v": 1	"t": 1993364	"P": 1623.0	"F": 8459}
{"v": 1	"t": 1993385	"P": 1623.0	"F": 8085}
{"v": 1	"t": 1993405	"P": 1617.0	"F": 8579}
{"v": 1	"t": 1993426	"P": 1638.0	"F": 8650}
{"v": 1	"t": 1993446	"P": 1622.0	"F": 8411}
{"v": 1	"t": 1993467	"P": 1623.5	"F": 8660}
{"v": 1	"t": 1993487	"P": 1634.0	"F": 8602}
{"v": 1	"t": 1993507	"P": 1623.75	"F": 8630}
{"v": 1	"t": 1993528	"P": 1616.25	"F": 8568}
{"v": 1	"t": 1993548	"P": 1627.25	"F": 8723}
{"v": 1	"t": 1993568	"P": 1629.25	"F": 8830}
{"v": 1	"t": 1993589	"P": 1618.25	"F": 8569}
{"v": 1	"t": 1993609	"P": 1620.75	"F": 8442}
{"v": 1	"t": 1993629	"P": 1620.0	"F": 8193}
{"v": 1	"t": 1993650	"P": 1626.75	"F": 8330}
{"v": 1	"t": 1993670	"P": 1614.0	"F": 8292}
{"v": 1	"t": 1993690	"P": 1610.0	"F": 8255}
{"v": 1	"t": 1993711	"P": 1624.75	"F": 8368}
{"v": 1	"t": 1993731	"P": 1620.75	"F": 8339}
{"v": 1	"t": 1993751	"P": 1612.0	"F": 8195}
{"v": 1	"t": 1993772	"P": 1610.75	"F": 8188}
{"v": 1	"t": 1993792	"P": 1624.75	"F": 8041}
{"v": 1	"t": 1993812	"P": 1611.75	"F": 8144}
{"v": 1	"t": 1993833	"P": 1598.5	"F": 8229}
{"v": 1	"t": 1993853	"P": 1603.25	"F": 7912}
{"v": 1	"t": 1993873	"P": 1595.25	"F": 7126}
{"v": 1	"t": 1993894	"P": 1578.0	"F": 6867}
{"v": 1	"t": 1993914	"P": 1568.75	"F": 6545}
{"v": 1	"t": 1993934	"P": 1581.25	"F": 6432}
{"v": 1	"t": 1993955	"P": 1565.25	"F": 6217}
{"v": 1	"t": 1993975	"P": 1561.0	"F": 5734}
{"v": 1	"t": 1993996	"P": 1555.0	"F": 5382}
{"v": 1	"t": 1994016	"P": 1549.5	"F": 5259}
{"v": 1	"t": 1994037	"P": 1535.75	"F": 4921	"C": 46.68	"D": 3287	"sn": 54091930088003	"file": "/data/device_log/data0000.out"	"CO2": 2524.94775390625	"Tp": 25.8785400390625	"H": 18.648502349853516}
{"v": 1	"t": 1994058	"P": 1530.0	"F": 4782}
{"v": 1	"t": 1994078	"P": 1542.5	"F": 4542}
{"v": 1	"t": 1994099	"P": 1529.75	"F": 4293}
{"v": 1	"t": 1994119	"P": 1537.25	"F": 4260}
{"v": 1	"t": 1994140	"P": 1529.5	"F": 3931}
{"v": 1	"t": 1994160	"P": 1516.25	"F": 3786}
{"v": 1	"t": 1994180	"P": 1518.75	"F": 3581}
{"v": 1	"t": 1994201	"P": 1530.25	"F": 3557}
{"v": 1	"t": 1994221	"P": 1521.5	"F": 3608}
{"v": 1	"t": 1994241	"P": 1516.5	"F": 3487}
{"v": 1	"t": 1994262	"P": 1523.0	"F": 3245}
{"v": 1	"t": 1994282	"P": 1530.0	"F": 3299}
{"v": 1	"t": 1994302	"P": 1516.0	"F": 3191}
{"v": 1	"t": 1994323	"P": 1516.0	"F": 3106}
{"v": 1	"t": 1994343	"P": 1528.0	"F": 3116}
{"v": 1	"t": 1994363	"P": 1527.25	"F": 3082}
{"v": 1	"t": 1994384	"P": 1517.5	"F": 3208}
{"v": 1	"t": 1994404	"P": 1520.5	"F": 3311}
{"v": 1	"t": 1994424	"P": 1533.0	"F": 3504}
{"v": 1	"t": 1994445	"P": 1529.5	"F": 3539}
{"v": 1	"t": 1994465	"P": 1523.0	"F": 3611}
{"v": 1	"t": 1994486	"P": 1536.0	"F": 3713}
{"v": 1	"t": 1994506	"P": 1544.0	"F": 3900}
{"v": 1	"t": 1994526	"P": 1546.0	"F": 4194}
{"v": 1	"t": 1994547	"P": 1536.0	"F": 4424}
{"v": 1	"t": 1994567	"P": 1560.25	"F": 4663}
{"v": 1	"t": 1994587	"P": 1554.0	"F": 5026}
{"v": 1	"t": 1994608	"P": 1555.75	"F": 5106}
{"v": 1	"t": 1994628	"P": 1565.5	"F": 5584}
{"v": 1	"t": 1994648	"P": 1567.0	"F": 5913}
{"v": 1	"t": 1994669	"P": 1566.0	"F": 6094}
{"v": 1	"t": 1994689	"P": 1578.5	"F": 6118}
{"v": 1	"t": 1994709	"P": 1578.5	"F": 6447}
{"v": 1	"t": 1994730	"P": 1579.25	"F": 6674}
{"v": 1	"t": 1994750	"P": 1583.25	"F": 6754}
{"v": 1	"t": 1994770	"P": 1584.25	"F": 6999}
{"v": 1	"t": 1994791	"P": 1600.0	"F": 7307}
{"v": 1	"t": 1994811	"P": 1596.75	"F": 7434}
{"v": 1	"t": 1994831	"P": 1593.5	"F": 7580}
{"v": 1	"t": 1994852	"P": 1598.5	"F": 7692}
{"v": 1	"t": 1994872	"P": 1603.0	"F": 7801}
{"v": 1	"t": 1994892	"P": 1598.5	"F": 7557}
{"v": 1	"t": 1994913	"P": 1609.75	"F": 7717}
{"v": 1	"t": 1994933	"P": 1620.0	"F": 8229}
{"v": 1	"t": 1994953	"P": 1623.75	"F": 8246}
{"v": 1	"t": 1994974	"P": 1619.5	"F": 8400}
{"v": 1	"t": 1994994	"P": 1617.25	"F": 8513}
{"v": 1	"t": 1995014	"P": 1625.25	"F": 8436}
{"v": 1	"t": 1995035	"P": 1630.25	"F": 8643}
{"v": 1	"t": 1995055	"P": 1630.0	"F": 8707	"C": 46.705	"D": 3287	"sn": 54091930088003	"file": "/data/device_log/data0000.out"}
{"v": 1	"t": 1995076	"P": 1629.0	"F": 8721}
{"v": 1	"t": 1995096	"P": 1629.5	"F": 8793}
{"v": 1	"t": 1995118	"P": 1630.25	"F": 8708}
{"v": 1	"t": 1995138	"P": 1636.75	"F": 8696}
{"v": 1	"t": 1995159	"P": 1628.0	"F": 8314}
{"v": 1	"t": 1995179	"P": 1617.25	"F": 9040}
{"v": 1	"t": 1995199	"P": 1638.25	"F": 9109}
{"v": 1	"t": 1995221	"P": 1639.75	"F": 8540}
{"v": 1	"t": 1995240	"P": 1623.0	"F": 8675}
{"v": 1	"t": 1995260	"P": 1619.75	"F": 9045}
{"v": 1	"t": 1995281	"P": 1636.25	"F": 8875}
{"v": 1	"t": 1995301	"P": 1632.25	"F": 8864}
{"v": 1	"t": 1995321	"P": 1620.5	"F": 8834}
{"v": 1	"t": 1995342	"P": 1619.0	"F": 8942}
{"v": 1	"t": 1995362	"P": 1635.25	"F": 8829}
{"v": 1	"t": 1995382	"P": 1645.0	"F": 8738}
{"v": 1	"t": 1995403	"P": 1621.0	"F": 8736}
{"v": 1	"t": 1995423	"P": 1630.0	"F": 8613}
{"v": 1	"t": 1995443	"P": 1625.25	"F": 8852}
{"v": 1	"t": 1995464	"P": 1634.0	"F": 8659}
{"v": 1	"t": 1995484	"P": 1634.25	"F": 8565}
{"v": 1	"t": 1995504	"P": 1640.0	"F": 8560}
{"v": 1	"t": 1995525	"P": 1639.25	"F": 8851}
{"v": 1	"t": 1995545	"P": 1625.25	"F": 8732}
{"v": 1	"t": 1995565	"P": 1626.25	"F": 8568}
{"v": 1	"t": 1995586	"P": 1647.25	"F": 9031}
{"v": 1	"t": 1995606	"P": 1640.5	"F": 9139}
{"v": 1	"t": 1995626	"P": 1623.75	"F": 9184}
{"v": 1	"t": 1995647	"P": 1643.75	"F": 9481}
{"v": 1	"t": 1995667	"P": 1631.5	"F": 9272}
{"v": 1	"t": 1995688	"P": 1629.25	"F": 9046}
{"v": 1	"t": 1995708	"P": 1631.25	"F": 9333}
{"v": 1	"t": 1995729	"P": 1642.5	"F": 8888}
{"v": 1	"t": 1995749	"P": 1630.75	"F": 9226}
{"v": 1	"t": 1995769	"P": 1635.0	"F": 9330}
{"v": 1	"t": 1995790	"P": 1637.75	"F": 9384}
{"v": 1	"t": 1995810	"P": 1635.0	"F": 8792}
{"v": 1	"t": 1995830	"P": 1618.25	"F": 9051}
{"v": 1	"t": 1995851	"P": 1636.5	"F": 8486}
{"v": 1	"t": 1995871	"P": 1619.75	"F": 8679}
{"v": 1	"t": 1995892	"P": 1610.75	"F": 8384}
{"v": 1	"t": 1995912	"P": 1615.25	"F": 8359}
{"v": 1	"t": 1995932	"P": 1606.25	"F": 7934}
{"v": 1	"t": 1995953	"P": 1599.5	"F": 7617}
{"v": 1	"t": 1995973	"P": 1592.75	"F": 7371}
{"v": 1	"t": 1995993	"P": 1598.75	"F": 7044}
{"v": 1	"t": 1996014	"P": 1581.0	"F": 7016}
{"v": 1	"t": 1996034	"P": 1574.5	"F": 6727}
{"v": 1	"t": 1996055	"P": 1577.75	"F": 6487}
{"v": 1	"t": 1996075	"P": 1565.0	"F": 6090	"C": 46.69	"D": 3287	"sn": 54091930088003	"file": "/data/device_log/data0000.out"	"CO2": 3458.101318359375	"Tp": 25.851837158203125	"H": 18.7985782623291}
{"v": 1	"t": 1996097	"P": 1562.0	"F": 5704}
{"v": 1	"t": 1996117	"P": 1561.75	"F": 5401}
{"v": 1	"t": 1996139	"P": 1547.5	"F": 5142}
{"v": 1	"t": 1996159	"P": 1549.5	"F": 4893}
{"v": 1	"t": 1996180	"P": 1540.25	"F": 4658}
{"v": 1	"t": 1996200	"P": 1524.25	"F": 4434}
{"v": 1	"t": 1996221	"P": 1533.25	"F": 4094}
{"v": 1	"t": 1996241	"P": 1535.75	"F": 3911}
{"v": 1	"t": 1996261	"P": 1521.25	"F": 3629}
{"v": 1	"t": 1996282	"P": 1517.75	"F": 3385}
{"v": 1	"t": 1996302	"P": 1530.0	"F": 3365}
{"v": 1	"t": 1996322	"P": 1518.5	"F": 3233}
{"v": 1	"t": 1996343	"P": 1511.5	"F": 3245}
{"v": 1	"t": 1996363	"P": 1518.75	"F": 3158}
{"v": 1	"t": 1996383	"P": 1516.25	"F": 2761}
{"v": 1	"t": 1996404	"P": 1508.75	"F": 2626}
{"v": 1	"t": 1996424	"P": 1503.75	"F": 2571}
{"v": 1	"t": 1996444	"P": 1517.5	"F": 2620}
{"v": 1	"t": 1996465	"P": 1512.0	"F": 2539}
{"v": 1	"t": 1996485	"P": 1505.25	"F": 2447}
{"v": 1	"t": 1996505	"P": 1509.5	"F": 2536}
{"v": 1	"t": 1996526	"P": 1523.25	"F": 2549}
{"v": 1	"t": 1996546	"P": 1518.75	"F": 2696}
{"v": 1	"t": 1996566	"P": 1513.25	"F": 2694}
{"v": 1	"t": 1996587	"P": 1520.25	"F": 2995}
{"v": 1	"t": 1996607	"P": 1532.5	"F": 3272}
{"v": 1	"t": 1996627	"P": 1536.75	"F": 4111}
{"v": 1	"t": 1996648	"P": 1538.25	"F": 4372}
{"v": 1	"t": 1996668	"P": 1551.75	"F": 4706}
{"v": 1	"t": 1996689	"P": 1563.75	"F": 5340}
{"v": 1	"t": 1996709	"P": 1559.75	"F": 5490}
{"v": 1	"t": 1996729	"P": 1567.75	"F": 5747}
{"v": 1	"t": 1996750	"P": 1566.75	"F": 5894}
{"v": 1	"t": 1996771	"P": 1565.25	"F": 6022}
{"v": 1	"t": 1996791	"P": 1574.75	"F": 6208}
{"v": 1	"t": 1996811	"P": 1566.5	"F": 6110}
{"v": 1	"t": 1996832	"P": 1569.0	"F": 6157}
{"v": 1	"t": 1996852	"P": 1582.0	"F": 6252}
{"v": 1	"t": 1996873	"P": 1578.75	"F": 6558}
{"v": 1	"t": 1996893	"P": 1579.0	"F": 6686}
{"v": 1	"t": 1996914	"P": 1580.75	"F": 6541}
{"v": 1	"t": 1996934	"P": 1580.25	"F": 6616}
{"v": 1	"t": 1996955	"P": 1583.5	"F": 6620}
{"v": 1	"t": 1996975	"P": 1574.25	"F": 6344}
{"v": 1	"t": 1996996	"P": 1586.0	"F": 6657}
{"v": 1	"t": 1997016	"P": 1597.25	"F": 6548}
{"v": 1	"t": 1997036	"P": 1586.75	"F": 6324}
{"v": 1	"t": 1997057	"P": 1583.0	"F": 6622}
{"v": 1	"t": 1997077	"P": 1599.5	"F": 6795}
{"v": 1	"t": 1997097	"P": 1603.0	"F": 7065	"C": 46.695	"D": 3287	"sn": 54091930088003	"file": "/data/device_log/data0000.out"}
{"v": 1	"t": 1997119	"P": 1604.75	"F": 7457}
{"v": 1	"t": 1997139	"P": 1610.75	"F": 7797}
{"v": 1	"t": 1997161	"P": 1622.25	"F": 8057}
{"v": 1	"t": 1997181	"P": 1628.25	"F": 8756}
{"v": 1	"t": 1997202	"P": 1616.25	"F": 8834}
{"v": 1	"t": 1997222	"P": 1636.25	"F": 8575}
{"v": 1	"t": 1997242	"P": 1632.25	"F": 8906}
{"v": 1	"t": 1997263	"P": 1632.25	"F": 8964}
{"v": 1	"t": 1997283	"P": 1620.75	"F": 8517}
{"v": 1	"t": 1997303	"P": 1639.75	"F": 8896}
{"v": 1	"t": 1997324	"P": 1631.0	"F": 8892}
{"v": 1	"t": 1997344	"P": 1634.25	"F": 8760}
{"v": 1	"t": 1997364	"P": 1630.25	"F": 8781}
{"v": 1	"t": 1997385	"P": 1638.75	"F": 8785}
{"v": 1	"t": 1997405	"P": 1623.5	"F": 8722}
{"v": 1	"t": 1997425	"P": 1623.25	"F": 9065}
{"v": 1	"t": 1997446	"P": 1632.0	"F": 8920}
{"v": 1	"t": 1997466	"P": 1647.0	"F": 8969}
{"v": 1	"t": 1997486	"P": 1629.75	"F": 9199}
{"v": 1	"t": 1997507	"P": 1631.75	"F": 9269}
{"v": 1	"t": 1997527	"P": 1647.0	"F": 9543}
{"v": 1	"t": 1997547	"P": 1643.75	"F": 9406}
{"v": 1	"t": 1997568	"P": 1647.0	"F": 9667}
{"v": 1	"t": 1997588	"P": 1652.0	"F": 9442}
{"v": 1	"t": 1997609	"P": 1646.0	"F": 9200}
{"v": 1	"t": 1997629	"P": 1629.75	"F": 8726}
{"v": 1	"t": 1997649	"P": 1633.5	"F": 9474}
{"v": 1	"t": 1997670	"P": 1638.0	"F": 9336}
{"v": 1	"t": 1997690	"P": 1645.25	"F": 9714}
{"v": 1	"t": 1997710	"P": 1632.25	"F": 8958}
{"v": 1	"t": 1997731	"P": 1640.25	"F": 9569}
{"v": 1	"t": 1997751	"P": 1646.0	"F": 9539}
{"v": 1	"t": 1997771	"P": 1638.0	"F": 9421}
{"v": 1	"t": 1997792	"P": 1634.25	"F": 9692}
{"v": 1	"t": 1997812	"P": 1641.0	"F": 9104}
{"v": 1	"t": 1997832	"P": 1628.5	"F": 8864}
{"v": 1	"t": 1997853	"P": 1604.0	"F": 7915}
{"v": 1	"t": 1997873	"P": 1582.25	"F": 7361}
{"v": 1	"t": 1997893	"P": 1586.75	"F": 6688}
{"v": 1	"t": 1997914	"P": 1572.5	"F": 6302}
{"v": 1	"t": 1997934	"P": 1558.75	"F": 5952}
{"v": 1	"t": 1997954	"P": 1568.5	"F": 6097}
{"v": 1	"t": 1997975	"P": 1579.75	"F": 6187}
{"v": 1	"t": 1997995	"P": 1568.0	"F": 6493}
{"v": 1	"t": 1998015	"P": 1561.5	"F": 6333}
{"v": 1	"t": 1998036	"P": 1560.5	"F": 5669}
{"v": 1	"t": 1998056	"P": 1538.5	"F": 4862}
{"v": 1	"t": 1998077	"P": 1526.0	"F": 4328}
{"v": 1	"t": 1998097	"P": 1537.25	"F": 3774}
{"v": 1	"t": 1998117	"P": 1536.0	"F": 3293	"C": 46.735	"D": 3287	"sn": 54091930088003	"file": "/data/device_log/data0000.out"	"CO2": 4802.14208984375	"Tp": 25.8785400390625	"H": 18.915409088134766}
{"v": 1	"t": 1998138	"P": 1532.0	"F": 3460}
{"v": 1	"t": 1998158	"P": 1539.75	"F": 3585}
{"v": 1	"t": 1998180	"P": 1534.5	"F": 3677}
{"v": 1	"t": 1998200	"P": 1531.25	"F": 4058}
{"v": 1	"t": 1998221	"P": 1542.25	"F": 4303}
{"v": 1	"t": 1998241	"P": 1537.0	"F": 4250}
{"v": 1	"t": 1998261	"P": 1523.75	"F": 4343}
{"v": 1	"t": 1998282	"P": 1537.75	"F": 4439}
{"v": 1	"t": 1998302	"P": 1556.75	"F": 4711}
{"v": 1	"t": 1998322	"P": 1545.25	"F": 4720}
{"v": 1	"t": 1998343	"P": 1533.75	"F": 4655}
{"v": 1	"t": 1998363	"P": 1552.25	"F": 4574}
{"v": 1	"t": 1998383	"P": 1557.25	"F": 4847}
{"v": 1	"t": 1998404	"P": 1557.0	"F": 5220}
{"v": 1	"t": 1998424	"P": 1553.5	"F": 5295}
{"v": 1	"t": 1998444	"P": 1559.5	"F": 5274}
{"v": 1	"t": 1998465	"P": 1553.0	"F": 5324}
{"v": 1	"t": 1998485	"P": 1556.25	"F": 5533}
{"v": 1	"t": 1998505	"P": 1549.5	"F": 6068}
{"v": 1	"t": 1998526	"P": 1543.75	"F": 5832}
{"v": 1	"t": 1998546	"P": 1530.25	"F": 3676}
{"v": 1	"t": 1998567	"P": 1533.25	"F": 2822}
{"v": 1	"t": 1998587	"P": 1547.75	"F": 3552}
{"v": 1	"t": 1998607	"P": 1548.0	"F": 4054}
{"v": 1	"t": 1998628	"P": 1524.75	"F": 4127}
{"v": 1	"t": 1998648	"P": 1533.5	"F": 4722}
{"v": 1	"t": 1998669	"P": 1546.5	"F": 4048}
{"v": 1	"t": 1998689	"P": 1535.5	"F": 3538}
{"v": 1	"t": 1998709	"P": 1540.25	"F": 4231}
{"v": 1	"t": 1998729	"P": 1565.75	"F": 5011}
{"v": 1	"t": 1998750	"P": 1561.0	"F": 5548}
{"v": 1	"t": 1998770	"P": 1563.0	"F": 6011}
{"v": 1	"t": 1998790	"P": 1567.5	"F": 6167}
{"v": 1	"t": 1998811	"P": 1581.75	"F": 6341}
{"v": 1	"t": 1998831	"P": 1573.5	"F": 6391}
{"v": 1	"t": 1998851	"P": 1563.5	"F": 6400}
{"v": 1	"t": 1998872	"P": 1571.25	"F": 6280}
{"v": 1	"t": 1998892	"P": 1575.25	"F": 6124}
{"v": 1	"t": 1998912	"P": 1570.25	"F": 6091}
{"v": 1	"t": 1998933	"P": 1556.0	"F": 6032}
{"v": 1	"t": 1998953	"P": 1564.75	"F": 5624}
{"v": 1	"t": 1998973	"P": 1560.0	"F": 5674}
{"v": 1	"t": 1998994	"P": 1551.75	"F": 5533}
{"v": 1	"t": 1999014	"P": 1548.25	"F": 5280}
{"v": 1	"t": 1999034	"P": 1557.0	"F": 5048}
{"v": 1	"t": 1999055	"P": 1543.75	"F": 4710}
{"v": 1	"t": 1999075	"P": 1540.25	"F": 4877}
{"v": 1	"t": 1999096	"P": 1551.75	"F": 4951}
{"v": 1	"t": 1999116	"P": 1556.0	"F": 5267}
{"v": 1	"t": 1999137	"P": 1534.25	"F": 5059	"C": 46.725	"D": 3287	"sn": 54091930088003	"file": "/data/device_log/data0000.out"	"CO2": 3577.839111328125	"Tp": 25.865188598632812	"H": 19.1630802154541}
{"v": 1	"t": 1999158	"P": 1544.75	"F": 4711}
{"v": 1	"t": 1999178	"P": 1558.75	"F": 4985}
{"v": 1	"t": 1999200	"P": 1564.75	"F": 5581}
{"v": 1	"t": 1999220	"P": 1564.25	"F": 5639}
{"v": 1	"t": 1999240	"P": 1551.75	"F": 5196}
{"v": 1	"t": 1999261	"P": 1565.0	"F": 4932}
{"v": 1	"t": 1999281	"P": 1554.25	"F": 5067}
{"v": 1	"t": 1999301	"P": 1549.0	"F": 5379}
{"v": 1	"t": 1999322	"P": 1568.75	"F": 5891}
{"v": 1	"t": 1999342	"P": 1584.0	"F": 6540}
{"v": 1	"t": 1999362	"P": 1577.0	"F": 7039}
{"v": 1	"t": 1999383	"P": 1580.0	"F": 7027}
{"v": 1	"t": 1999403	"P": 1580.0	"F": 6904}
{"v": 1	"t": 1999423	"P": 1581.75	"F": 7004}
{"v": 1	"t": 1999444	"P": 1583.5	"F": 7332}
{"v": 1	"t": 1999464	"P": 1589.75	"F": 7531}
{"v": 1	"t": 1999484	"P": 1605.75	"F": 7090}
{"v": 1	"t": 1999505	"P": 1589.75	"F": 6297}
{"v": 1	"t": 1999525	"P": 1568.25	"F": 6166}
{"v": 1	"t": 1999545	"P": 1570.75	"F": 6403}
{"v": 1	"t": 1999566	"P": 1597.5	"F": 6789}
{"v": 1	"t": 1999586	"P": 1601.0	"F": 7268}
{"v": 1	"t": 1999606	"P": 1589.75	"F": 7358}
{"v": 1	"t": 1999627	"P": 1595.25	"F": 7156}
{"v": 1	"t": 1999647	"P": 1591.25	"F": 7208}
{"v": 1	"t": 1999668	"P": 1584.25	"F": 7169}
{"v": 1	"t": 1999688	"P": 1599.25	"F": 7514}
{"v": 1	"t": 1999708	"P": 1613.75	"F": 7667}
{"v": 1	"t": 1999729	"P": 1609.75	"F": 7641}
{"v": 1	"t": 1999749	"P": 1596.5	"F": 7209}
{"v": 1	"t": 1999769	"P": 1598.25	"F": 6947}
{"v": 1	"t": 1999790	"P": 1598.75	"F": 7209}
{"v": 1	"t": 1999810	"P": 1594.25	"F": 7399}
{"v": 1	"t": 1999830	"P": 1604.75	"F": 7745}
{"v": 1	"t": 1999851	"P": 1615.5	"F": 8050}
{"v": 1	"t": 1999871	"P": 1623.75	"F": 8498}
{"v": 1	"t": 1999891	"P": 1613.0	"F": 8693}
{"v": 1	"t": 1999912	"P": 1613.0	"F": 8526}
{"v": 1	"t": 1999932	"P": 1627.25	"F": 8852}
{"v": 1	"t": 1999952	"P": 1619.25	"F": 8462}
{"v": 1	"t": 1999973	"P": 1620.75	"F": 8127}
{"v": 1	"t": 1999993	"P": 1624.75	"F": 8567}
{"v": 1	"t": 2000013	"P": 1632.25	"F": 8495}
{"v": 1	"t": 2000034	"P": 1624.75	"F": 9024}
{"v": 1	"t": 2000054	"P": 1632.5	"F": 9395}
{"v": 1	"t": 2000074	"P": 1654.5	"F": 9714}
{"v": 1	"t": 2000095	"P": 1646.75	"F": 9334}
{"v": 1	"t": 2000115	"P": 1638.75	"F": 9595}
{"v": 1	"t": 2000136	"P": 1656.5	"F": 10176}
{"v": 1	"t": 2000156	"P": 1651.0	"F": 9752	"C": 46.71	"D": 3287	"sn": 54091930088003	"file": "/data/device_log/data0000.out"}
{"v": 1	"t": 2000177	"P": 1651.0	"F": 9958}
{"v": 1	"t": 2000197	"P": 1655.5	"F": 9487}
{"v": 1	"t": 2000219	"P": 1646.0	"F": 9611}
{"v": 1	"t": 2000239	"P": 1649.25	"F": 9932}
{"v": 1	"t": 2000260	"P": 1655.0	"F": 10071}
{"v": 1	"t": 2000280	"P": 1644.0	"F": 9803}
{"v": 1	"t": 2000301	"P": 1639.25	"F": 9724}
{"v": 1	"t": 2000321	"P": 1622.75	"F": 9046}
{"v": 1	"t": 2000342	"P": 1617.75	"F": 8386}
{"v": 1	"t": 2000362	"P": 1606.25	"F": 7436}
{"v": 1	"t": 2000383	"P": 1584.5	"F": 7023}
{"v": 1	"t": 2000403	"P": 1592.0	"F": 6727}
{"v": 1	"t": 2000424	"P": 1580.75	"F": 6716}
{"v": 1	"t": 2000444	"P": 1582.75	"F": 6838}
{"v": 1	"t": 2000465	"P": 1597.75	"F": 6709}
{"v": 1	"t": 2000485	"P": 1581.75	"F": 6818}
{"v": 1	"t": 2000506	"P": 1588.0	"F": 6558}
{"v": 1	"t": 2000526	"P": 1580.75	"F": 6598}
{"v": 1	"t": 2000546	"P": 1573.5	"F": 6498}
{"v": 1	"t": 2000567	"P": 1583.5	"F": 6470}
{"v": 1	"t": 2000587	"P": 1593.75	"F": 6845}
{"v": 1	"t": 2000607	"P": 1583.25	"F": 6943}
{"v": 1	"t": 2000628	"P": 1579.25	"F": 7191}
{"v": 1	"t": 2000648	"P": 1584.25	"F": 7390}
{"v": 1	"t": 2000668	"P": 1602.5	"F": 7310}
{"v": 1	"t": 2000689	"P": 1588.5	"F": 7160}
{"v": 1	"t": 2000709	"P": 1586.25	"F": 7193}
{"v": 1	"t": 2000729	"P": 1591.5	"F": 7010}
{"v": 1	"t": 2000750	"P": 1593.75	"F": 6825}
{"v": 1	"t": 2000770	"P": 1586.5	"F": 6854}
{"v": 1	"t": 2000790	"P": 1584.75	"F": 7086}
{"v": 1	"t": 2000811	"P": 1606.5	"F": 7437}
{"v": 1	"t": 2000831	"P": 1605.25	"F": 7554}
{"v": 1	"t": 2000851	"P": 1603.75	"F": 7852}
{"v": 1	"t": 2000872	"P": 1615.5	"F": 8561}
{"v": 1	"t": 2000892	"P": 1617.5	"F": 8225}
{"v": 1	"t": 2000912	"P": 1618.5	"F": 8071}
{"v": 1	"t": 2000933	"P": 1606.5	"F": 8098}
{"v": 1	"t": 2000953	"P": 1616.5	"F": 7722}
{"v": 1	"t": 2000973	"P": 1611.75	"F": 7549}
{"v": 1	"t": 2000994	"P": 1606.5	"F": 7195}
{"v": 1	"t": 2001014	"P": 1598.25	"F": 7054}
{"v": 1	"t": 2001035	"P": 1611.25	"F": 7236}
{"v": 1	"t": 2001055	"P": 1599.0	"F": 7850}
{"v": 1	"t": 2001075	"P": 1603.5	"F": 7760}
{"v": 1	"t": 2001096	"P": 1612.5	"F": 7588}
{"v": 1	"t": 2001116	"P": 1610.25	"F": 7514}
{"v": 1	"t": 2001136	"P": 1596.75	"F": 7359}
{"v": 1	"t": 2001157	"P": 1589.0	"F": 7206}
{"v": 1	"t": 2001177	"P": 1595.5	"F": 7466	"C": 46.73	"D": 3287	"sn": 54091930088003	"file": "/data/device_log/data0000.out"	"CO2": 3892.791748046875	"Tp": 25.8785400390625	"H": 19.16271209716797}
{"v": 1	"t": 2001199	"P": 1605.75	"F": 7939}
{"v": 1	"t": 2001219	"P": 1616.5	"F": 8575}
{"v": 1	"t": 2001241	"P": 1628.25	"F": 9369}
{"v": 1	"t": 2001261	"P": 1629.5	"F": 9855}
{"v": 1	"t": 2001282	"P": 1629.25	"F": 9683}
{"v": 1	"t": 2001302	"P": 1644.75	"F": 10556}
{"v": 1	"t": 2001322	"P": 1622.0	"F": 9430}
{"v": 1	"t": 2001343	"P": 1609.25	"F": 8393}
{"v": 1	"t": 2001363	"P": 1592.0	"F": 7498}
{"v": 1	"t": 2001383	"P": 1606.5	"F": 6943}
{"v": 1	"t": 2001404	"P": 1598.25	"F": 6705}
{"v": 1	"t": 2001424	"P": 1600.75	"F": 6883}
{"v": 1	"t": 2001444	"P": 1607.25	"F": 6496}
{"v": 1	"t": 2001465	"P": 1606.25	"F": 6611}
{"v": 1	"t": 2001485	"P": 1594.25	"F": 6595}
{"v": 1	"t": 2001505	"P": 1593.5	"F": 6991}
{"v": 1	"t": 2001526	"P": 1619.0	"F": 7799}
{"v": 1	"t": 2001546	"P": 1612.5	"F": 8498}
{"v": 1	"t": 2001566	"P": 1596.25	"F": 8187}
{"v": 1	"t": 2001587	"P": 1591.25	"F": 7349}
{"v": 1	"t": 2001607	"P": 1571.75	"F": 6818}
{"v": 1	"t": 2001628	"P": 1558.5	"F": 6273}
{"v": 1	"t": 2001648	"P": 1566.25	"F": 5880}
{"v": 1	"t": 2001668	"P": 1569.25	"F": 5590}
{"v": 1	"t": 2001689	"P": 1561.0	"F": 5079}
{"v": 1	"t": 2001709	"P": 1563.75	"F": 5213}
{"v": 1	"t": 2001729	"P": 1615.25	"F": 6761}
{"v": 1	"t": 2001750	"P": 1645.0	"F": 9405}
{"v": 1	"t": 2001770	"P": 1647.25	"F": 10705}
{"v": 1	"t": 2001790	"P": 1627.5	"F": 10086}
{"v": 1	"t": 2001811	"P": 1632.25	"F": 8039}
{"v": 1	"t": 2001831	"P": 1611.25	"F": 7458}
{"v": 1	"t": 2001851	"P": 1591.25	"F": 6852}
{"v": 1	"t": 2001872	"P": 1585.75	"F": 6339}
{"v": 1	"t": 2001892	"P": 1583.5	"F": 5632}
{"v": 1	"t": 2001912	"P": 1580.5	"F": 5745}
{"v": 1	"t": 2001933	"P": 1589.75	"F": 6670}
{"v": 1	"t": 2001953	"P": 1618.5	"F": 8372}
{"v": 1	"t": 2001973	"P": 1628.75	"F": 9095}
{"v": 1	"t": 2001994	"P": 1620.5	"F": 9397}
{"v": 1	"t": 2002014	"P": 1610.0	"F": 8652}
{"v": 1	"t": 2002034	"P": 1621.75	"F": 8445}
{"v": 1	"t": 2002055	"P": 1607.25	"F": 7906}
{"v": 1	"t": 2002075	"P": 1592.75	"F": 7027}
{"v": 1	"t": 2002095	"P": 1588.0	"F": 6623}
{"v": 1	"t": 2002116	"P": 1600.25	"F": 6696}
{"v": 1	"t": 2002136	"P": 1610.5	"F": 7510}
{"v": 1	"t": 2002157	"P": 1633.25	"F": 8699}
{"v": 1	"t": 2002177	"P": 1659.25	"F": 9903}
{"v": 1	"t": 2002197	"P": 1656.25	"F": 10620	"C": 46.725	"D": 3287	"sn": 54091930088003	"file": "/data/device_log/data0000.out"}
{"v": 1	"t": 2002218	"P": 1643.5	"F": 10540}
{"v": 1	"t": 2002239	"P": 1656.25	"F": 10035}
{"v": 1	"t": 2002261	"P": 1641.75	"F": 9225}
{"v": 1	"t": 2002281	"P": 1616.25	"F": 8037}
{"v": 1	"t": 2002301	"P": 1597.25	"F": 6871}
{"v": 1	"t": 2002322	"P": 1599.5	"F": 6882}
{"v": 1	"t": 2002342	"P": 1633.0	"F": 7698}
{"v": 1	"t": 2002362	"P": 1640.75	"F": 9300}
{"v": 1	"t": 2002383	"P": 1633.5	"F": 10541}
{"v": 1	"t": 2002403	"P": 1651.0	"F": 9836}
{"v": 1	"t": 2002423	"P": 1646.75	"F": 9940}
{"v": 1	"t": 2002444	"P": 1629.0	"F": 9492}
{"v": 1	"t": 2002464	"P": 1617.5	"F": 8400}
{"v": 1	"t": 2002484	"P": 1620.0	"F": 7929}
{"v": 1	"t": 2002505	"P": 1612.25	"F": 7695}
{"v": 1	"t": 2002525	"P": 1621.5	"F": 8258}
{"v": 1	"t": 2002545	"P": 1633.75	"F": 8810}
{"v": 1	"t": 2002566	"P": 1655.75	"F": 9824}
{"v": 1	"t": 2002586	"P": 1637.5	"F": 9647}
{"v": 1	"t": 2002606	"P": 1625.5	"F": 9194}
{"v": 1	"t": 2002627	"P": 1622.75	"F": 8967}
{"v": 1	"t": 2002647	"P": 1634.25	"F": 9154}
{"v": 1	"t": 2002668	"P": 1602.25	"F": 8158}
{"v": 1	"t": 2002688	"P": 1590.5	"F": 7563}
{"v": 1	"t": 2002708	"P": 1613.25	"F": 7382}
{"v": 1	"t": 2002729	"P": 1603.75	"F": 7854}
{"v": 1	"t": 2002749	"P": 1620.5	"F": 8708}
{"v": 1	"t": 2002770	"P": 1653.5	"F": 10018}
{"v": 1	"t": 2002790	"P": 1636.0	"F": 10241}
{"v": 1	"t": 2002810	"P": 1606.25	"F": 9017}
{"v": 1	"t": 2002831	"P": 1605.0	"F": 8006}
{"v": 1	"t": 2002851	"P": 1612.5	"F": 7585}
{"v": 1	"t": 2002871	"P": 1600.0	"F": 7181}
{"v": 1	"t": 2002892	"P": 1595.25	"F": 7000}
{"v": 1	"t": 2002912	"P": 1614.0	"F": 7194}
{"v": 1	"t": 2002932	"P": 1614.25	"F": 7908}
{"v": 1	"t": 2002953	"P": 1609.25	"F": 8483}
{"v": 1	"t": 2002973	"P": 1620.25	"F": 8595}
{"v": 1	"t": 2002994	"P": 1611.25	"F": 8765}
{"v": 1	"t": 2003014	"P": 1613.5	"F": 8387}
{"v": 1	"t": 2003034	"P": 1622.25	"F": 8333}
{"v": 1	"t": 2003055	"P": 1616.75	"F": 7933}
{"v": 1	"t": 2003075	"P": 1594.0	"F": 7769}
{"v": 1	"t": 2003096	"P": 1613.0	"F": 7711}
{"v": 1	"t": 2003116	"P": 1627.5	"F": 8089}
{"v": 1	"t": 2003136	"P": 1600.25	"F": 7480}
{"v": 1	"t": 2003157	"P": 1574.0	"F": 6755}
{"v": 1	"t": 2003177	"P": 1580.0	"F": 6024}
{"v": 1	"t": 2003198	"P": 1548.75	"F": 5136}
{"v": 1	"t": 2003218	"P": 1526.75	"F": 4341	"C": 46.75	"D": 3287	"sn": 54091930088003	"file": "/data/device_log/data0000.out"	"CO2": 3560.217529296875	"Tp": 25.865188598632812	"H": 18.448686599731445}
{"v": 1	"t": 2003239	"P": 1511.75	"F": 3628}
{"v": 1	"t": 2003260	"P": 1510.5	"F": 2909}
{"v": 1	"t": 2003281	"P": 1510.25	"F": 2451}
{"v": 1	"t": 2003301	"P": 1500.75	"F": 2259}
{"v": 1	"t": 2003321	"P": 1480.5	"F": 1663}
{"v": 1	"t": 2003342	"P": 1473.5	"F": 797}
{"v": 1	"t": 2003362	"P": 1441.0	"F": 9}
{"v": 1	"t": 2003383	"P": 1428.0	"F": 4}
{"v": 1	"t": 2003403	"P": 1413.5	"F": 7}
{"v": 1	"t": 2003423	"P": 1432.0	"F": 9}
{"v": 1	"t": 2003444	"P": 1464.0	"F": 17}
{"v": 1	"t": 2003464	"P": 1490.5	"F": 130}
{"v": 1	"t": 2003484	"P": 1501.0	"F": 1158}
{"v": 1	"t": 2003505	"P": 1510.25	"F": 2932}
{"v": 1	"t": 2003525	"P": 1502.5	"F": 2094}
{"v": 1	"t": 2003545	"P": 1508.5	"F": 1482}
{"v": 1	"t": 2003566	"P": 1527.75	"F": 1491}
{"v": 1	"t": 2003586	"P": 1540.5	"F": 1906}
{"v": 1	"t": 2003606	"P": 1539.5	"F": 2383}
{"v": 1	"t": 2003627	"P": 1553.75	"F": 3871}
{"v": 1	"t": 2003647	"P": 1623.25	"F": 7295}
{"v": 1	"t": 2003667	"P": 1684.25	"F": 11747}
{"v": 1	"t": 2003688	"P": 1737.25	"F": 14094}
{"v": 1	"t": 2003708	"P": 1773.75	"F": 15604}
{"v": 1	"t": 2003729	"P": 1774.75	"F": 15078}
{"v": 1	"t": 2003749	"P": 1777.25	"F": 16381}
{"v": 1	"t": 2003770	"P": 1790.0	"F": 16227}
{"v": 1	"t": 2003790	"P": 1761.25	"F": 16243}
{"v": 1	"t": 2003811	"P": 1759.5	"F": 15069}
{"v": 1	"t": 2003831	"P": 1772.0	"F": 14954}
{"v": 1	"t": 2003852	"P": 1760.25	"F": 14884}
{"v": 1	"t": 2003872	"P": 1779.75	"F": 15961}
{"v": 1	"t": 2003892	"P": 1757.75	"F": 15144}
{"v": 1	"t": 2003913	"P": 1732.75	"F": 14725}
{"v": 1	"t": 2003933	"P": 1747.0	"F": 15099}
{"v": 1	"t": 2003954	"P": 1735.25	"F": 13964}
{"v": 1	"t": 2003974	"P": 1716.25	"F": 14105}
{"v": 1	"t": 2003994	"P": 1729.75	"F": 14187}
{"v": 1	"t": 2004015	"P": 1733.5	"F": 13674}
{"v": 1	"t": 2004035	"P": 1714.0	"F": 14196}
{"v": 1	"t": 2004055	"P": 1739.0	"F": 13997}
{"v": 1	"t": 2004076	"P": 1744.5	"F": 13845}
{"v": 1	"t": 2004096	"P": 1739.75	"F": 15010}
{"v": 1	"t": 2004116	"P": 1732.0	"F": 14533}
{"v": 1	"t": 2004137	"P": 1711.5	"F": 14053}
{"v": 1	"t": 2004157	"P": 1704.0	"F": 13223}
{"v": 1	"t": 2004177	"P": 1688.0	"F": 12222}
{"v": 1	"t": 2004198	"P": 1679.5	"F": 11723}
{"v": 1	"t": 2004218	"P": 1709.75	"F": 12314}
{"v": 1	"t": 2004238	"P": 1776.25	"F": 14759	"C": 46.74	"D": 3287	"sn": 54091930088003	"file": "/data/device_log/data0000.out"}
{"v": 1	"t": 2004259	"P": 1829.75	"F": 18230}
{"v": 1	"t": 2004279	"P": 1856.5	"F": 19968}
{"v": 1	"t": 2004301	"P": 1855.5	"F": 19586}
{"v": 1	"t": 2004322	"P": 1823.75	"F": 18982}
{"v": 1	"t": 2004342	"P": 1802.75	"F": 18229}
{"v": 1	"t": 2004362	"P": 1790.75	"F": 16385}
{"v": 1	"t": 2004383	"P": 1770.75	"F": 16393}
{"v": 1	"t": 2004403	"P": 1777.75	"F": 16963}
{"v": 1	"t": 2004423	"P": 1781.75	"F": 17557}
{"v": 1	"t": 2004444	"P": 1773.0	"F": 18460}
{"v": 1	"t": 2004464	"P": 1776.25	"F": 16409}
{"v": 1	"t": 2004485	"P": 1792.5	"F": 16560}
{"v": 1	"t": 2004505	"P": 1805.75	"F": 17534}
{"v": 1	"t": 2004525	"P": 1825.0	"F": 18810}
{"v": 1	"t": 2004546	"P": 1847.5	"F": 19220}
{"v": 1	"t": 2004566	"P": 1847.25	"F": 19979}
{"v": 1	"t": 2004586	"P": 1790.25	"F": 19420}
{"v": 1	"t": 2004607	"P": 1779.5	"F": 17900}
{"v": 1	"t": 2004627	"P": 1792.25	"F": 15323}
{"v": 1	"t": 2004647	"P": 1778.5	"F": 15820}
{"v": 1	"t": 2004668	"P": 1748.75	"F": 14690}
{"v": 1	"t": 2004688	"P": 1736.75	"F": 14887}
{"v": 1	"t": 2004708	"P": 1739.25	"F": 14399}
{"v": 1	"t": 2004729	"P": 1752.75	"F": 14842}
{"v": 1	"t": 2004749	"P": 1758.75	"F": 15106}
{"v": 1	"t": 2004769	"P": 1757.0	"F": 16076}
{"v": 1	"t": 2004790	"P": 1776.0	"F": 15449}
{"v": 1	"t": 2004810	"P": 1774.25	"F": 15188}
{"v": 1	"t": 2004830	"P": 1781.5	"F": 17374}
{"v": 1	"t": 2004851	"P": 1797.75	"F": 17029}
{"v": 1	"t": 2004871	"P": 1784.25	"F": 17626}
{"v": 1	"t": 2004891	"P": 1745.5	"F": 16040}
{"v": 1	"t": 2004912	"P": 1701.75	"F": 13854}
{"v": 1	"t": 2004932	"P": 1680.25	"F": 11374}
{"v": 1	"t": 2004952	"P": 1642.25	"F": 9178}
{"v": 1	"t": 2004973	"P": 1586.5	"F": 7128}
{"v": 1	"t": 2004993	"P": 1551.25	"F": 5730}
{"v": 1	"t": 2005014	"P": 1526.0	"F": 4737}
{"v": 1	"t": 2005034	"P": 1500.5	"F": 3401}
{"v": 1	"t": 2005054	"P": 1501.0	"F": 2125}
{"v": 1	"t": 2005075	"P": 1497.25	"F": 1340}
{"v": 1	"t": 2005095	"P": 1483.5	"F": 1016}
{"v": 1	"t": 2005115	"P": 1483.5	"F": 1035}
{"v": 1	"t": 2005136	"P": 1496.0	"F": 1257}
{"v": 1	"t": 2005156	"P": 1489.25	"F": 1252}
{"v": 1	"t": 2005176	"P": 1484.75	"F": 1014}
{"v": 1	"t": 2005197	"P": 1513.5	"F": 1349}
{"v": 1	"t": 2005217	"P": 1544.5	"F": 3485}
{"v": 1	"t": 2005237	"P": 1555.0	"F": 5352}
{"v": 1	"t": 2005258	"P": 1558.5	"F": 5563	"C": 46.7	"D": 3287	"sn": 54091930088003	"file": "/data/device_log/data0000.out"	"CO2": 6378.861328125	"Tp": 25.8785400390625	"H": 18.64881706237793}
{"v": 1	"t": 2005279	"P": 1571.5	"F": 5786}
{"v": 1	"t": 2005300	"P": 1590.75	"F": 6207}
{"v": 1	"t": 2005323	"P": 1565.0	"F": 6293}
{"v": 1	"t": 2005343	"P": 1578.25	"F": 5666}
{"v": 1	"t": 2005364	"P": 1557.75	"F": 5428}
{"v": 1	"t": 2005384	"P": 1542.25	"F": 5065}
{"v": 1	"t": 2005404	"P": 1539.25	"F": 4805}
{"v": 1	"t": 2005425	"P": 1543.25	"F": 4638}
{"v": 1	"t": 2005445	"P": 1544.0	"F": 4700}
{"v": 1	"t": 2005465	"P": 1531.0	"F": 4811}
{"v": 1	"t": 2005486	"P": 1553.25	"F": 5154}
{"v": 1	"t": 2005506	"P": 1578.0	"F": 5757}
{"v": 1	"t": 2005526	"P": 1579.5	"F": 6380}
{"v": 1	"t": 2005547	"P": 1568.25	"F": 6096}
{"v": 1	"t": 2005567	"P": 1573.75	"F": 5929}
{"v": 1	"t": 2005588	"P": 1545.75	"F": 5291}
{"v": 1	"t": 2005608	"P": 1533.0	"F": 4079}
{"v": 1	"t": 2005628	"P": 1526.25	"F": 3180}
{"v": 1	"t": 2005649	"P": 1508.75	"F": 2187}
{"v": 1	"t": 2005669	"P": 1484.0	"F": 1250}
{"v": 1	"t": 2005689	"P": 1470.0	"F": 517}
{"v": 1	"t": 2005710	"P": 1478.5	"F": 45}
{"v": 1	"t": 2005730	"P": 1415.25	"F": 20}
{"v": 1	"t": 2005750	"P": 1475.0	"F": 16}
{"v": 1	"t": 2005771	"P": 1308.5	"F": 12}
{"v": 1	"t": 2005791	"P": 1598.0	"F": 42}
{"v": 1	"t": 2005811	"P": 1325.5	"F": 16}
{"v": 1	"t": 2005832	"P": 1494.75	"F": 20}
{"v": 1	"t": 2005852	"P": 1378.5	"F": 22}
{"v": 1	"t": 2005872	"P": 1627.25	"F": 69}
{"v": 1	"t": 2005893	"P": 1355.5	"F": 173}
{"v": 1	"t": 2005913	"P": 1516.0	"F": 479}
{"v": 1	"t": 2005933	"P": 1529.75	"F": 1440}
{"v": 1	"t": 2005954	"P": 1536.0	"F": 2760}
{"v": 1	"t": 2005974	"P": 1537.0	"F": 3913}
{"v": 1	"t": 2005994	"P": 1548.5	"F": 4758}
{"v": 1	"t": 2006014	"P": 1563.25	"F": 5323}
{"v": 1	"t": 2006035	"P": 1574.25	"F": 5795}
{"v": 1	"t": 2006055	"P": 1575.75	"F": 6094}
{"v": 1	"t": 2006076	"P": 1577.25	"F": 6557}
{"v": 1	"t": 2006096	"P": 1578.75	"F": 6733}
{"v": 1	"t": 2006117	"P": 1582.5	"F": 6702}
{"v": 1	"t": 2006137	"P": 1595.25	"F": 6497}
{"v": 1	"t": 2006157	"P": 1580.0	"F": 6865}
{"v": 1	"t": 2006178	"P": 1574.0	"F": 6400}
{"v": 1	"t": 2006198	"P": 1589.0	"F": 6675}
{"v": 1	"t": 2006218	"P": 1598.0	"F": 6893}
{"v": 1	"t": 2006239	"P": 1577.0	"F": 7039}
{"v": 1	"t": 2006259	"P": 1587.25	"F": 6858}
{"v": 1	"t": 2006279	"P": 1604.25	"F": 6982	"C": 46.715	"D": 3287	"sn": 54091930088003	"file": "/data/device_log/data0000.out"}
{"v": 1	"t": 2006300	"P": 1592.75	"F": 7206}
{"v": 1	"t": 2006321	"P": 1582.25	"F": 6708}
{"v": 1	"t": 2006343	"P": 1571.5	"F": 6380}
{"v": 1	"t": 2006363	"P": 1561.0	"F": 6288}
{"v": 1	"t": 2006383	"P": 1579.75	"F": 6127}
{"v": 1	"t": 2006404	"P": 1577.5	"F": 6462}
{"v": 1	"t": 2006424	"P": 1580.25	"F": 6608}
{"v": 1	"t": 2006444	"P": 1576.25	"F": 6626}
{"v": 1	"t": 2006465	"P": 1585.0	"F": 6332}
{"v": 1	"t": 2006485	"P": 1578.0	"F": 6250}
{"v": 1	"t": 2006505	"P": 1573.5	"F": 6398}
{"v": 1	"t": 2006526	"P": 1576.75	"F": 6570}
{"v": 1	"t": 2006546	"P": 1576.25	"F": 6460}
{"v": 1	"t": 2006566	"P": 1583.5	"F": 6562}
{"v": 1	"t": 2006587	"P": 1577.0	"F": 6747}
{"v": 1	"t": 2006607	"P": 1587.0	"F": 6694}
{"v": 1	"t": 2006627	"P": 1589.75	"F": 7107}
{"v": 1	"t": 2006648	"P": 1583.5	"F": 7007}
{"v": 1	"t": 2006668	"P": 1590.75	"F": 6884}
{"v": 1	"t": 2006689	"P": 1584.25	"F": 6814}
{"v": 1	"t": 2006709	"P": 1579.75	"F": 6717}
{"v": 1	"t": 2006729	"P": 1570.75	"F": 6449}
{"v": 1	"t": 2006749	"P": 1586.0	"F": 6318}
{"v": 1	"t": 2006770	"P": 1581.25	"F": 6160}
{"v": 1	"t": 2006790	"P": 1568.25	"F": 6355}
{"v": 1	"t": 2006810	"P": 1582.25	"F": 6308}
{"v": 1	"t": 2006831	"P": 1580.5	"F": 6225}
{"v": 1	"t": 2006851	"P": 1570.25	"F": 6026}
{"v": 1	"t": 2006872	"P": 1551.25	"F": 5712}
{"v": 1	"t": 2006892	"P": 1549.75	"F": 5192}
{"v": 1	"t": 2006912	"P": 1540.75	"F": 4583}
{"v": 1	"t": 2006933	"P": 1521.0	"F": 3704}
{"v": 1	"t": 2006953	"P": 1512.5	"F": 3177}
{"v": 1	"t": 2006973	"P": 1533.5	"F": 3074}
{"v": 1	"t": 2006994	"P": 1535.0	"F": 3463}
{"v": 1	"t": 2007014	"P": 1538.25	"F": 4373}
{"v": 1	"t": 2007034	"P": 1551.5	"F": 5263}
{"v": 1	"t": 2007055	"P": 1568.0	"F": 5617}
{"v": 1	"t": 2007075	"P": 1564.25	"F": 5755}
{"v": 1	"t": 2007095	"P": 1551.5	"F": 5407}
{"v": 1	"t": 2007116	"P": 1554.5	"F": 5096}
{"v": 1	"t": 2007136	"P": 1571.0	"F": 5415}
{"v": 1	"t": 2007156	"P": 1561.5	"F": 5401}
{"v": 1	"t": 2007177	"P": 1566.0	"F": 5653}
{"v": 1	"t": 2007197	"P": 1589.5	"F": 6674}
{"v": 1	"t": 2007218	"P": 1587.0	"F": 7404}
{"v": 1	"t": 2007238	"P": 1602.25	"F": 7799}
{"v": 1	"t": 2007259	"P": 1596.25	"F": 7330}
{"v": 1	"t": 2007279	"P": 1578.0	"F": 6883}
{"v": 1	"t": 2007300	"P": 1576.0	"F": 6605	"C": 46.705	"D": 3287	"sn": 54091930088003	"file": "/data/device_log/data0000.out"	"CO2": 6657.2412109375	"Tp": 25.9212646484375	"H": 20.831377029418945}
{"v": 1	"t": 2007321	"P": 1579.25	"F": 6421}
{"v": 1	"t": 2007342	"P": 1590.25	"F": 6509}
{"v": 1	"t": 2007363	"P": 1590.5	"F": 6886}
{"v": 1	"t": 2007384	"P": 1599.0	"F": 7345}
{"v": 1	"t": 2007404	"P": 1598.5	"F": 7126}
{"v": 1	"t": 2007424	"P": 1591.25	"F": 7181}
{"v": 1	"t": 2007445	"P": 1603.75	"F": 7284}
{"v": 1	"t": 2007465	"P": 1597.0	"F": 7364}
{"v": 1	"t": 2007485	"P": 1583.5	"F": 7444}
{"v": 1	"t": 2007506	"P": 1597.25	"F": 7276}
{"v": 1	"t": 2007526	"P": 1594.0	"F": 6971}
{"v": 1	"t": 2007546	"P": 1596.25	"F": 6860}
{"v": 1	"t": 2007567	"P": 1587.5	"F": 7022}
{"v": 1	"t": 2007587	"P": 1601.5	"F": 7194}
{"v": 1	"t": 2007607	"P": 1611.5	"F": 7212}
{"v": 1	"t": 2007628	"P": 1605.0	"F": 7701}
{"v": 1	"t": 2007648	"P": 1610.0	"F": 7719}
{"v": 1	"t": 2007668	"P": 1619.75	"F": 7949}
{"v": 1	"t": 2007689	"P": 1617.25	"F": 8551}
{"v": 1	"t": 2007709	"P": 1612.5	"F": 8053}
{"v": 1	"t": 2007729	"P": 1608.0	"F": 8344}
{"v": 1	"t": 2007750	"P": 1599.25	"F": 7728}
{"v": 1	"t": 2007770	"P": 1566.25	"F": 6441}
{"v": 1	"t": 2007790	"P": 1538.75	"F": 5551}
{"v": 1	"t": 2007811	"P": 1533.0	"F": 4216}
{"v": 1	"t": 2007831	"P": 1517.25	"F": 3093}
{"v": 1	"t": 2007851	"P": 1497.75	"F": 2136}
{"v": 1	"t": 2007872	"P": 1493.75	"F": 1417}
{"v": 1	"t": 2007893	"P": 1493.5	"F": 1212}
{"v": 1	"t": 2007913	"P": 1483.5	"F": 1147}
{"v": 1	"t": 2007933	"P": 1487.5	"F": 1012}
{"v": 1	"t": 2007954	"P": 1478.25	"F": 838}
{"v": 1	"t": 2007974	"P": 1480.5	"F": 650}
{"v": 1	"t": 2007995	"P": 1498.25	"F": 415}
{"v": 1	"t": 2008015	"P": 1494.0	"F": 264}
{"v": 1	"t": 2008035	"P": 1499.5	"F": 278}
{"v": 1	"t": 2008056	"P": 1512.0	"F": 694}
{"v": 1	"t": 2008076	"P": 1528.75	"F": 1823}
{"v": 1	"t": 2008096	"P": 1530.25	"F": 3205}
{"v": 1	"t": 2008117	"P": 1537.0	"F": 4419}
{"v": 1	"t": 2008137	"P": 1555.0	"F": 5366}
{"v": 1	"t": 2008157	"P": 1563.5	"F": 5458}
{"v": 1	"t": 2008178	"P": 1561.75	"F": 5501}
{"v": 1	"t": 2008198	"P": 1565.25	"F": 6100}
{"v": 1	"t": 2008218	"P": 1589.5	"F": 6225}
{"v": 1	"t": 2008239	"P": 1569.0	"F": 6020}
{"v": 1	"t": 2008259	"P": 1567.0	"F": 6084}
{"v": 1	"t": 2008279	"P": 1569.75	"F": 6113}
{"v": 1	"t": 2008300	"P": 1580.25	"F": 6140}
{"v": 1	"t": 2008320	"P": 1574.5	"F": 5958	"C": 46.72	"D": 3287	"sn": 54091930088003	"file": "/data/device_log/data0000.out"}
{"v": 1	"t": 2008341	"P": 1567.75	"F": 5969}
{"v": 1	"t": 2008362	"P": 1573.25	"F": 6097}
{"v": 1	"t": 2008386	"P": 1581.25	"F": 6649}
{"v": 1	"t": 2008406	"P": 1582.5	"F": 6759}
{"v": 1	"t": 2008426	"P": 1567.0	"F": 6708}
{"v": 1	"t": 2008447	"P": 1572.0	"F": 6106}
{"v": 1	"t": 2008467	"P": 1573.25	"F": 5841}
{"v": 1	"t": 2008488	"P": 1558.5	"F": 5548}
{"v": 1	"t": 2008508	"P": 1550.0	"F": 5383}
{"v": 1	"t": 2008528	"P": 1556.75	"F": 5136}
{"v": 1	"t": 2008549	"P": 1559.5	"F": 5309}
{"v": 1	"t": 2008569	"P": 1557.75	"F": 5396}
{"v": 1	"t": 2008589	"P": 1575.25	"F": 5815}
{"v": 1	"t": 2008610	"P": 1592.75	"F": 6369}
{"v": 1	"t": 2008630	"P": 1594.0	"F": 6995}
{"v": 1	"t": 2008650	"P": 1596.25	"F": 7584}
{"v": 1	"t": 2008671	"P": 1609.5	"F": 8185}
{"v": 1	"t": 2008691	"P": 1616.0	"F": 8245}
{"v": 1	"t": 2008711	"P": 1618.75	"F": 8340}
{"v": 1	"t": 2008732	"P": 1604.25	"F": 8557}
{"v": 1	"t": 2008752	"P": 1623.75	"F": 8477}
{"v": 1	"t": 2008772	"P": 1614.5	"F": 8516}
{"v": 1	"t": 2008793	"P": 1620.0	"F": 8271}
{"v": 1	"t": 2008813	"P": 1599.0	"F": 7700}
{"v": 1	"t": 2008833	"P": 1604.0	"F": 7517}
{"v": 1	"t": 2008854	"P": 1597.75	"F": 7103}
{"v": 1	"t": 2008874	"P": 1591.0	"F": 6925}
{"v": 1	"t": 2008894	"P": 1608.5	"F": 7116}
{"v": 1	"t": 2008915	"P": 1608.5	"F": 7113}
{"v": 1	"t": 2008935	"P": 1600.75	"F": 7076}
{"v": 1	"t": 2008955	"P": 1587.5	"F": 6949}
{"v": 1	"t": 2008976	"P": 1602.75	"F": 7052}
{"v": 1	"t": 2008996	"P": 1604.25	"F": 7358}
{"v": 1	"t": 2009017	"P": 1609.5	"F": 7757}
{"v": 1	"t": 2009037	"P": 1616.5	"F": 8318}
{"v": 1	"t": 2009057	"P": 1611.75	"F": 7914}
{"v": 1	"t": 2009078	"P": 1586.25	"F": 7326}
{"v": 1	"t": 2009098	"P": 1559.0	"F": 6424}
{"v": 1	"t": 2009118	"P": 1559.25	"F": 5484}
{"v": 1	"t": 2009139	"P": 1548.0	"F": 4848}
{"v": 1	"t": 2009159	"P": 1541.5	"F": 4726}
{"v": 1	"t": 2009179	"P": 1546.25	"F": 4720}
{"v": 1	"t": 2009200	"P": 1571.25	"F": 5563}
{"v": 1	"t": 2009220	"P": 1576.75	"F": 6505}
{"v": 1	"t": 2009240	"P": 1569.25	"F": 7112}
{"v": 1	"t": 2009261	"P": 1594.25	"F": 7350}
{"v": 1	"t": 2009281	"P": 1597.75	"F": 7317}
{"v": 1	"t": 2009301	"P": 1581.5	"F": 7340}
{"v": 1	"t": 2009322	"P": 1593.0	"F": 7388}
{"v": 1	"t": 2009345	"P": 1597.75	"F": 7159	"C": 46.75	"D": 3287	"sn": 54091930088003	"file": "/data/device_log/data0000.out"	"CO2": 5186.59619140625	"Tp": 25.907913208007812	"H": 23.530624389648438}
{"v": 1	"t": 2009367	"P": 1588.0	"F": 7096}
{"v": 1	"t": 2009387	"P": 1597.5	"F": 7159}
{"v": 1	"t": 2009408	"P": 1592.5	"F": 7230}
{"v": 1	"t": 2009428	"P": 1588.0	"F": 7364}
{"v": 1	"t": 2009448	"P": 1604.75	"F": 7536}
{"v": 1	"t": 2009469	"P": 1603.75	"F": 7221}
{"v": 1	"t": 2009489	"P": 1593.5	"F": 7559}
{"v": 1	"t": 2009509	"P": 1606.75	"F": 7304}
{"v": 1	"t": 2009530	"P": 1616.75	"F": 7435}
{"v": 1	"t": 2009550	"P": 1615.0	"F": 7555}
{"v": 1	"t": 2009570	"P": 1601.0	"F": 7744}
{"v": 1	"t": 2009591	"P": 1614.75	"F": 7863}
{"v": 1	"t": 2009611	"P": 1631.0	"F": 7945}
{"v": 1	"t": 2009631	"P": 1617.25	"F": 8045}
{"v": 1	"t": 2009652	"P": 1615.75	"F": 8118}
{"v": 1	"t": 2009672	"P": 1632.75	"F": 8524}
{"v": 1	"t": 2009692	"P": 1624.5	"F": 8848}
{"v": 1	"t": 2009713	"P": 1609.75	"F": 8342}
{"v": 1	"t": 2009733	"P": 1600.5	"F": 8364}
{"v": 1	"t": 2009753	"P": 1626.75	"F": 8075}
{"v": 1	"t": 2009774	"P": 1617.5	"F": 8443}
{"v": 1	"t": 2009794	"P": 1613.75	"F": 8176}
{"v": 1	"t": 2009814	"P": 1622.75	"F": 8230}
{"v": 1	"t": 2009835	"P": 1622.75	"F": 8180}
{"v": 1	"t": 2009855	"P": 1619.75	"F": 8470}
{"v": 1	"t": 2009875	"P": 1615.5	"F": 8456}
{"v": 1	"t": 2009896	"P": 1622.25	"F": 8605}
{"v": 1	"t": 2009916	"P": 1637.5	"F": 8626}
{"v": 1	"t": 2009936	"P": 1626.0	"F": 8900}
{"v": 1	"t": 2009957	"P": 1610.0	"F": 8471}
{"v": 1	"t": 2009977	"P": 1625.0	"F": 8256}
{"v": 1	"t": 2009997	"P": 1614.5	"F": 8465}
{"v": 1	"t": 2010017	"P": 1611.0	"F": 8260}
{"v": 1	"t": 2010038	"P": 1611.5	"F": 8443}
{"v": 1	"t": 2010058	"P": 1617.5	"F": 8730}
{"v": 1	"t": 2010078	"P": 1623.25	"F": 8252}
{"v": 1	"t": 2010099	"P": 1604.0	"F": 8257}
{"v": 1	"t": 2010119	"P": 1600.0	"F": 8052}
{"v": 1	"t": 2010139	"P": 1610.0	"F": 7940}
{"v": 1	"t": 2010160	"P": 1619.0	"F": 8013}
{"v": 1	"t": 2010180	"P": 1608.5	"F": 8045}
{"v": 1	"t": 2010200	"P": 1600.25	"F": 7949}
{"v": 1	"t": 2010221	"P": 1607.25	"F": 7941}
{"v": 1	"t": 2010241	"P": 1598.75	"F": 8039}
{"v": 1	"t": 2010261	"P": 1592.75	"F": 8223}
{"v": 1	"t": 2010282	"P": 1604.5	"F": 7838}
{"v": 1	"t": 2010302	"P": 1609.25	"F": 7777}
{"v": 1	"t": 2010322	"P": 1606.0	"F": 8036}
{"v": 1	"t": 2010343	"P": 1609.0	"F": 8189}
{"v": 1	"t": 2010363	"P": 1609.5	"F": 8050	"C": 46.745	"D": 3287	"sn": 54091930088003	"file": "/data/device_log/data0000.out"}
{"v": 1	"t": 2010383	"P": 1631.25	"F": 8521}
{"v": 1	"t": 2010404	"P": 1624.75	"F": 8631}
{"v": 1	"t": 2010424	"P": 1620.5	"F": 8627}
{"v": 1	"t": 2010445	"P": 1642.5	"F": 8784}
{"v": 1	"t": 2010465	"P": 1634.75	"F": 9134}
{"v": 1	"t": 2010485	"P": 1633.25	"F": 8935}
{"v": 1	"t": 2010506	"P": 1641.0	"F": 9175}
{"v": 1	"t": 2010526	"P": 1650.0	"F": 9491}
{"v": 1	"t": 2010546	"P": 1636.5	"F": 9410}
{"v": 1	"t": 2010567	"P": 1634.0	"F": 9503}
{"v": 1	"t": 2010587	"P": 1617.25	"F": 8350}
{"v": 1	"t": 2010607	"P": 1600.0	"F": 7436}
{"v": 1	"t": 2010628	"P": 1569.0	"F": 6691}
{"v": 1	"t": 2010648	"P": 1562.25	"F": 6046}
{"v": 1	"t": 2010668	"P": 1549.75	"F": 5248}
{"v": 1	"t": 2010689	"P": 1543.0	"F": 4672}
{"v": 1	"t": 2010709	"P": 1521.75	"F": 4204}
{"v": 1	"t": 2010729	"P": 1517.0	"F": 3776}
{"v": 1	"t": 2010749	"P": 1523.5	"F": 3309}
{"v": 1	"t": 2010770	"P": 1511.25	"F": 2776}
{"v": 1	"t": 2010790	"P": 1499.75	"F": 2406}
{"v": 1	"t": 2010810	"P": 1500.5	"F": 1857}
{"v": 1	"t": 2010831	"P": 1509.25	"F": 1526}
{"v": 1	"t": 2010851	"P": 1501.0	"F": 1457}
{"v": 1	"t": 2010872	"P": 1498.25	"F": 1449}
{"v": 1	"t": 2010892	"P": 1512.5	"F": 1513}
{"v": 1	"t": 2010912	"P": 1513.75	"F": 1703}
{"v": 1	"t": 2010933	"P": 1510.75	"F": 1817}
{"v": 1	"t": 2010953	"P": 1507.5	"F": 2010}
{"v": 1	"t": 2010973	"P": 1520.25	"F": 2197}
{"v": 1	"t": 2010994	"P": 1516.25	"F": 2261}
{"v": 1	"t": 2011014	"P": 1511.75	"F": 2514}
{"v": 1	"t": 2011034	"P": 1520.75	"F": 2591}
{"v": 1	"t": 2011055	"P": 1523.5	"F": 2831}
{"v": 1	"t": 2011075	"P": 1514.0	"F": 2822}
{"v": 1	"t": 2011095	"P": 1514.25	"F": 2934}
{"v": 1	"t": 2011116	"P": 1530.5	"F": 3254}
{"v": 1	"t": 2011136	"P": 1528.5	"F": 3592}
{"v": 1	"t": 2011156	"P": 1524.25	"F": 3679}
{"v": 1	"t": 2011177	"P": 1544.0	"F": 4178}
{"v": 1	"t": 2011197	"P": 1553.25	"F": 4681}
{"v": 1	"t": 2011218	"P": 1544.25	"F": 5055}
{"v": 1	"t": 2011238	"P": 1558.0	"F": 5381}
{"v": 1	"t": 2011258	"P": 1562.0	"F": 5377}
{"v": 1	"t": 2011279	"P": 1558.25	"F": 5499}
{"v": 1	"t": 2011299	"P": 1559.5	"F": 5551}
{"v": 1	"t": 2011319	"P": 1571.5	"F": 5503}
{"v": 1	"t": 2011340	"P": 1575.5	"F": 5946}
{"v": 1	"t": 2011360	"P": 1564.25	"F": 6106}
{"v": 1	"t": 2011380	"P": 1566.75	"F": 5943	"C": 46.755	"D": 3287	"sn": 54091930088003	"file": "/data/device_log/data0000.out"	"CO2": 3302.282470703125	"Tp": 25.9212646484375	"H": 24.562355041503906}
{"v": 1	"t": 2011402	"P": 1579.75	"F": 6256}
{"v": 1	"t": 2011422	"P": 1578.75	"F": 6298}
{"v": 1	"t": 2011443	"P": 1571.0	"F": 6386}
{"v": 1	"t": 2011463	"P": 1574.5	"F": 6329}
{"v": 1	"t": 2011483	"P": 1597.0	"F": 6528}
{"v": 1	"t": 2011504	"P": 1575.75	"F": 6543}
{"v": 1	"t": 2011524	"P": 1580.5	"F": 6725}
{"v": 1	"t": 2011544	"P": 1591.0	"F": 6644}
{"v": 1	"t": 2011565	"P": 1597.0	"F": 6883}
{"v": 1	"t": 2011585	"P": 1583.75	"F": 6916}
{"v": 1	"t": 2011605	"P": 1593.5	"F": 7088}
{"v": 1	"t": 2011626	"P": 1595.5	"F": 7003}
{"v": 1	"t": 2011646	"P": 1589.75	"F": 6996}
{"v": 1	"t": 2011666	"P": 1589.75	"F": 7140}
{"v": 1	"t": 2011687	"P": 1594.5	"F": 7025}
{"v": 1	"t": 2011707	"P": 1582.75	"F": 7024}
{"v": 1	"t": 2011727	"P": 1591.25	"F": 6963}
{"v": 1	"t": 2011748	"P": 1571.5	"F": 7042}
{"v": 1	"t": 2011768	"P": 1582.25	"F": 6808}
{"v": 1	"t": 2011788	"P": 1595.25	"F": 6631}
{"v": 1	"t": 2011809	"P": 1581.5	"F": 6668}
{"v": 1	"t": 2011829	"P": 1577.5	"F": 6698}
{"v": 1	"t": 2011849	"P": 1579.25	"F": 6771}
{"v": 1	"t": 2011870	"P": 1589.5	"F": 6632}
{"v": 1	"t": 2011890	"P": 1582.0	"F": 6951}
{"v": 1	"t": 2011910	"P": 1582.75	"F": 7027}
{"v": 1	"t": 2011931	"P": 1587.0	"F": 6686}
{"v": 1	"t": 2011951	"P": 1582.5	"F": 6604}
{"v": 1	"t": 2011971	"P": 1577.25	"F": 6511}
{"v": 1	"t": 2011992	"P": 1581.25	"F": 6702}
{"v": 1	"t": 2012012	"P": 1589.75	"F": 6629}
{"v": 1	"t": 2012032	"P": 1588.25	"F": 6750}
{"v": 1	"t": 2012053	"P": 1579.75	"F": 6681}
{"v": 1	"t": 2012073	"P": 1585.75	"F": 6798}
{"v": 1	"t": 2012093	"P": 1595.75	"F": 6833}
{"v": 1	"t": 2012114	"P": 1584.0	"F": 6641}
{"v": 1	"t": 2012134	"P": 1580.25	"F": 6589}
{"v": 1	"t": 2012154	"P": 1586.5	"F": 6783}
{"v": 1	"t": 2012175	"P": 1596.5	"F": 6684}
{"v": 1	"t": 2012195	"P": 1588.75	"F": 7023}
{"v": 1	"t": 2012215	"P": 1593.5	"F": 7185}
{"v": 1	"t": 2012236	"P": 1590.75	"F": 7626}
{"v": 1	"t": 2012256	"P": 1609.75	"F": 7829}
{"v": 1	"t": 2012276	"P": 1613.5	"F": 8328}
{"v": 1	"t": 2012297	"P": 1616.75	"F": 8042}
{"v": 1	"t": 2012317	"P": 1623.75	"F": 7886}
{"v": 1	"t": 2012337	"P": 1624.75	"F": 8153}
{"v": 1	"t": 2012358	"P": 1613.0	"F": 8377}
{"v": 1	"t": 2012378	"P": 1625.25	"F": 8782}
{"v": 1	"t": 2012398	"P": 1634.0	"F": 8691	"C": 46.72	"D": 3287	"sn": 54091930088003	"file": "/data/device_log/data0000.out"}
{"v": 1	"t": 2012419	"P": 1619.75	"F": 8806}
{"v": 1	"t": 2012439	"P": 1606.25	"F": 8877}
{"v": 1	"t": 2012460	"P": 1629.0	"F": 8993}
{"v": 1	"t": 2012480	"P": 1622.75	"F": 8677}
{"v": 1	"t": 2012500	"P": 1617.75	"F": 8994}
{"v": 1	"t": 2012520	"P": 1621.0	"F": 8822}
{"v": 1	"t": 2012541	"P": 1631.0	"F": 8702}
{"v": 1	"t": 2012561	"P": 1627.25	"F": 8551}
{"v": 1	"t": 2012581	"P": 1609.25	"F": 8427}
{"v": 1	"t": 2012602	"P": 1619.75	"F": 8444}
{"v": 1	"t": 2012622	"P": 1637.25	"F": 8588}
{"v": 1	"t": 2012642	"P": 1627.0	"F": 8979}
{"v": 1	"t": 2012663	"P": 1620.25	"F": 9005}
{"v": 1	"t": 2012683	"P": 1641.25	"F": 9099}
{"v": 1	"t": 2012703	"P": 1654.0	"F": 9465}
{"v": 1	"t": 2012724	"P": 1668.75	"F": 9862}
{"v": 1	"t": 2012744	"P": 1663.25	"F": 10415}
{"v": 1	"t": 2012764	"P": 1671.0	"F": 10416}
{"v": 1	"t": 2012785	"P": 1668.25	"F": 10941}
{"v": 1	"t": 2012805	"P": 1663.25	"F": 10694}
{"v": 1	"t": 2012826	"P": 1666.25	"F": 11370}
{"v": 1	"t": 2012846	"P": 1670.25	"F": 10885}
{"v": 1	"t": 2012866	"P": 1673.75	"F": 10669}
{"v": 1	"t": 2012887	"P": 1646.5	"F": 10608}
{"v": 1	"t": 2012907	"P": 1655.5	"F": 9981}
{"v": 1	"t": 2012927	"P": 1647.0	"F": 9498}
{"v": 1	"t": 2012947	"P": 1622.75	"F": 8711}
{"v": 1	"t": 2012968	"P": 1602.75	"F": 7905}
{"v": 1	"t": 2012988	"P": 1602.5	"F": 7469}
{"v": 1	"t": 2013008	"P": 1589.5	"F": 7267}
{"v": 1	"t": 2013029	"P": 1567.0	"F": 6602}
{"v": 1	"t": 2013049	"P": 1561.75	"F": 5792}
{"v": 1	"t": 2013069	"P": 1560.25	"F": 5344}
{"v": 1	"t": 2013090	"P": 1540.0	"F": 4885}
{"v": 1	"t": 2013110	"P": 1518.25	"F": 4236}
{"v": 1	"t": 2013130	"P": 1519.75	"F": 3727}
{"v": 1	"t": 2013151	"P": 1526.5	"F": 3334}
{"v": 1	"t": 2013171	"P": 1513.75	"F": 2904}
{"v": 1	"t": 2013191	"P": 1502.5	"F": 2519}
{"v": 1	"t": 2013212	"P": 1502.5	"F": 2280}
{"v": 1	"t": 2013232	"P": 1513.5	"F": 1887}
{"v": 1	"t": 2013252	"P": 1505.0	"F": 1767}
{"v": 1	"t": 2013273	"P": 1499.75	"F": 1830}
{"v": 1	"t": 2013293	"P": 1506.25	"F": 1805}
{"v": 1	"t": 2013313	"P": 1519.0	"F": 1880}
{"v": 1	"t": 2013334	"P": 1517.25	"F": 2060}
{"v": 1	"t": 2013354	"P": 1511.5	"F": 2475}
{"v": 1	"t": 2013374	"P": 1520.75	"F": 2979}
{"v": 1	"t": 2013395	"P": 1534.5	"F": 3362}
{"v": 1	"t": 2013415	"P": 1527.75	"F": 3528	"C": 46.765	"D": 3287	"sn": 54091930088003	"file": "/data/device_log/data0000.out"	"CO2": 5592.9365234375	"Tp": 25.934616088867188	"H": 24.66322135925293}
{"v": 1	"t": 2013436	"P": 1525.5	"F": 3623}
{"v": 1	"t": 2013457	"P": 1535.75	"F": 3825}
{"v": 1	"t": 2013477	"P": 1549.25	"F": 4266}
{"v": 1	"t": 2013498	"P": 1540.25	"F": 4679}
{"v": 1	"t": 2013518	"P": 1552.25	"F": 4908}
{"v": 1	"t": 2013538	"P": 1565.5	"F": 5270}
{"v": 1	"t": 2013559	"P": 1557.0	"F": 5520}
{"v": 1	"t": 2013579	"P": 1561.5	"F": 5633}
{"v": 1	"t": 2013599	"P": 1565.75	"F": 5758}
{"v": 1	"t": 2013620	"P": 1566.0	"F": 5825}
{"v": 1	"t": 2013640	"P": 1581.5	"F": 5976}
{"v": 1	"t": 2013660	"P": 1571.0	"F": 6004}
{"v": 1	"t": 2013681	"P": 1584.0	"F": 6188}
{"v": 1	"t": 2013701	"P": 1586.0	"F": 6262}
{"v": 1	"t": 2013721	"P": 1582.0	"F": 6786}
{"v": 1	"t": 2013742	"P": 1580.25	"F": 6730}
{"v": 1	"t": 2013762	"P": 1594.25	"F": 6776}
{"v": 1	"t": 2013782	"P": 1589.75	"F": 6686}
{"v": 1	"t": 2013803	"P": 1582.5	"F": 6904}
{"v": 1	"t": 2013823	"P": 1585.5	"F": 6766}
{"v": 1	"t": 2013843	"P": 1589.0	"F": 6813}
{"v": 1	"t": 2013864	"P": 1592.5	"F": 6839}
{"v": 1	"t": 2013884	"P": 1585.0	"F": 6894}
{"v": 1	"t": 2013904	"P": 1585.75	"F": 7120}
{"v": 1	"t": 2013924	"P": 1605.25	"F": 7056}
{"v": 1	"t": 2013945	"P": 1595.75	"F": 7162}
{"v": 1	"t": 2013965	"P": 1583.25	"F": 7056}
{"v": 1	"t": 2013985	"P": 1594.25	"F": 7424}
{"v": 1	"t": 2014006	"P": 1608.25	"F": 7052}
{"v": 1	"t": 2014026	"P": 1590.5	"F": 6871}
{"v": 1	"t": 2014046	"P": 1585.0	"F": 6756}
{"v": 1	"t": 2014067	"P": 1594.75	"F": 7020}
{"v": 1	"t": 2014087	"P": 1594.25	"F": 6826}
{"v": 1	"t": 2014108	"P": 1582.5	"F": 6744}
{"v": 1	"t": 2014128	"P": 1576.0	"F": 6793}
{"v": 1	"t": 2014148	"P": 1584.0	"F": 6940}
{"v": 1	"t": 2014169	"P": 1596.0	"F": 6793}
{"v": 1	"t": 2014189	"P": 1577.5	"F": 6889}
{"v": 1	"t": 2014209	"P": 1577.75	"F": 6856}
{"v": 1	"t": 2014229	"P": 1591.25	"F": 6688}
{"v": 1	"t": 2014250	"P": 1581.75	"F": 6857}
{"v": 1	"t": 2014270	"P": 1578.75	"F": 6862}
{"v": 1	"t": 2014290	"P": 1574.75	"F": 6622}
{"v": 1	"t": 2014311	"P": 1593.0	"F": 6861}
{"v": 1	"t": 2014331	"P": 1588.25	"F": 7044}
{"v": 1	"t": 2014351	"P": 1572.75	"F": 6835}
{"v": 1	"t": 2014372	"P": 1588.0	"F": 6695}
{"v": 1	"t": 2014392	"P": 1590.5	"F": 6682}
{"v": 1	"t": 2014412	"P": 1579.0	"F": 6856}
{"v": 1	"t": 2014433	"P": 1574.75	"F": 6836	"C": 46.75	"D": 3287	"sn": 54091930088003	"file": "/data/device_log/data0000.out"}
{"v": 1	"t": 2014453	"P": 1592.75	"F": 6639}
{"v": 1	"t": 2014474	"P": 1585.0	"F": 6507}
{"v": 1	"t": 2014494	"P": 1576.25	"F": 6718}
{"v": 1	"t": 2014514	"P": 1588.0	"F": 6724}
{"v": 1	"t": 2014535	"P": 1581.25	"F": 6619}
{"v": 1	"t": 2014555	"P": 1576.75	"F": 6766}
{"v": 1	"t": 2014575	"P": 1582.5	"F": 6615}
{"v": 1	"t": 2014596	"P": 1603.5	"F": 7003}
{"v": 1	"t": 2014616	"P": 1606.75	"F": 7372}
{"v": 1	"t": 2014636	"P": 1608.25	"F": 7770}
{"v": 1	"t": 2014657	"P": 1605.75	"F": 7738}
{"v": 1	"t": 2014677	"P": 1611.5	"F": 7914}
{"v": 1	"t": 2014698	"P": 1610.5	"F": 7786}
{"v": 1	"t": 2014718	"P": 1622.75	"F": 7765}
{"v": 1	"t": 2014739	"P": 1602.0	"F": 7795}
{"v": 1	"t": 2014759	"P": 1600.25	"F": 7907}
{"v": 1	"t": 2014779	"P": 1614.25	"F": 8040}
{"v": 1	"t": 2014800	"P": 1613.5	"F": 8048}
{"v": 1	"t": 2014820	"P": 1609.0	"F": 8141}
{"v": 1	"t": 2014840	"P": 1606.25	"F": 8037}
{"v": 1	"t": 2014861	"P": 1619.25	"F": 8351}
{"v": 1	"t": 2014881	"P": 1617.75	"F": 8120}
{"v": 1	"t": 2014901	"P": 1607.25	"F": 8090}
{"v": 1	"t": 2014922	"P": 1611.25	"F": 8093}
{"v": 1	"t": 2014942	"P": 1629.5	"F": 7973}
{"v": 1	"t": 2014962	"P": 1612.5	"F": 8048}
{"v": 1	"t": 2014983	"P": 1594.25	"F": 8078}
{"v": 1	"t": 2015003	"P": 1619.75	"F": 7751}
{"v": 1	"t": 2015023	"P": 1614.75	"F": 7405}
{"v": 1	"t": 2015044	"P": 1611.25	"F": 7975}
{"v": 1	"t": 2015064	"P": 1606.25	"F": 8114}
{"v": 1	"t": 2015084	"P": 1617.25	"F": 7943}
{"v": 1	"t": 2015105	"P": 1609.25	"F": 8085}
{"v": 1	"t": 2015125	"P": 1597.0	"F": 7725}
{"v": 1	"t": 2015145	"P": 1597.25	"F": 7634}
{"v": 1	"t": 2015166	"P": 1600.75	"F": 7490}
{"v": 1	"t": 2015186	"P": 1606.0	"F": 7195}
{"v": 1	"t": 2015206	"P": 1596.5	"F": 7375}
{"v": 1	"t": 2015227	"P": 1589.25	"F": 7355}
{"v": 1	"t": 2015247	"P": 1606.25	"F": 7153}
{"v": 1	"t": 2015267	"P": 1595.75	"F": 7034}
{"v": 1	"t": 2015288	"P": 1576.75	"F": 6875}
{"v": 1	"t": 2015308	"P": 1587.25	"F": 6837}
{"v": 1	"t": 2015328	"P": 1590.25	"F": 7109}
{"v": 1	"t": 2015349	"P": 1592.5	"F": 6883}
{"v": 1	"t": 2015369	"P": 1585.25	"F": 7158}
{"v": 1	"t": 2015389	"P": 1599.5	"F": 6998}
{"v": 1	"t": 2015410	"P": 1591.0	"F": 7101}
{"v": 1	"t": 2015430	"P": 1587.0	"F": 6727}
{"v": 1	"t": 2015450	"P": 1589.0	"F": 7091	"C": 46.76	"D": 3287	"sn": 54091930088003	"file": "/data/device_log/data0000.out"	"CO2": 5171.12939453125	"Tp": 25.9212646484375	"H": 24.09141731262207}
{"v": 1	"t": 2015472	"P": 1585.25	"F": 6977}
{"v": 1	"t": 2015492	"P": 1608.5	"F": 7160}
{"v": 1	"t": 2015512	"P": 1616.75	"F": 7309}
{"v": 1	"t": 2015533	"P": 1603.75	"F": 8241}
{"v": 1	"t": 2015553	"P": 1617.0	"F": 8105}
{"v": 1	"t": 2015573	"P": 1614.75	"F": 7841}
{"v": 1	"t": 2015594	"P": 1592.25	"F": 7575}
{"v": 1	"t": 2015614	"P": 1586.0	"F": 7235}
{"v": 1	"t": 2015634	"P": 1598.5	"F": 7125}
{"v": 1	"t": 2015655	"P": 1607.25	"F": 7214}
{"v": 1	"t": 2015675	"P": 1598.75	"F": 7291}
{"v": 1	"t": 2015695	"P": 1589.75	"F": 7107}
{"v": 1	"t": 2015716	"P": 1601.5	"F": 7282}
{"v": 1	"t": 2015736	"P": 1604.25	"F": 7386}
{"v": 1	"t": 2015756	"P": 1596.5	"F": 7482}
{"v": 1	"t": 2015777	"P": 1586.5	"F": 7524}
{"v": 1	"t": 2015797	"P": 1606.0	"F": 7737}
{"v": 1	"t": 2015817	"P": 1594.0	"F": 7273}
{"v": 1	"t": 2015838	"P": 1578.75	"F": 6775}
{"v": 1	"t": 2015858	"P": 1566.25	"F": 6122}
{"v": 1	"t": 2015878	"P": 1559.0	"F": 5009}
{"v": 1	"t": 2015899	"P": 1529.5	"F": 4223}
{"v": 1	"t": 2015919	"P": 1511.0	"F": 3216}
{"v": 1	"t": 2015939	"P": 1503.0	"F": 2194}
{"v": 1	"t": 2015960	"P": 1496.5	"F": 1618}
{"v": 1	"t": 2015980	"P": 1483.75	"F": 1322}
{"v": 1	"t": 2016000	"P": 1479.5	"F": 1321}
{"v": 1	"t": 2016021	"P": 1497.5	"F": 1351}
{"v": 1	"t": 2016041	"P": 1494.75	"F": 1346}
{"v": 1	"t": 2016061	"P": 1500.5	"F": 1468}
{"v": 1	"t": 2016082	"P": 1507.75	"F": 1871}
{"v": 1	"t": 2016102	"P": 1523.75	"F": 1848}
{"v": 1	"t": 2016122	"P": 1522.5	"F": 1953}
{"v": 1	"t": 2016143	"P": 1523.75	"F": 2170}
{"v": 1	"t": 2016163	"P": 1531.5	"F": 2774}
{"v": 1	"t": 2016183	"P": 1546.0	"F": 3639}
{"v": 1	"t": 2016204	"P": 1543.5	"F": 4548}
{"v": 1	"t": 2016224	"P": 1545.75	"F": 5424}
{"v": 1	"t": 2016244	"P": 1564.75	"F": 5781}
{"v": 1	"t": 2016265	"P": 1572.25	"F": 6212}
{"v": 1	"t": 2016285	"P": 1570.0	"F": 6282}
{"v": 1	"t": 2016305	"P": 1565.75	"F": 6397}
{"v": 1	"t": 2016326	"P": 1576.0	"F": 6277}
{"v": 1	"t": 2016346	"P": 1569.5	"F": 6214}
{"v": 1	"t": 2016366	"P": 1571.25	"F": 6003}
{"v": 1	"t": 2016387	"P": 1565.75	"F": 5872}
{"v": 1	"t": 2016407	"P": 1585.0	"F": 6340}
{"v": 1	"t": 2016427	"P": 1583.75	"F": 6551}
{"v": 1	"t": 2016447	"P": 1583.0	"F": 6404}
{"v": 1	"t": 2016468	"P": 1580.0	"F": 6874	"C": 46.745	"D": 3287	"sn": 54091930088003	"file": "/data/device_log/data0000.out"}
{"v": 1	"t": 2016488	"P": 1601.75	"F": 7201}
{"v": 1	"t": 2016509	"P": 1595.0	"F": 7266}
{"v": 1	"t": 2016529	"P": 1586.75	"F": 7483}
{"v": 1	"t": 2016549	"P": 1608.0	"F": 6910}
{"v": 1	"t": 2016570	"P": 1588.0	"F": 7127}
{"v": 1	"t": 2016590	"P": 1579.75	"F": 7139}
{"v": 1	"t": 2016610	"P": 1594.0	"F": 6701}
{"v": 1	"t": 2016631	"P": 1596.0	"F": 6797}
{"v": 1	"t": 2016651	"P": 1581.0	"F": 6949}
{"v": 1	"t": 2016671	"P": 1582.0	"F": 6617}
{"v": 1	"t": 2016692	"P": 1598.25	"F": 7063}
{"v": 1	"t": 2016712	"P": 1609.75	"F": 7876}
{"v": 1	"t": 2016732	"P": 1618.0	"F": 8468}
{"v": 1	"t": 2016753	"P": 1621.25	"F": 8825}
{"v": 1	"t": 2016773	"P": 1627.5	"F": 8901}
{"v": 1	"t": 2016793	"P": 1626.0	"F": 8343}
{"v": 1	"t": 2016814	"P": 1602.0	"F": 8058}
{"v": 1	"t": 2016834	"P": 1597.25	"F": 7738}
{"v": 1	"t": 2016854	"P": 1604.25	"F": 7540}
{"v": 1	"t": 2016875	"P": 1606.0	"F": 7346}
{"v": 1	"t": 2016895	"P": 1594.25	"F": 7584}
{"v": 1	"t": 2016916	"P": 1613.5	"F": 7728}
{"v": 1	"t": 2016936	"P": 1615.0	"F": 7904}
{"v": 1	"t": 2016956	"P": 1604.25	"F": 7790}
{"v": 1	"t": 2016977	"P": 1600.5	"F": 7428}
{"v": 1	"t": 2016997	"P": 1607.75	"F": 7526}
{"v": 1	"t": 2017017	"P": 1609.5	"F": 7594}
{"v": 1	"t": 2017038	"P": 1603.5	"F": 7354}
{"v": 1	"t": 2017058	"P": 1604.0	"F": 7536}
{"v": 1	"t": 2017078	"P": 1630.5	"F": 7897}
{"v": 1	"t": 2017098	"P": 1648.75	"F": 9402}
{"v": 1	"t": 2017119	"P": 1649.75	"F": 10600}
{"v": 1	"t": 2017139	"P": 1668.0	"F": 11431}
{"v": 1	"t": 2017160	"P": 1680.0	"F": 11243}
{"v": 1	"t": 2017180	"P": 1656.0	"F": 11374}
{"v": 1	"t": 2017200	"P": 1658.75	"F": 11140}
{"v": 1	"t": 2017221	"P": 1660.0	"F": 11091}
{"v": 1	"t": 2017241	"P": 1657.0	"F": 10360}
{"v": 1	"t": 2017261	"P": 1632.5	"F": 9372}
{"v": 1	"t": 2017282	"P": 1634.5	"F": 8914}
{"v": 1	"t": 2017302	"P": 1640.5	"F": 8680}
{"v": 1	"t": 2017322	"P": 1641.0	"F": 8713}
{"v": 1	"t": 2017343	"P": 1649.0	"F": 8977}
{"v": 1	"t": 2017363	"P": 1656.75	"F": 9804}
{"v": 1	"t": 2017383	"P": 1675.5	"F": 10320}
{"v": 1	"t": 2017404	"P": 1670.0	"F": 11401}
{"v": 1	"t": 2017424	"P": 1673.0	"F": 11229}
{"v": 1	"t": 2017444	"P": 1662.5	"F": 11125}
{"v": 1	"t": 2017465	"P": 1683.5	"F": 11012}
{"v": 1	"t": 2017485	"P": 1677.5	"F": 10967	"C": 46.755	"D": 3287	"sn": 54091930088003	"file": "/data/device_log/data0000.out"	"CO2": 6603.4814453125	"Tp": 25.907913208007812	"H": 23.324295043945312}
{"v": 1	"t": 2017506	"P": 1668.75	"F": 10873}
{"v": 1	"t": 2017527	"P": 1665.5	"F": 10175}
{"v": 1	"t": 2017547	"P": 1642.5	"F": 9807}
{"v": 1	"t": 2017567	"P": 1643.5	"F": 9508}
{"v": 1	"t": 2017588	"P": 1639.0	"F": 9184}
{"v": 1	"t": 2017608	"P": 1643.0	"F": 8449}
{"v": 1	"t": 2017628	"P": 1649.25	"F": 9242}
{"v": 1	"t": 2017649	"P": 1648.5	"F": 9959}
{"v": 1	"t": 2017669	"P": 1639.25	"F": 9916}
{"v": 1	"t": 2017689	"P": 1645.5	"F": 10128}
{"v": 1	"t": 2017710	"P": 1635.75	"F": 9472}
{"v": 1	"t": 2017730	"P": 1636.5	"F": 9365}
{"v": 1	"t": 2017750	"P": 1628.75	"F": 8775}
{"v": 1	"t": 2017771	"P": 1627.25	"F": 9030}
{"v": 1	"t": 2017791	"P": 1620.0	"F": 8604}
{"v": 1	"t": 2017811	"P": 1618.25	"F": 8157}
{"v": 1	"t": 2017832	"P": 1618.75	"F": 8452}
{"v": 1	"t": 2017852	"P": 1630.75	"F": 8541}
{"v": 1	"t": 2017872	"P": 1619.75	"F": 8280}
{"v": 1	"t": 2017893	"P": 1612.0	"F": 8595}
{"v": 1	"t": 2017913	"P": 1614.75	"F": 8416}
{"v": 1	"t": 2017933	"P": 1616.5	"F": 8202}
{"v": 1	"t": 2017954	"P": 1598.75	"F": 7800}
{"v": 1	"t": 2017974	"P": 1597.0	"F": 7716}
{"v": 1	"t": 2017994	"P": 1610.25	"F": 7880}
{"v": 1	"t": 2018015	"P": 1602.75	"F": 7627}
{"v": 1	"t": 2018035	"P": 1601.25	"F": 7749}
{"v": 1	"t": 2018056	"P": 1608.25	"F": 7931}
{"v": 1	"t": 2018076	"P": 1617.5	"F": 7903}
{"v": 1	"t": 2018096	"P": 1603.75	"F": 7688}
{"v": 1	"t": 2018117	"P": 1597.25	"F": 7582}
{"v": 1	"t": 2018137	"P": 1607.75	"F": 7520}
{"v": 1	"t": 2018158	"P": 1605.0	"F": 7664}
{"v": 1	"t": 2018178	"P": 1587.25	"F": 7559}
{"v": 1	"t": 2018198	"P": 1596.75	"F": 6985}
{"v": 1	"t": 2018219	"P": 1606.25	"F": 7426}
{"v": 1	"t": 2018239	"P": 1627.0	"F": 8517}
{"v": 1	"t": 2018259	"P": 1691.5	"F": 10941}
{"v": 1	"t": 2018280	"P": 1748.25	"F": 14974}
{"v": 1	"t": 2018300	"P": 1783.0	"F": 16823}
{"v": 1	"t": 2018320	"P": 1799.75	"F": 17650}
{"v": 1	"t": 2018341	"P": 1834.5	"F": 18801}
{"v": 1	"t": 2018361	"P": 1847.75	"F": 19837}
{"v": 1	"t": 2018381	"P": 1833.75	"F": 19650}
{"v": 1	"t": 2018402	"P": 1834.75	"F": 19654}
{"v": 1	"t": 2018422	"P": 1816.5	"F": 19690}
{"v": 1	"t": 2018443	"P": 1787.25	"F": 17539}
{"v": 1	"t": 2018463	"P": 1767.0	"F": 16971}
{"v": 1	"t": 2018483	"P": 1741.5	"F": 14714}
{"v": 1	"t": 2018504	"P": 1708.25	"F": 13731	"C": 46.725	"D": 3287	"sn": 54091930088003	"file": "/data/device_log/data0000.out"}
{"v": 1	"t": 2018524	"P": 1657.25	"F": 11940}
{"v": 1	"t": 2018544	"P": 1639.25	"F": 9904}
{"v": 1	"t": 2018565	"P": 1617.0	"F": 8413}
{"v": 1	"t": 2018585	"P": 1572.5	"F": 7239}
{"v": 1	"t": 2018606	"P": 1552.0	"F": 5761}
{"v": 1	"t": 2018626	"P": 1546.25	"F": 4885}
{"v": 1	"t": 2018646	"P": 1524.0	"F": 4055}
{"v": 1	"t": 2018667	"P": 1523.75	"F": 3618}
{"v": 1	"t": 2018687	"P": 1558.0	"F": 4517}
{"v": 1	"t": 2018707	"P": 1591.5	"F": 6995}
{"v": 1	"t": 2018728	"P": 1622.75	"F": 8218}
{"v": 1	"t": 2018748	"P": 1628.25	"F": 9054}
{"v": 1	"t": 2018768	"P": 1656.25	"F": 9144}
{"v": 1	"t": 2018789	"P": 1658.5	"F": 9371}
{"v": 1	"t": 2018809	"P": 1640.5	"F": 9377}
{"v": 1	"t": 2018829	"P": 1625.0	"F": 8885}
{"v": 1	"t": 2018849	"P": 1617.0	"F": 8066}
{"v": 1	"t": 2018870	"P": 1596.75	"F": 7223}
{"v": 1	"t": 2018890	"P": 1567.0	"F": 6173}
{"v": 1	"t": 2018910	"P": 1543.25	"F": 5452}
{"v": 1	"t": 2018931	"P": 1540.75	"F": 4713}
{"v": 1	"t": 2018951	"P": 1526.25	"F": 4317}
{"v": 1	"t": 2018971	"P": 1506.75	"F": 3806}
{"v": 1	"t": 2018992	"P": 1506.0	"F": 3321}
{"v": 1	"t": 2019012	"P": 1504.0	"F": 2391}
{"v": 1	"t": 2019032	"P": 1485.75	"F": 1288}
{"v": 1	"t": 2019053	"P": 1470.75	"F": 238}
{"v": 1	"t": 2019073	"P": 1452.25	"F": 11}
{"v": 1	"t": 2019093	"P": 1512.0	"F": 24}
{"v": 1	"t": 2019114	"P": 1373.5	"F": 25}
{"v": 1	"t": 2019134	"P": 1535.25	"F": 89}
{"v": 1	"t": 2019154	"P": 1428.5	"F": 133}
{"v": 1	"t": 2019175	"P": 1530.5	"F": 533}
{"v": 1	"t": 2019195	"P": 1508.75	"F": 1808}
{"v": 1	"t": 2019215	"P": 1511.5	"F": 2945}
{"v": 1	"t": 2019236	"P": 1528.75	"F": 3472}
{"v": 1	"t": 2019256	"P": 1537.5	"F": 3735}
{"v": 1	"t": 2019276	"P": 1538.0	"F": 4038}
{"v": 1	"t": 2019297	"P": 1542.5	"F": 4240}
{"v": 1	"t": 2019317	"P": 1561.5	"F": 4485}
{"v": 1	"t": 2019337	"P": 1554.0	"F": 4914}
{"v": 1	"t": 2019358	"P": 1558.75	"F": 5362}
{"v": 1	"t": 2019378	"P": 1572.0	"F": 5708}
{"v": 1	"t": 2019398	"P": 1588.5	"F": 6346}
{"v": 1	"t": 2019419	"P": 1580.25	"F": 6794}
{"v": 1	"t": 2019439	"P": 1571.25	"F": 7006}
{"v": 1	"t": 2019459	"P": 1579.0	"F": 6820}
{"v": 1	"t": 2019480	"P": 1592.25	"F": 6691}
{"v": 1	"t": 2019500	"P": 1576.75	"F": 6392}
{"v": 1	"t": 2019520	"P": 1569.5	"F": 6163	"C": 46.735	"D": 3287	"sn": 54091930088003	"file": "/data/device_log/data0000.out"	"CO2": 3886.197998046875	"Tp": 25.9212646484375	"H": 22.978553771972656}
{"v": 1	"t": 2019541	"P": 1576.5	"F": 6203}
{"v": 1	"t": 2019561	"P": 1576.0	"F": 6130}
{"v": 1	"t": 2019582	"P": 1570.25	"F": 5939}
{"v": 1	"t": 2019602	"P": 1573.25	"F": 6055}
{"v": 1	"t": 2019623	"P": 1569.5	"F": 6132}
{"v": 1	"t": 2019643	"P": 1560.0	"F": 6044}
{"v": 1	"t": 2019663	"P": 1578.75	"F": 5863}
{"v": 1	"t": 2019684	"P": 1561.0	"F": 5637}
{"v": 1	"t": 2019704	"P": 1541.75	"F": 5011}
{"v": 1	"t": 2019724	"P": 1532.5	"F": 4141}
{"v": 1	"t": 2019745	"P": 1533.0	"F": 3877}
{"v": 1	"t": 2019765	"P": 1517.5	"F": 3326}
{"v": 1	"t": 2019785	"P": 1506.25	"F": 3104}
{"v": 1	"t": 2019806	"P": 1509.0	"F": 2753}
{"v": 1	"t": 2019826	"P": 1506.5	"F": 2402}
{"v": 1	"t": 2019846	"P": 1504.75	"F": 2145}
{"v": 1	"t": 2019867	"P": 1502.0	"F": 2120}
{"v": 1	"t": 2019887	"P": 1517.75	"F": 2056}
{"v": 1	"t": 2019907	"P": 1515.75	"F": 2269}
{"v": 1	"t": 2019928	"P": 1505.25	"F": 2127}
{"v": 1	"t": 2019948	"P": 1503.25	"F": 2238}
{"v": 1	"t": 2019968	"P": 1509.5	"F": 1995}
{"v": 1	"t": 2019989	"P": 1504.25	"F": 1800}
{"v": 1	"t": 2020009	"P": 1496.75	"F": 1704}
{"v": 1	"t": 2020029	"P": 1495.0	"F": 1408}
{"v": 1	"t": 2020050	"P": 1502.0	"F": 1331}
{"v": 1	"t": 2020070	"P": 1497.75	"F": 1232}
{"v": 1	"t": 2020090	"P": 1499.0	"F": 1347}
{"v": 1	"t": 2020110	"P": 1505.25	"F": 1536}
{"v": 1	"t": 2020131	"P": 1520.25	"F": 2123}
{"v": 1	"t": 2020151	"P": 1521.25	"F": 2930}
{"v": 1	"t": 2020171	"P": 1518.75	"F": 3457}
{"v": 1	"t": 2020192	"P": 1532.25	"F": 3648}
{"v": 1	"t": 2020212	"P": 1546.75	"F": 3869}
{"v": 1	"t": 2020232	"P": 1545.25	"F": 4283}
{"v": 1	"t": 2020253	"P": 1545.5	"F": 4690}
{"v": 1	"t": 2020273	"P": 1552.0	"F": 4986}
{"v": 1	"t": 2020293	"P": 1574.0	"F": 5353}
{"v": 1	"t": 2020314	"P": 1578.75	"F": 5991}
{"v": 1	"t": 2020334	"P": 1570.25	"F": 6645}
{"v": 1	"t": 2020354	"P": 1585.25	"F": 6748}
{"v": 1	"t": 2020375	"P": 1590.0	"F": 6799}
{"v": 1	"t": 2020395	"P": 1584.5	"F": 7041}
{"v": 1	"t": 2020415	"P": 1581.25	"F": 6984}
{"v": 1	"t": 2020436	"P": 1599.0	"F": 6996}
{"v": 1	"t": 2020456	"P": 1598.0	"F": 6860}
{"v": 1	"t": 2020476	"P": 1601.75	"F": 7022}
{"v": 1	"t": 2020497	"P": 1601.0	"F": 7278}
{"v": 1	"t": 2020517	"P": 1621.75	"F": 7749}
{"v": 1	"t": 2020537	"P": 1610.75	"F": 7957	"C": 46.755	"D": 3287	"sn": 54091930088003	"file": "/data/device_log/data0000.out"	"CO2": 4164.30908203125	"Tp": 25.9212646484375	"H": 22.382980346679688}
{"v": 1	"t": 2020559	"P": 1615.25	"F": 7748}
{"v": 1	"t": 2020579	"P": 1600.0	"F": 7877}
{"v": 1	"t": 2020599	"P": 1612.25	"F": 7567}
{"v": 1	"t": 2020620	"P": 1615.0	"F": 7586}
{"v": 1	"t": 2020640	"P": 1597.0	"F": 7572}
{"v": 1	"t": 2020660	"P": 1610.0	"F": 7892}
{"v": 1	"t": 2020681	"P": 1617.0	"F": 8034}
{"v": 1	"t": 2020701	"P": 1615.5	"F": 8117}
{"v": 1	"t": 2020722	"P": 1602.5	"F": 8402}
{"v": 1	"t": 2020742	"P": 1618.75	"F": 8348}
{"v": 1	"t": 2020762	"P": 1618.75	"F": 8213}
{"v": 1	"t": 2020783	"P": 1603.0	"F": 8371}
{"v": 1	"t": 2020803	"P": 1610.75	"F": 7923}
{"v": 1	"t": 2020823	"P": 1620.0	"F": 7539}
{"v": 1	"t": 2020844	"P": 1609.25	"F": 7664}
{"v": 1	"t": 2020864	"P": 1601.0	"F": 7920}
{"v": 1	"t": 2020884	"P": 1617.75	"F": 7561}
{"v": 1	"t": 2020905	"P": 1612.5	"F": 7705}
{"v": 1	"t": 2020925	"P": 1610.75	"F": 7821}
{"v": 1	"t": 2020946	"P": 1611.75	"F": 8200}
{"v": 1	"t": 2020966	"P": 1616.0	"F": 7957}
{"v": 1	"t": 2020986	"P": 1606.0	"F": 8083}
{"v": 1	"t": 2021007	"P": 1604.5	"F": 8021}
{"v": 1	"t": 2021027	"P": 1610.75	"F": 7735}
{"v": 1	"t": 2021047	"P": 1601.75	"F": 7422}
{"v": 1	"t": 2021068	"P": 1596.0	"F": 7580}
{"v": 1	"t": 2021088	"P": 1614.25	"F": 7434}
{"v": 1	"t": 2021109	"P": 1602.0	"F": 7400}
{"v": 1	"t": 2021129	"P": 1600.0	"F": 7441}
{"v": 1	"t": 2021149	"P": 1614.5	"F": 7816}
{"v": 1	"t": 2021170	"P": 1622.0	"F": 8441}
{"v": 1	"t": 2021190	"P": 1608.0	"F": 8072}
{"v": 1	"t": 2021210	"P": 1617.75	"F": 8019}
{"v": 1	"t": 2021231	"P": 1613.5	"F": 7766}
{"v": 1	"t": 2021251	"P": 1615.75	"F": 7706}
{"v": 1	"t": 2021272	"P": 1596.5	"F": 7651}
{"v": 1	"t": 2021292	"P": 1605.75	"F": 7637}
{"v": 1	"t": 2021312	"P": 1608.25	"F": 7474}
{"v": 1	"t": 2021333	"P": 1602.5	"F": 7235}
{"v": 1	"t": 2021353	"P": 1597.75	"F": 7455}
{"v": 1	"t": 2021373	"P": 1613.25	"F": 7481}
{"v": 1	"t": 2021394	"P": 1592.25	"F": 7430}
{"v": 1	"t": 2021414	"P": 1588.5	"F": 6944}
{"v": 1	"t": 2021434	"P": 1600.0	"F": 7124}
{"v": 1	"t": 2021455	"P": 1598.75	"F": 7162}
{"v": 1	"t": 2021475	"P": 1588.75	"F": 7212}
{"v": 1	"t": 2021496	"P": 1592.25	"F": 6989}
{"v": 1	"t": 2021516	"P": 1609.5	"F": 7068}
{"v": 1	"t": 2021536	"P": 1598.75	"F": 7438}
{"v": 1	"t": 2021557	"P": 1602.75	"F": 7591	"C": 46.73	"D": 3287	"sn": 54091930088003	"file": "/data/device_log/data0000.out"}
{"v": 1	"t": 2021577	"P": 1606.0	"F": 7677}
{"v": 1	"t": 2021598	"P": 1594.0	"F": 7469}
{"v": 1	"t": 2021620	"P": 1592.25	"F": 7215}
{"v": 1	"t": 2021640	"P": 1594.75	"F": 7110}
{"v": 1	"t": 2021661	"P": 1588.25	"F": 6914}
{"v": 1	"t": 2021681	"P": 1588.75	"F": 6756}
{"v": 1	"t": 2021701	"P": 1574.0	"F": 6811}
{"v": 1	"t": 2021722	"P": 1591.25	"F": 6597}
{"v": 1	"t": 2021743	"P": 1591.25	"F": 6952}
{"v": 1	"t": 2021763	"P": 1591.5	"F": 7052}
{"v": 1	"t": 2021784	"P": 1599.75	"F": 7363}
{"v": 1	"t": 2021804	"P": 1585.25	"F": 7075}
{"v": 1	"t": 2021824	"P": 1597.0	"F": 7312}
{"v": 1	"t": 2021845	"P": 1596.0	"F": 7198}
{"v": 1	"t": 2021865	"P": 1588.75	"F": 7284}
{"v": 1	"t": 2021886	"P": 1597.5	"F": 7307}
{"v": 1	"t": 2021906	"P": 1613.75	"F": 7560}
{"v": 1	"t": 2021926	"P": 1608.5	"F": 7875}
{"v": 1	"t": 2021947	"P": 1611.75	"F": 7842}
{"v": 1	"t": 2021967	"P": 1634.0	"F": 8755}
{"v": 1	"t": 2021987	"P": 1642.0	"F": 9208}
{"v": 1	"t": 2022008	"P": 1625.75	"F": 9660}
{"v": 1	"t": 2022028	"P": 1636.25	"F": 9136}
{"v": 1	"t": 2022049	"P": 1633.75	"F": 9007}
{"v": 1	"t": 2022069	"P": 1606.75	"F": 8363}
{"v": 1	"t": 2022089	"P": 1624.0	"F": 8245}
{"v": 1	"t": 2022110	"P": 1622.5	"F": 8522}
{"v": 1	"t": 2022130	"P": 1618.0	"F": 8319}
{"v": 1	"t": 2022150	"P": 1616.5	"F": 8408}
{"v": 1	"t": 2022171	"P": 1627.25	"F": 8640}
{"v": 1	"t": 2022191	"P": 1623.75	"F": 8358}
{"v": 1	"t": 2022212	"P": 1620.75	"F": 8249}
{"v": 1	"t": 2022232	"P": 1632.0	"F": 8817}
{"v": 1	"t": 2022252	"P": 1633.25	"F": 8767}
{"v": 1	"t": 2022273	"P": 1621.75	"F": 9028}
{"v": 1	"t": 2022293	"P": 1632.5	"F": 9126}
{"v": 1	"t": 2022313	"P": 1640.5	"F": 8961}
{"v": 1	"t": 2022334	"P": 1621.5	"F": 8654}
{"v": 1	"t": 2022354	"P": 1622.25	"F": 8620}
{"v": 1	"t": 2022375	"P": 1625.5	"F": 8452}
{"v": 1	"t": 2022395	"P": 1610.25	"F": 8344}
{"v": 1	"t": 2022415	"P": 1606.0	"F": 8024}
{"v": 1	"t": 2022436	"P": 1621.0	"F": 8140}
{"v": 1	"t": 2022456	"P": 1602.0	"F": 8044}
{"v": 1	"t": 2022477	"P": 1600.0	"F": 7688}
{"v": 1	"t": 2022497	"P": 1609.5	"F": 8048}
{"v": 1	"t": 2022517	"P": 1624.25	"F": 8332}
{"v": 1	"t": 2022538	"P": 1619.25	"F": 8533}
{"v": 1	"t": 2022558	"P": 1628.25	"F": 8537}
{"v": 1	"t": 2022578	"P": 1633.5	"F": 8590	"C": 46.755	"D": 3287	"sn": 54091930088003	"file": "/data/device_log/data0000.out"	"CO2": 3362.03857421875	"Tp": 25.934616088867188	"H": 23.79502296447754}
{"v": 1	"t": 2022600	"P": 1614.5	"F": 8602}
{"v": 1	"t": 2022620	"P": 1615.0	"F": 8195}
{"v": 1	"t": 2022642	"P": 1630.75	"F": 8289}
{"v": 1	"t": 2022663	"P": 1631.75	"F": 8420}
{"v": 1	"t": 2022683	"P": 1618.25	"F": 8588}
{"v": 1	"t": 2022703	"P": 1620.25	"F": 8232}
{"v": 1	"t": 2022724	"P": 1620.5	"F": 8288}
{"v": 1	"t": 2022744	"P": 1616.5	"F": 8234}
{"v": 1	"t": 2022764	"P": 1623.75	"F": 8139}
{"v": 1	"t": 2022785	"P": 1606.25	"F": 7859}
{"v": 1	"t": 2022805	"P": 1606.5	"F": 7858}
{"v": 1	"t": 2022826	"P": 1613.25	"F": 7813}
{"v": 1	"t": 2022846	"P": 1625.0	"F": 7973}
{"v": 1	"t": 2022867	"P": 1627.0	"F": 8578}
{"v": 1	"t": 2022887	"P": 1622.75	"F": 8756}
{"v": 1	"t": 2022907	"P": 1629.0	"F": 8972}
{"v": 1	"t": 2022928	"P": 1624.75	"F": 8826}
{"v": 1	"t": 2022948	"P": 1627.25	"F": 8933}
{"v": 1	"t": 2022968	"P": 1639.5	"F": 9030}
{"v": 1	"t": 2022989	"P": 1621.5	"F": 8982}
{"v": 1	"t": 2023009	"P": 1619.0	"F": 8771}
{"v": 1	"t": 2023029	"P": 1634.5	"F": 8893}
{"v": 1	"t": 2023050	"P": 1637.0	"F": 8632}
{"v": 1	"t": 2023070	"P": 1644.25	"F": 8842}
{"v": 1	"t": 2023091	"P": 1651.75	"F": 10266}
{"v": 1	"t": 2023111	"P": 1665.0	"F": 9982}
{"v": 1	"t": 2023131	"P": 1661.75	"F": 10595}
{"v": 1	"t": 2023152	"P": 1658.75	"F": 10450}
{"v": 1	"t": 2023172	"P": 1665.0	"F": 10232}
{"v": 1	"t": 2023192	"P": 1664.25	"F": 10137}
{"v": 1	"t": 2023213	"P": 1641.0	"F": 9950}
{"v": 1	"t": 2023233	"P": 1648.5	"F": 9869}
{"v": 1	"t": 2023254	"P": 1644.5	"F": 9582}
{"v": 1	"t": 2023274	"P": 1627.0	"F": 9401}
{"v": 1	"t": 2023294	"P": 1626.75	"F": 9192}
{"v": 1	"t": 2023315	"P": 1638.5	"F": 8934}
{"v": 1	"t": 2023335	"P": 1627.25	"F": 8761}
{"v": 1	"t": 2023355	"P": 1616.75	"F": 8543}
{"v": 1	"t": 2023376	"P": 1633.25	"F": 8577}
{"v": 1	"t": 2023396	"P": 1624.25	"F": 8235}
{"v": 1	"t": 2023416	"P": 1615.5	"F": 8323}
{"v": 1	"t": 2023437	"P": 1618.75	"F": 8405}
{"v": 1	"t": 2023457	"P": 1623.5	"F": 8435}
{"v": 1	"t": 2023478	"P": 1617.75	"F": 8648}
{"v": 1	"t": 2023498	"P": 1619.25	"F": 8752}
{"v": 1	"t": 2023518	"P": 1643.5	"F": 9048}
{"v": 1	"t": 2023539	"P": 1633.25	"F": 9005}
{"v": 1	"t": 2023559	"P": 1632.75	"F": 9377}
{"v": 1	"t": 2023580	"P": 1642.25	"F": 8778}
{"v": 1	"t": 2023600	"P": 1633.25	"F": 8852	"C": 46.725	"D": 3287	"sn": 54091930088003	"file": "/data/device_log/data0000.out"}
{"v": 1	"t": 2023620	"P": 1628.0	"F": 8818}
{"v": 1	"t": 2023641	"P": 1637.25	"F": 8833}
{"v": 1	"t": 2023663	"P": 1619.5	"F": 8562}
{"v": 1	"t": 2023683	"P": 1631.0	"F": 8610}
{"v": 1	"t": 2023704	"P": 1620.25	"F": 8634}
{"v": 1	"t": 2023724	"P": 1615.0	"F": 8748}
{"v": 1	"t": 2023744	"P": 1635.75	"F": 8679}
{"v": 1	"t": 2023765	"P": 1625.0	"F": 8404}
{"v": 1	"t": 2023785	"P": 1608.25	"F": 8596}
{"v": 1	"t": 2023806	"P": 1614.75	"F": 8318}
{"v": 1	"t": 2023826	"P": 1624.25	"F": 8475}
{"v": 1	"t": 2023846	"P": 1603.25	"F": 8272}
{"v": 1	"t": 2023867	"P": 1604.75	"F": 8088}
{"v": 1	"t": 2023887	"P": 1627.75	"F": 7932}
{"v": 1	"t": 2023907	"P": 1621.75	"F": 8066}
{"v": 1	"t": 2023928	"P": 1604.0	"F": 8371}
{"v": 1	"t": 2023948	"P": 1611.75	"F": 8051}
{"v": 1	"t": 2023969	"P": 1615.25	"F": 8181}
{"v": 1	"t": 2023989	"P": 1612.0	"F": 8227}
{"v": 1	"t": 2024009	"P": 1608.25	"F": 8143}
{"v": 1	"t": 2024030	"P": 1621.25	"F": 7981}
{"v": 1	"t": 2024050	"P": 1602.5	"F": 8176}
{"v": 1	"t": 2024070	"P": 1611.5	"F": 7865}
{"v": 1	"t": 2024091	"P": 1618.5	"F": 7963}
{"v": 1	"t": 2024111	"P": 1599.25	"F": 8080}
{"v": 1	"t": 2024132	"P": 1600.75	"F": 7936}
{"v": 1	"t": 2024152	"P": 1608.0	"F": 7997}
{"v": 1	"t": 2024172	"P": 1607.5	"F": 7845}
{"v": 1	"t": 2024193	"P": 1613.25	"F": 7876}
{"v": 1	"t": 2024213	"P": 1612.25	"F": 7803}
{"v": 1	"t": 2024234	"P": 1616.5	"F": 7596}
{"v": 1	"t": 2024254	"P": 1599.5	"F": 7657}
{"v": 1	"t": 2024274	"P": 1604.5	"F": 7884}
{"v": 1	"t": 2024295	"P": 1620.75	"F": 7752}
{"v": 1	"t": 2024315	"P": 1607.25	"F": 7630}
{"v": 1	"t": 2024335	"P": 1601.0	"F": 7897}
{"v": 1	"t": 2024356	"P": 1596.75	"F": 7756}
{"v": 1	"t": 2024376	"P": 1604.25	"F": 7779}
{"v": 1	"t": 2024397	"P": 1596.25	"F": 7686}
{"v": 1	"t": 2024417	"P": 1605.5	"F": 7703}
{"v": 1	"t": 2024437	"P": 1604.5	"F": 7687}
{"v": 1	"t": 2024458	"P": 1597.0	"F": 7526}
{"v": 1	"t": 2024478	"P": 1598.75	"F": 7529}
{"v": 1	"t": 2024498	"P": 1602.75	"F": 7744}
{"v": 1	"t": 2024519	"P": 1597.25	"F": 7431}
{"v": 1	"t": 2024539	"P": 1597.25	"F": 7475}
{"v": 1	"t": 2024560	"P": 1607.75	"F": 7393}
{"v": 1	"t": 2024580	"P": 1589.5	"F": 7464}
{"v": 1	"t": 2024600	"P": 1599.5	"F": 7364}
{"v": 1	"t": 2024621	"P": 1609.5	"F": 7593	"C": 46.755	"D": 3287	"sn": 54091930088003	"file": "/data/device_log/data0000.out"	"CO2": 4751.015625	"Tp": 25.934616088867188	"H": 24.091691970825195}
{"v": 1	"t": 2024642	"P": 1612.25	"F": 7557}
{"v": 1	"t": 2024663	"P": 1611.0	"F": 7868}
{"v": 1	"t": 2024684	"P": 1607.25	"F": 7502}
{"v": 1	"t": 2024705	"P": 1609.0	"F": 7735}
{"v": 1	"t": 2024725	"P": 1596.75	"F": 7758}
{"v": 1	"t": 2024746	"P": 1606.0	"F": 7377}
{"v": 1	"t": 2024766	"P": 1601.75	"F": 7420}
{"v": 1	"t": 2024786	"P": 1587.5	"F": 7490}
{"v": 1	"t": 2024807	"P": 1612.0	"F": 7510}
{"v": 1	"t": 2024827	"P": 1616.25	"F": 7796}
{"v": 1	"t": 2024848	"P": 1618.75	"F": 8165}
{"v": 1	"t": 2024868	"P": 1613.75	"F": 8485}
{"v": 1	"t": 2024888	"P": 1638.75	"F": 8507}
{"v": 1	"t": 2024909	"P": 1632.25	"F": 8918}
{"v": 1	"t": 2024929	"P": 1637.25	"F": 9111}
{"v": 1	"t": 2024949	"P": 1645.0	"F": 9614}
{"v": 1	"t": 2024970	"P": 1633.5	"F": 9056}
{"v": 1	"t": 2024990	"P": 1617.5	"F": 8286}
{"v": 1	"t": 2025011	"P": 1616.0	"F": 8557}
{"v": 1	"t": 2025031	"P": 1611.75	"F": 7746}
{"v": 1	"t": 2025051	"P": 1582.0	"F": 6864}
{"v": 1	"t": 2025072	"P": 1564.75	"F": 6419}
{"v": 1	"t": 2025092	"P": 1566.5	"F": 5868}
{"v": 1	"t": 2025112	"P": 1544.0	"F": 5300}
{"v": 1	"t": 2025133	"P": 1528.5	"F": 4630}
{"v": 1	"t": 2025153	"P": 1526.0	"F": 3864}
{"v": 1	"t": 2025174	"P": 1520.25	"F": 3111}
{"v": 1	"t": 2025194	"P": 1507.75	"F": 2748}
{"v": 1	"t": 2025214	"P": 1506.75	"F": 2397}
{"v": 1	"t": 2025235	"P": 1513.75	"F": 2070}
{"v": 1	"t": 2025255	"P": 1504.75	"F": 1893}
{"v": 1	"t": 2025275	"P": 1505.25	"F": 1867}
{"v": 1	"t": 2025296	"P": 1518.75	"F": 1951}
{"v": 1	"t": 2025316	"P": 1516.25	"F": 2360}
{"v": 1	"t": 2025337	"P": 1517.25	"F": 2959}
{"v": 1	"t": 2025357	"P": 1540.0	"F": 3627}
{"v": 1	"t": 2025377	"P": 1541.0	"F": 4111}
{"v": 1	"t": 2025398	"P": 1544.0	"F": 4653}
{"v": 1	"t": 2025418	"P": 1564.0	"F": 4883}
{"v": 1	"t": 2025439	"P": 1559.5	"F": 5621}
{"v": 1	"t": 2025459	"P": 1561.5	"F": 5895}
{"v": 1	"t": 2025480	"P": 1581.25	"F": 6247}
{"v": 1	"t": 2025500	"P": 1577.25	"F": 6656}
{"v": 1	"t": 2025520	"P": 1583.0	"F": 6913}
{"v": 1	"t": 2025541	"P": 1588.5	"F": 6685}
{"v": 1	"t": 2025561	"P": 1583.75	"F": 6858}
{"v": 1	"t": 2025582	"P": 1585.5	"F": 7247}
{"v": 1	"t": 2025602	"P": 1595.5	"F": 6956}
{"v": 1	"t": 2025623	"P": 1584.25	"F": 7051}
{"v": 1	"t": 2025643	"P": 1598.25	"F": 7001	"C": 46.765	"D": 3287	"sn": 54091930088003	"file": "/data/device_log/data0000.out"}
{"v": 1	"t": 2025664	"P": 1603.75	"F": 6997}
{"v": 1	"t": 2025684	"P": 1595.5	"F": 7212}
{"v": 1	"t": 2025706	"P": 1599.25	"F": 7376}
{"v": 1	"t": 2025726	"P": 1592.5	"F": 7275}
{"v": 1	"t": 2025747	"P": 1583.0	"F": 7575}
{"v": 1	"t": 2025767	"P": 1604.5	"F": 7523}
{"v": 1	"t": 2025788	"P": 1604.25	"F": 7120}
{"v": 1	"t": 2025808	"P": 1600.0	"F": 7854}
{"v": 1	"t": 2025828	"P": 1611.75	"F": 7631}
{"v": 1	"t": 2025849	"P": 1602.75	"F": 7454}
{"v": 1	"t": 2025869	"P": 1596.5	"F": 7340}
{"v": 1	"t": 2025889	"P": 1613.0	"F": 7562}
{"v": 1	"t": 2025910	"P": 1621.0	"F": 7676}
{"v": 1	"t": 2025930	"P": 1601.0	"F": 7586}
{"v": 1	"t": 2025950	"P": 1604.0	"F": 7704}
{"v": 1	"t": 2025971	"P": 1618.25	"F": 7845}
{"v": 1	"t": 2025991	"P": 1609.5	"F": 7991}
{"v": 1	"t": 2026012	"P": 1602.25	"F": 7965}
{"v": 1	"t": 2026032	"P": 1623.75	"F": 8453}
{"v": 1	"t": 2026052	"P": 1618.75	"F": 8146}
{"v": 1	"t": 2026073	"P": 1604.75	"F": 8112}
{"v": 1	"t": 2026093	"P": 1612.0	"F": 8140}
{"v": 1	"t": 2026113	"P": 1628.5	"F": 8582}
{"v": 1	"t": 2026134	"P": 1620.75	"F": 8199}
{"v": 1	"t": 2026154	"P": 1616.0	"F": 8074}
{"v": 1	"t": 2026174	"P": 1623.75	"F": 8159}
{"v": 1	"t": 2026195	"P": 1616.5	"F": 8132}
{"v": 1	"t": 2026215	"P": 1617.75	"F": 8548}
{"v": 1	"t": 2026236	"P": 1630.0	"F": 8609}
{"v": 1	"t": 2026256	"P": 1639.25	"F": 8927}
{"v": 1	"t": 2026276	"P": 1632.25	"F": 9041}
{"v": 1	"t": 2026297	"P": 1625.75	"F": 9012}
{"v": 1	"t": 2026317	"P": 1636.75	"F": 9321}
{"v": 1	"t": 2026337	"P": 1632.0	"F": 9068}
{"v": 1	"t": 2026358	"P": 1619.25	"F": 9309}
{"v": 1	"t": 2026378	"P": 1639.0	"F": 9107}
{"v": 1	"t": 2026399	"P": 1636.25	"F": 9322}
{"v": 1	"t": 2026419	"P": 1629.0	"F": 8694}
{"v": 1	"t": 2026439	"P": 1635.25	"F": 8764}
{"v": 1	"t": 2026460	"P": 1632.0	"F": 8426}
{"v": 1	"t": 2026480	"P": 1612.5	"F": 8606}
{"v": 1	"t": 2026501	"P": 1623.5	"F": 8472}
{"v": 1	"t": 2026521	"P": 1623.75	"F": 8520}
{"v": 1	"t": 2026541	"P": 1614.5	"F": 8576}
{"v": 1	"t": 2026562	"P": 1617.25	"F": 8240}
{"v": 1	"t": 2026582	"P": 1619.5	"F": 8054}
{"v": 1	"t": 2026602	"P": 1620.75	"F": 8025}
{"v": 1	"t": 2026623	"P": 1604.75	"F": 8185}
{"v": 1	"t": 2026643	"P": 1624.75	"F": 8514}
{"v": 1	"t": 2026664	"P": 1615.5	"F": 8541	"C": 46.75	"D": 3287	"sn": 54091930088003	"file": "/data/device_log/data0000.out"	"CO2": 4816.5537109375	"Tp": 25.9212646484375	"H": 23.928325653076172}
{"v": 1	"t": 2026685	"P": 1625.25	"F": 8682}
{"v": 1	"t": 2026705	"P": 1624.75	"F": 8174}
{"v": 1	"t": 2026729	"P": 1630.5	"F": 8616}
{"v": 1	"t": 2026749	"P": 1624.25	"F": 8832}
{"v": 1	"t": 2026769	"P": 1633.75	"F": 9134}
{"v": 1	"t": 2026790	"P": 1627.25	"F": 9230}
{"v": 1	"t": 2026810	"P": 1628.75	"F": 9043}
{"v": 1	"t": 2026831	"P": 1625.75	"F": 9141}
{"v": 1	"t": 2026851	"P": 1645.5	"F": 8912}
{"v": 1	"t": 2026871	"P": 1629.25	"F": 8412}
{"v": 1	"t": 2026892	"P": 1628.25	"F": 8975}
{"v": 1	"t": 2026912	"P": 1626.25	"F": 9013}
{"v": 1	"t": 2026933	"P": 1624.0	"F": 9061}
{"v": 1	"t": 2026953	"P": 1623.75	"F": 9045}
{"v": 1	"t": 2026973	"P": 1635.5	"F": 8707}
{"v": 1	"t": 2026994	"P": 1623.75	"F": 8852}
{"v": 1	"t": 2027014	"P": 1615.75	"F": 8909}
{"v": 1	"t": 2027034	"P": 1622.75	"F": 8904}
{"v": 1	"t": 2027055	"P": 1640.75	"F": 8852}
{"v": 1	"t": 2027075	"P": 1625.25	"F": 8793}
{"v": 1	"t": 2027095	"P": 1624.75	"F": 8552}
{"v": 1	"t": 2027116	"P": 1633.75	"F": 8822}
{"v": 1	"t": 2027136	"P": 1630.0	"F": 8976}
{"v": 1	"t": 2027156	"P": 1624.25	"F": 9059}
{"v": 1	"t": 2027177	"P": 1617.0	"F": 8647}
{"v": 1	"t": 2027197	"P": 1640.75	"F": 8907}
{"v": 1	"t": 2027217	"P": 1635.25	"F": 8902}
{"v": 1	"t": 2027238	"P": 1624.75	"F": 8746}
{"v": 1	"t": 2027258	"P": 1627.75	"F": 8895}
{"v": 1	"t": 2027278	"P": 1636.75	"F": 8774}
{"v": 1	"t": 2027299	"P": 1627.0	"F": 8780}
{"v": 1	"t": 2027319	"P": 1625.0	"F": 8879}
{"v": 1	"t": 2027339	"P": 1630.75	"F": 8482}
{"v": 1	"t": 2027360	"P": 1645.0	"F": 8762}
{"v": 1	"t": 2027380	"P": 1642.75	"F": 9544}
{"v": 1	"t": 2027400	"P": 1641.75	"F": 9500}
{"v": 1	"t": 2027421	"P": 1655.5	"F": 9721}
{"v": 1	"t": 2027441	"P": 1638.5	"F": 9177}
{"v": 1	"t": 2027462	"P": 1638.25	"F": 9165}
{"v": 1	"t": 2027482	"P": 1650.75	"F": 9510}
{"v": 1	"t": 2027502	"P": 1637.25	"F": 9047}
{"v": 1	"t": 2027523	"P": 1619.75	"F": 8969}
{"v": 1	"t": 2027543	"P": 1629.5	"F": 8696}
{"v": 1	"t": 2027563	"P": 1636.5	"F": 8314}
{"v": 1	"t": 2027584	"P": 1633.75	"F": 8785}
{"v": 1	"t": 2027604	"P": 1624.0	"F": 8721}
{"v": 1	"t": 2027624	"P": 1609.75	"F": 9077}
{"v": 1	"t": 2027645	"P": 1631.75	"F": 8469}
{"v": 1	"t": 2027665	"P": 1627.5	"F": 8603}
{"v": 1	"t": 2027685	"P": 1621.75	"F": 9022	"C": 46.775	"D": 3287	"sn": 54091930088003	"file": "/data/device_log/data0000.out"}
{"v": 1	"t": 2027706	"P": 1614.0	"F": 8489}
{"v": 1	"t": 2027726	"P": 1616.5	"F": 8656}
{"v": 1	"t": 2027748	"P": 1630.0	"F": 8622}
{"v": 1	"t": 2027769	"P": 1618.5	"F": 8099}
{"v": 1	"t": 2027789	"P": 1618.75	"F": 8418}
{"v": 1	"t": 2027809	"P": 1635.0	"F": 8769}
{"v": 1	"t": 2027830	"P": 1633.5	"F": 9039}
{"v": 1	"t": 2027850	"P": 1640.25	"F": 9106}
{"v": 1	"t": 2027870	"P": 1625.5	"F": 8896}
{"v": 1	"t": 2027891	"P": 1632.75	"F": 8853}
{"v": 1	"t": 2027911	"P": 1618.5	"F": 8901}
{"v": 1	"t": 2027931	"P": 1603.5	"F": 8284}
{"v": 1	"t": 2027952	"P": 1607.25	"F": 7729}
{"v": 1	"t": 2027972	"P": 1596.25	"F": 7253}
{"v": 1	"t": 2027993	"P": 1572.25	"F": 6465}
{"v": 1	"t": 2028013	"P": 1561.75	"F": 5751}
{"v": 1	"t": 2028033	"P": 1550.25	"F": 5164}
{"v": 1	"t": 2028054	"P": 1535.25	"F": 4519}
{"v": 1	"t": 2028074	"P": 1517.5	"F": 4190}
{"v": 1	"t": 2028094	"P": 1528.5	"F": 3636}
{"v": 1	"t": 2028115	"P": 1518.5	"F": 3191}
{"v": 1	"t": 2028135	"P": 1502.75	"F": 2769}
{"v": 1	"t": 2028155	"P": 1498.5	"F": 2179}
{"v": 1	"t": 2028176	"P": 1505.25	"F": 1656}
{"v": 1	"t": 2028196	"P": 1494.75	"F": 1222}
{"v": 1	"t": 2028216	"P": 1488.75	"F": 1115}
{"v": 1	"t": 2028237	"P": 1490.25	"F": 994}
{"v": 1	"t": 2028257	"P": 1498.5	"F": 942}
{"v": 1	"t": 2028277	"P": 1492.5	"F": 910}
{"v": 1	"t": 2028298	"P": 1483.25	"F": 956}
{"v": 1	"t": 2028318	"P": 1490.25	"F": 976}
{"v": 1	"t": 2028338	"P": 1496.5	"F": 995}
{"v": 1	"t": 2028359	"P": 1488.0	"F": 930}
{"v": 1	"t": 2028379	"P": 1483.5	"F": 957}
{"v": 1	"t": 2028399	"P": 1496.75	"F": 968}
{"v": 1	"t": 2028420	"P": 1497.0	"F": 927}
{"v": 1	"t": 2028440	"P": 1492.0	"F": 999}
{"v": 1	"t": 2028460	"P": 1492.75	"F": 1035}
{"v": 1	"t": 2028481	"P": 1515.5	"F": 1363}
{"v": 1	"t": 2028501	"P": 1513.0	"F": 1741}
{"v": 1	"t": 2028522	"P": 1516.0	"F": 2329}
{"v": 1	"t": 2028542	"P": 1533.75	"F": 3162}
{"v": 1	"t": 2028562	"P": 1532.75	"F": 3679}
{"v": 1	"t": 2028583	"P": 1530.0	"F": 3842}
{"v": 1	"t": 2028603	"P": 1544.75	"F": 4207}
{"v": 1	"t": 2028623	"P": 1547.0	"F": 4202}
{"v": 1	"t": 2028644	"P": 1541.0	"F": 4334}
{"v": 1	"t": 2028664	"P": 1538.75	"F": 4653}
{"v": 1	"t": 2028684	"P": 1553.0	"F": 4660}
{"v": 1	"t": 2028705	"P": 1557.25	"F": 4927	"C": 46.825	"D": 3286	"sn": 54091930088003	"file": "/data/device_log/data0000.out"	"CO2": 3375.302734375	"Tp": 25.934616088867188	"H": 23.457786560058594}
{"v": 1	"t": 2028726	"P": 1550.25	"F": 5345}
{"v": 1	"t": 2028747	"P": 1549.25	"F": 5338}
{"v": 1	"t": 2028769	"P": 1559.75	"F": 5355}
{"v": 1	"t": 2028789	"P": 1554.5	"F": 5355}
{"v": 1	"t": 2028809	"P": 1566.25	"F": 5446}
{"v": 1	"t": 2028830	"P": 1569.5	"F": 5348}
{"v": 1	"t": 2028850	"P": 1561.0	"F": 5510}
{"v": 1	"t": 2028870	"P": 1562.0	"F": 5681}
{"v": 1	"t": 2028891	"P": 1576.25	"F": 5685}
{"v": 1	"t": 2028911	"P": 1566.75	"F": 5670}
{"v": 1	"t": 2028932	"P": 1562.0	"F": 5778}
{"v": 1	"t": 2028952	"P": 1578.25	"F": 6121}
{"v": 1	"t": 2028972	"P": 1584.75	"F": 6292}
{"v": 1	"t": 2028993	"P": 1569.75	"F": 6837}
{"v": 1	"t": 2029013	"P": 1573.5	"F": 6375}
{"v": 1	"t": 2029033	"P": 1585.0	"F": 6446}
{"v": 1	"t": 2029054	"P": 1580.25	"F": 6346}
{"v": 1	"t": 2029074	"P": 1581.0	"F": 6595}
{"v": 1	"t": 2029095	"P": 1600.0	"F": 6864}
{"v": 1	"t": 2029115	"P": 1596.0	"F": 7219}
{"v": 1	"t": 2029136	"P": 1602.75	"F": 7345}
{"v": 1	"t": 2029156	"P": 1593.75	"F": 7226}
{"v": 1	"t": 2029177	"P": 1592.0	"F": 7340}
{"v": 1	"t": 2029197	"P": 1607.75	"F": 7617}
{"v": 1	"t": 2029218	"P": 1591.75	"F": 7764}
{"v": 1	"t": 2029238	"P": 1590.0	"F": 7748}
{"v": 1	"t": 2029258	"P": 1606.75	"F": 7376}
{"v": 1	"t": 2029279	"P": 1586.0	"F": 7151}
{"v": 1	"t": 2029299	"P": 1601.25	"F": 7655}
{"v": 1	"t": 2029320	"P": 1610.75	"F": 7506}
{"v": 1	"t": 2029340	"P": 1592.5	"F": 7362}
{"v": 1	"t": 2029360	"P": 1592.0	"F": 7471}
{"v": 1	"t": 2029381	"P": 1615.5	"F": 7580}
{"v": 1	"t": 2029401	"P": 1604.25	"F": 7686}
{"v": 1	"t": 2029421	"P": 1597.25	"F": 7573}
{"v": 1	"t": 2029442	"P": 1596.5	"F": 7886}
{"v": 1	"t": 2029462	"P": 1609.75	"F": 7723}
{"v": 1	"t": 2029482	"P": 1606.0	"F": 7417}
{"v": 1	"t": 2029503	"P": 1595.0	"F": 7566}
{"v": 1	"t": 2029523	"P": 1607.75	"F": 7385}
{"v": 1	"t": 2029543	"P": 1615.0	"F": 7307}
{"v": 1	"t": 2029564	"P": 1609.25	"F": 7125}
{"v": 1	"t": 2029584	"P": 1599.25	"F": 7952}
{"v": 1	"t": 2029604	"P": 1610.25	"F": 8029}
{"v": 1	"t": 2029625	"P": 1625.0	"F": 8208}
{"v": 1	"t": 2029645	"P": 1624.0	"F": 8101}
{"v": 1	"t": 2029665	"P": 1614.5	"F": 8654}
{"v": 1	"t": 2029686	"P": 1624.25	"F": 8811}
{"v": 1	"t": 2029706	"P": 1616.25	"F": 8077}
{"v": 1	"t": 2029726	"P": 1614.5	"F": 8583	"C": 46.805	"D": 3286	"sn": 54091930088003	"file": "/data/device_log/data0000.out"}
{"v": 1	"t": 2029748	"P": 1620.75	"F": 8455}
{"v": 1	"t": 2029768	"P": 1639.0	"F": 8458}
{"v": 1	"t": 2029790	"P": 1621.5	"F": 8450}
{"v": 1	"t": 2029811	"P": 1619.75	"F": 8654}
{"v": 1	"t": 2029831	"P": 1615.5	"F": 8374}
{"v": 1	"t": 2029851	"P": 1611.5	"F": 8328}
{"v": 1	"t": 2029872	"P": 1614.25	"F": 8014}
{"v": 1	"t": 2029892	"P": 1615.75	"F": 7865}
{"v": 1	"t": 2029912	"P": 1610.75	"F": 8138}
{"v": 1	"t": 2029933	"P": 1606.25	"F": 8017}
{"v": 1	"t": 2029953	"P": 1609.0	"F": 8276}
{"v": 1	"t": 2029973	"P": 1623.25	"F": 8031}
{"v": 1	"t": 2029994	"P": 1613.25	"F": 8559}
{"v": 1	"t": 2030014	"P": 1610.75	"F": 9199}
{"v": 1	"t": 2030034	"P": 1634.75	"F": 8892}
{"v": 1	"t": 2030055	"P": 1638.25	"F": 9303}
{"v": 1	"t": 2030075	"P": 1619.25	"F": 9211}
{"v": 1	"t": 2030095	"P": 1629.25	"F": 9133}
{"v": 1	"t": 2030116	"P": 1631.0	"F": 8988}
{"v": 1	"t": 2030136	"P": 1635.75	"F": 8537}
{"v": 1	"t": 2030156	"P": 1617.75	"F": 8243}
{"v": 1	"t": 2030177	"P": 1606.5	"F": 7607}
{"v": 1	"t": 2030197	"P": 1627.25	"F": 7582}
{"v": 1	"t": 2030217	"P": 1620.0	"F": 7931}
{"v": 1	"t": 2030238	"P": 1605.5	"F": 8064}
{"v": 1	"t": 2030258	"P": 1624.75	"F": 8639}
{"v": 1	"t": 2030278	"P": 1634.5	"F": 9049}
{"v": 1	"t": 2030299	"P": 1622.25	"F": 9349}
{"v": 1	"t": 2030319	"P": 1619.25	"F": 8952}
{"v": 1	"t": 2030340	"P": 1629.0	"F": 8977}
{"v": 1	"t": 2030360	"P": 1632.75	"F": 8860}
{"v": 1	"t": 2030380	"P": 1628.5	"F": 8972}
{"v": 1	"t": 2030401	"P": 1627.0	"F": 8624}
{"v": 1	"t": 2030421	"P": 1617.5	"F": 8512}
{"v": 1	"t": 2030441	"P": 1600.5	"F": 8312}
{"v": 1	"t": 2030462	"P": 1613.75	"F": 7985}
{"v": 1	"t": 2030482	"P": 1611.0	"F": 7915}
{"v": 1	"t": 2030502	"P": 1615.25	"F": 7959}
{"v": 1	"t": 2030523	"P": 1610.75	"F": 7823}
{"v": 1	"t": 2030543	"P": 1606.0	"F": 7880}
{"v": 1	"t": 2030563	"P": 1619.25	"F": 8054}
{"v": 1	"t": 2030584	"P": 1612.25	"F": 8441}
{"v": 1	"t": 2030604	"P": 1615.0	"F": 8210}
{"v": 1	"t": 2030624	"P": 1611.5	"F": 8169}
{"v": 1	"t": 2030645	"P": 1629.0	"F": 8146}
{"v": 1	"t": 2030665	"P": 1610.75	"F": 8102}
{"v": 1	"t": 2030685	"P": 1595.25	"F": 7880}
{"v": 1	"t": 2030706	"P": 1604.5	"F": 8388}
{"v": 1	"t": 2030726	"P": 1611.5	"F": 8098}
{"v": 1	"t": 2030746	"P": 1593.5	"F": 7635	"C": 46.785	"D": 3286	"sn": 54091930088003	"file": "/data/device_log/data0000.out"	"CO2": 3444.036865234375	"Tp": 25.907913208007812	"H": 23.324295043945312}
{"v": 1	"t": 2030768	"P": 1598.25	"F": 7622}
{"v": 1	"t": 2030788	"P": 1614.75	"F": 7581}
{"v": 1	"t": 2030810	"P": 1605.75	"F": 7678}
{"v": 1	"t": 2030831	"P": 1606.75	"F": 7983}
{"v": 1	"t": 2030851	"P": 1625.25	"F": 7726}
{"v": 1	"t": 2030871	"P": 1605.0	"F": 7780}
{"v": 1	"t": 2030892	"P": 1625.5	"F": 8072}
{"v": 1	"t": 2030912	"P": 1620.0	"F": 8274}
{"v": 1	"t": 2030933	"P": 1609.0	"F": 8491}
{"v": 1	"t": 2030953	"P": 1608.75	"F": 8389}
{"v": 1	"t": 2030973	"P": 1617.0	"F": 8154}
{"v": 1	"t": 2030994	"P": 1609.75	"F": 7950}
{"v": 1	"t": 2031014	"P": 1606.0	"F": 7809}
{"v": 1	"t": 2031034	"P": 1605.25	"F": 7857}
{"v": 1	"t": 2031055	"P": 1612.0	"F": 7417}
{"v": 1	"t": 2031075	"P": 1593.25	"F": 7366}
{"v": 1	"t": 2031095	"P": 1589.0	"F": 7292}
{"v": 1	"t": 2031116	"P": 1605.5	"F": 7119}
{"v": 1	"t": 2031136	"P": 1600.25	"F": 7237}
{"v": 1	"t": 2031156	"P": 1594.5	"F": 6890}
{"v": 1	"t": 2031177	"P": 1578.0	"F": 6988}
{"v": 1	"t": 2031197	"P": 1604.75	"F": 7043}
{"v": 1	"t": 2031217	"P": 1601.5	"F": 7173}
{"v": 1	"t": 2031238	"P": 1588.25	"F": 7249}
{"v": 1	"t": 2031258	"P": 1594.0	"F": 6981}
{"v": 1	"t": 2031278	"P": 1614.75	"F": 7227}
{"v": 1	"t": 2031299	"P": 1600.75	"F": 7590}
{"v": 1	"t": 2031319	"P": 1597.75	"F": 7714}
{"v": 1	"t": 2031339	"P": 1599.25	"F": 7640}
{"v": 1	"t": 2031360	"P": 1606.5	"F": 7804}
{"v": 1	"t": 2031380	"P": 1602.25	"F": 7704}
{"v": 1	"t": 2031400	"P": 1599.5	"F": 7483}
{"v": 1	"t": 2031421	"P": 1614.5	"F": 7488}
{"v": 1	"t": 2031441	"P": 1604.5	"F": 7617}
{"v": 1	"t": 2031462	"P": 1599.0	"F": 7616}
{"v": 1	"t": 2031482	"P": 1615.75	"F": 7819}
{"v": 1	"t": 2031502	"P": 1608.75	"F": 7935}
{"v": 1	"t": 2031523	"P": 1616.0	"F": 7778}
{"v": 1	"t": 2031543	"P": 1608.0	"F": 8100}
{"v": 1	"t": 2031563	"P": 1619.25	"F": 8049}
{"v": 1	"t": 2031584	"P": 1622.5	"F": 8073}
{"v": 1	"t": 2031604	"P": 1612.25	"F": 8091}
{"v": 1	"t": 2031624	"P": 1624.75	"F": 8349}
{"v": 1	"t": 2031645	"P": 1637.75	"F": 8929}
{"v": 1	"t": 2031665	"P": 1634.25	"F": 8853}
{"v": 1	"t": 2031685	"P": 1620.5	"F": 9231}
{"v": 1	"t": 2031706	"P": 1633.75	"F": 9203}
{"v": 1	"t": 2031726	"P": 1631.5	"F": 9101}
{"v": 1	"t": 2031746	"P": 1625.5	"F": 9186}
{"v": 1	"t": 2031767	"P": 1627.5	"F": 8963	"C": 46.765	"D": 3286	"sn": 54091930088003	"file": "/data/device_log/data0000.out"}
{"v": 1	"t": 2031787	"P": 1628.25	"F": 8990}
{"v": 1	"t": 2031808	"P": 1630.25	"F": 8470}
{"v": 1	"t": 2031830	"P": 1625.75	"F": 8453}
{"v": 1	"t": 2031850	"P": 1620.75	"F": 8795}
{"v": 1	"t": 2031870	"P": 1624.5	"F": 8678}
{"v": 1	"t": 2031891	"P": 1634.75	"F": 8749}
{"v": 1	"t": 2031911	"P": 1622.25	"F": 8685}
{"v": 1	"t": 2031931	"P": 1605.5	"F": 8480}
{"v": 1	"t": 2031952	"P": 1616.0	"F": 8339}
{"v": 1	"t": 2031972	"P": 1624.25	"F": 8260}
{"v": 1	"t": 2031993	"P": 1621.25	"F": 8846}
{"v": 1	"t": 2032013	"P": 1634.25	"F": 8981}
{"v": 1	"t": 2032033	"P": 1628.0	"F": 8899}
{"v": 1	"t": 2032054	"P": 1626.5	"F": 9057}
{"v": 1	"t": 2032074	"P": 1617.75	"F": 8920}
{"v": 1	"t": 2032094	"P": 1629.5	"F": 8696}
{"v": 1	"t": 2032115	"P": 1613.75	"F": 8095}
{"v": 1	"t": 2032135	"P": 1597.75	"F": 7381}
{"v": 1	"t": 2032156	"P": 1579.75	"F": 6779}
{"v": 1	"t": 2032176	"P": 1576.75	"F": 6164}
{"v": 1	"t": 2032196	"P": 1551.25	"F": 5569}
{"v": 1	"t": 2032217	"P": 1545.0	"F": 5007}
{"v": 1	"t": 2032237	"P": 1540.0	"F": 4665}
{"v": 1	"t": 2032257	"P": 1529.0	"F": 4203}
{"v": 1	"t": 2032278	"P": 1514.5	"F": 3594}
{"v": 1	"t": 2032298	"P": 1508.75	"F": 2898}
{"v": 1	"t": 2032318	"P": 1515.25	"F": 2342}
{"v": 1	"t": 2032339	"P": 1500.5	"F": 1625}
{"v": 1	"t": 2032359	"P": 1480.75	"F": 1060}
{"v": 1	"t": 2032379	"P": 1488.0	"F": 692}
{"v": 1	"t": 2032400	"P": 1488.25	"F": 298}
{"v": 1	"t": 2032420	"P": 1474.5	"F": 30}
{"v": 1	"t": 2032440	"P": 1456.0	"F": 27}
{"v": 1	"t": 2032461	"P": 1476.5	"F": 25}
{"v": 1	"t": 2032481	"P": 1511.25	"F": 32}
{"v": 1	"t": 2032502	"P": 1378.25	"F": 35}
{"v": 1	"t": 2032522	"P": 1507.75	"F": 62}
{"v": 1	"t": 2032543	"P": 1544.25	"F": 58}
{"v": 1	"t": 2032563	"P": 1415.25	"F": 54}
{"v": 1	"t": 2032584	"P": 1478.5	"F": 70}
{"v": 1	"t": 2032604	"P": 1550.25	"F": 99}
{"v": 1	"t": 2032625	"P": 1460.25	"F": 127}
{"v": 1	"t": 2032645	"P": 1485.25	"F": 207}
{"v": 1	"t": 2032666	"P": 1516.75	"F": 366}
{"v": 1	"t": 2032686	"P": 1515.75	"F": 843}
{"v": 1	"t": 2032706	"P": 1503.75	"F": 1584}
{"v": 1	"t": 2032727	"P": 1513.75	"F": 2245}
{"v": 1	"t": 2032747	"P": 1535.75	"F": 3089}
{"v": 1	"t": 2032767	"P": 1539.0	"F": 3888}
{"v": 1	"t": 2032788	"P": 1545.25	"F": 4542	"C": 46.78	"D": 3286	"sn": 54091930088003	"file": "/data/device_log/data0000.out"	"CO2": 3745.21044921875	"Tp": 25.891891479492188	"H": 22.861967086791992}
{"v": 1	"t": 2032809	"P": 1552.5	"F": 5124}
{"v": 1	"t": 2032830	"P": 1570.5	"F": 5511}
{"v": 1	"t": 2032851	"P": 1569.5	"F": 6098}
{"v": 1	"t": 2032872	"P": 1579.0	"F": 6417}
{"v": 1	"t": 2032892	"P": 1598.25	"F": 6672}
{"v": 1	"t": 2032912	"P": 1587.25	"F": 6849}
{"v": 1	"t": 2032933	"P": 1594.0	"F": 6752}
{"v": 1	"t": 2032953	"P": 1595.5	"F": 7034}
{"v": 1	"t": 2032973	"P": 1605.75	"F": 7146}
{"v": 1	"t": 2032994	"P": 1592.25	"F": 7365}
{"v": 1	"t": 2033014	"P": 1595.25	"F": 7704}
{"v": 1	"t": 2033034	"P": 1607.5	"F": 7346}
{"v": 1	"t": 2033055	"P": 1609.5	"F": 7850}
{"v": 1	"t": 2033075	"P": 1595.5	"F": 7540}
{"v": 1	"t": 2033095	"P": 1597.0	"F": 7380}
{"v": 1	"t": 2033116	"P": 1604.0	"F": 7422}
{"v": 1	"t": 2033136	"P": 1603.0	"F": 7562}
{"v": 1	"t": 2033156	"P": 1602.25	"F": 7506}
{"v": 1	"t": 2033177	"P": 1608.75	"F": 7782}
{"v": 1	"t": 2033197	"P": 1613.25	"F": 7761}
{"v": 1	"t": 2033218	"P": 1600.5	"F": 7834}
{"v": 1	"t": 2033238	"P": 1602.25	"F": 7591}
{"v": 1	"t": 2033258	"P": 1612.75	"F": 7664}
{"v": 1	"t": 2033279	"P": 1601.0	"F": 7657}
{"v": 1	"t": 2033299	"P": 1588.0	"F": 7733}
{"v": 1	"t": 2033319	"P": 1613.5	"F": 7667}
{"v": 1	"t": 2033340	"P": 1608.75	"F": 7857}
{"v": 1	"t": 2033360	"P": 1604.75	"F": 7784}
{"v": 1	"t": 2033380	"P": 1604.0	"F": 8066}
{"v": 1	"t": 2033401	"P": 1628.0	"F": 8226}
{"v": 1	"t": 2033421	"P": 1625.75	"F": 8414}
{"v": 1	"t": 2033441	"P": 1617.25	"F": 8580}
{"v": 1	"t": 2033462	"P": 1627.5	"F": 8869}
{"v": 1	"t": 2033482	"P": 1635.5	"F": 8710}
{"v": 1	"t": 2033502	"P": 1636.0	"F": 9137}
{"v": 1	"t": 2033523	"P": 1621.25	"F": 8785}
{"v": 1	"t": 2033543	"P": 1605.0	"F": 8165}
{"v": 1	"t": 2033563	"P": 1588.5	"F": 7268}
{"v": 1	"t": 2033584	"P": 1570.25	"F": 6316}
{"v": 1	"t": 2033604	"P": 1548.0	"F": 5462}
{"v": 1	"t": 2033624	"P": 1534.0	"F": 4629}
{"v": 1	"t": 2033645	"P": 1525.25	"F": 4001}
{"v": 1	"t": 2033665	"P": 1510.25	"F": 3508}
{"v": 1	"t": 2033685	"P": 1503.5	"F": 3132}
{"v": 1	"t": 2033706	"P": 1510.0	"F": 2756}
{"v": 1	"t": 2033726	"P": 1502.5	"F": 2387}
{"v": 1	"t": 2033747	"P": 1494.5	"F": 1990}
{"v": 1	"t": 2033767	"P": 1508.75	"F": 1756}
{"v": 1	"t": 2033787	"P": 1500.25	"F": 1497}
{"v": 1	"t": 2033808	"P": 1490.75	"F": 1214	"C": 46.8	"D": 3286	"sn": 54091930088003	"file": "/data/device_log/data0000.out"}
{"v": 1	"t": 2033828	"P": 1495.25	"F": 1132}
{"v": 1	"t": 2033849	"P": 1487.25	"F": 930}
{"v": 1	"t": 2033871	"P": 1492.5	"F": 879}
{"v": 1	"t": 2033891	"P": 1486.25	"F": 819}
{"v": 1	"t": 2033911	"P": 1476.75	"F": 807}
{"v": 1	"t": 2033932	"P": 1485.5	"F": 824}
{"v": 1	"t": 2033952	"P": 1496.25	"F": 896}
{"v": 1	"t": 2033972	"P": 1501.75	"F": 1217}
{"v": 1	"t": 2033993	"P": 1505.0	"F": 1623}
{"v": 1	"t": 2034013	"P": 1521.25	"F": 2131}
{"v": 1	"t": 2034033	"P": 1530.5	"F": 2549}
{"v": 1	"t": 2034054	"P": 1532.25	"F": 3386}
{"v": 1	"t": 2034074	"P": 1536.75	"F": 3875}
{"v": 1	"t": 2034094	"P": 1548.5	"F": 4209}
{"v": 1	"t": 2034115	"P": 1555.25	"F": 4580}
{"v": 1	"t": 2034135	"P": 1546.25	"F": 4669}
{"v": 1	"t": 2034156	"P": 1546.25	"F": 4971}
{"v": 1	"t": 2034176	"P": 1562.0	"F": 5135}
{"v": 1	"t": 2034196	"P": 1557.25	"F": 5457}
{"v": 1	"t": 2034217	"P": 1560.25	"F": 5868}
{"v": 1	"t": 2034237	"P": 1573.0	"F": 6271}
{"v": 1	"t": 2034257	"P": 1587.25	"F": 6616}
{"v": 1	"t": 2034278	"P": 1571.5	"F": 6448}
{"v": 1	"t": 2034298	"P": 1576.5	"F": 6167}
{"v": 1	"t": 2034318	"P": 1580.75	"F": 6126}
{"v": 1	"t": 2034339	"P": 1575.75	"F": 6155}
{"v": 1	"t": 2034359	"P": 1584.5	"F": 6291}
{"v": 1	"t": 2034379	"P": 1595.0	"F": 6403}
{"v": 1	"t": 2034400	"P": 1586.75	"F": 6938}
{"v": 1	"t": 2034420	"P": 1582.0	"F": 7026}
{"v": 1	"t": 2034441	"P": 1587.5	"F": 6909}
{"v": 1	"t": 2034461	"P": 1592.25	"F": 7392}
{"v": 1	"t": 2034481	"P": 1588.75	"F": 7089}
{"v": 1	"t": 2034502	"P": 1574.25	"F": 6693}
{"v": 1	"t": 2034522	"P": 1577.75	"F": 6494}
{"v": 1	"t": 2034542	"P": 1577.75	"F": 6132}
{"v": 1	"t": 2034563	"P": 1577.25	"F": 6242}
{"v": 1	"t": 2034583	"P": 1570.75	"F": 6226}
{"v": 1	"t": 2034603	"P": 1584.5	"F": 6377}
{"v": 1	"t": 2034624	"P": 1574.5	"F": 6423}
{"v": 1	"t": 2034644	"P": 1581.5	"F": 6617}
{"v": 1	"t": 2034664	"P": 1586.5	"F": 6603}
{"v": 1	"t": 2034685	"P": 1588.25	"F": 6726}
{"v": 1	"t": 2034705	"P": 1585.25	"F": 6834}
{"v": 1	"t": 2034725	"P": 1575.75	"F": 6466}
{"v": 1	"t": 2034746	"P": 1588.0	"F": 6466}
{"v": 1	"t": 2034766	"P": 1585.75	"F": 6412}
{"v": 1	"t": 2034786	"P": 1575.25	"F": 6437}
{"v": 1	"t": 2034807	"P": 1570.5	"F": 6167}
{"v": 1	"t": 2034827	"P": 1582.5	"F": 6441	"C": 46.76	"D": 3286	"sn": 54091930088003	"file": "/data/device_log/data0000.out"	"CO2": 2755.609375	"Tp": 25.9212646484375	"H": 22.180843353271484}
{"v": 1	"t": 2034849	"P": 1576.0	"F": 6294}
{"v": 1	"t": 2034869	"P": 1576.0	"F": 6190}
{"v": 1	"t": 2034891	"P": 1580.5	"F": 6194}
{"v": 1	"t": 2034911	"P": 1583.5	"F": 6315}
{"v": 1	"t": 2034931	"P": 1574.0	"F": 6462}
{"v": 1	"t": 2034952	"P": 1574.0	"F": 6337}
{"v": 1	"t": 2034972	"P": 1583.75	"F": 6447}
{"v": 1	"t": 2034992	"P": 1578.0	"F": 6239}
{"v": 1	"t": 2035013	"P": 1570.5	"F": 6350}
{"v": 1	"t": 2035033	"P": 1574.75	"F": 6273}
{"v": 1	"t": 2035053	"P": 1589.75	"F": 6414}
{"v": 1	"t": 2035074	"P": 1570.75	"F": 6406}
{"v": 1	"t": 2035094	"P": 1569.25	"F": 6323}
{"v": 1	"t": 2035114	"P": 1581.25	"F": 6277}
{"v": 1	"t": 2035135	"P": 1585.75	"F": 6360}
{"v": 1	"t": 2035155	"P": 1575.25	"F": 6515}
{"v": 1	"t": 2035175	"P": 1562.75	"F": 6498}
{"v": 1	"t": 2035196	"P": 1591.75	"F": 6706}
{"v": 1	"t": 2035216	"P": 1580.0	"F": 6674}
{"v": 1	"t": 2035236	"P": 1576.0	"F": 6653}
{"v": 1	"t": 2035257	"P": 1580.75	"F": 6270}
{"v": 1	"t": 2035277	"P": 1589.75	"F": 6197}
{"v": 1	"t": 2035297	"P": 1591.5	"F": 6337}
{"v": 1	"t": 2035318	"P": 1578.75	"F": 6605}
{"v": 1	"t": 2035338	"P": 1600.75	"F": 7251}
{"v": 1	"t": 2035359	"P": 1600.5	"F": 7312}
{"v": 1	"t": 2035379	"P": 1603.5	"F": 7853}
{"v": 1	"t": 2035399	"P": 1619.75	"F": 7997}
{"v": 1	"t": 2035420	"P": 1615.0	"F": 8176}
{"v": 1	"t": 2035440	"P": 1623.5	"F": 8531}
{"v": 1	"t": 2035460	"P": 1620.75	"F": 8444}
{"v": 1	"t": 2035481	"P": 1626.0	"F": 8490}
{"v": 1	"t": 2035501	"P": 1625.75	"F": 8725}
{"v": 1	"t": 2035521	"P": 1627.75	"F": 8664}
{"v": 1	"t": 2035542	"P": 1636.5	"F": 9322}
{"v": 1	"t": 2035562	"P": 1652.25	"F": 9499}
{"v": 1	"t": 2035582	"P": 1666.5	"F": 10216}
{"v": 1	"t": 2035603	"P": 1649.25	"F": 10520}
{"v": 1	"t": 2035623	"P": 1660.5	"F": 10286}
{"v": 1	"t": 2035643	"P": 1663.25	"F": 10817}
{"v": 1	"t": 2035664	"P": 1653.0	"F": 10404}
{"v": 1	"t": 2035684	"P": 1662.25	"F": 10682}
{"v": 1	"t": 2035704	"P": 1668.25	"F": 10918}
{"v": 1	"t": 2035725	"P": 1678.5	"F": 11046}
{"v": 1	"t": 2035745	"P": 1687.75	"F": 11499}
{"v": 1	"t": 2035765	"P": 1681.0	"F": 11724}
{"v": 1	"t": 2035786	"P": 1695.75	"F": 12532}
{"v": 1	"t": 2035806	"P": 1684.0	"F": 11723}
{"v": 1	"t": 2035826	"P": 1675.75	"F": 11925}
{"v": 1	"t": 2035847	"P": 1673.75	"F": 10932	"C": 46.805	"D": 3286	"sn": 54091930088003	"file": "/data/device_log/data0000.out"}
{"v": 1	"t": 2035868	"P": 1673.75	"F": 10676}
{"v": 1	"t": 2035888	"P": 1672.25	"F": 10993}
{"v": 1	"t": 2035910	"P": 1660.5	"F": 10862}
{"v": 1	"t": 2035931	"P": 1674.5	"F": 11039}
{"v": 1	"t": 2035951	"P": 1673.5	"F": 10992}
{"v": 1	"t": 2035972	"P": 1656.5	"F": 10844}
{"v": 1	"t": 2035992	"P": 1662.5	"F": 10521}
{"v": 1	"t": 2036013	"P": 1651.75	"F": 10629}
{"v": 1	"t": 2036033	"P": 1646.0	"F": 10147}
{"v": 1	"t": 2036054	"P": 1648.25	"F": 10067}
{"v": 1	"t": 2036074	"P": 1643.75	"F": 9057}
{"v": 1	"t": 2036094	"P": 1646.75	"F": 9149}
{"v": 1	"t": 2036115	"P": 1630.0	"F": 8447}
{"v": 1	"t": 2036135	"P": 1622.25	"F": 9025}
{"v": 1	"t": 2036156	"P": 1633.75	"F": 8630}
{"v": 1	"t": 2036176	"P": 1623.5	"F": 8778}
{"v": 1	"t": 2036196	"P": 1611.25	"F": 8811}
{"v": 1	"t": 2036217	"P": 1644.25	"F": 9519}
{"v": 1	"t": 2036237	"P": 1705.75	"F": 11950}
{"v": 1	"t": 2036257	"P": 1763.75	"F": 14348}
{"v": 1	"t": 2036278	"P": 1782.0	"F": 16367}
{"v": 1	"t": 2036298	"P": 1813.25	"F": 18542}
{"v": 1	"t": 2036318	"P": 1841.0	"F": 19185}
{"v": 1	"t": 2036339	"P": 1847.75	"F": 19930}
{"v": 1	"t": 2036359	"P": 1863.5	"F": 20788}
{"v": 1	"t": 2036379	"P": 1880.25	"F": 20178}
{"v": 1	"t": 2036400	"P": 1859.5	"F": 20856}
{"v": 1	"t": 2036420	"P": 1839.5	"F": 19517}
{"v": 1	"t": 2036440	"P": 1816.0	"F": 19132}
{"v": 1	"t": 2036461	"P": 1828.5	"F": 18813}
{"v": 1	"t": 2036481	"P": 1823.5	"F": 19200}
{"v": 1	"t": 2036501	"P": 1812.5	"F": 18318}
{"v": 1	"t": 2036522	"P": 1860.5	"F": 20261}
{"v": 1	"t": 2036542	"P": 1906.5	"F": 20889}
{"v": 1	"t": 2036562	"P": 1925.5	"F": 20732}
{"v": 1	"t": 2036583	"P": 1933.25	"F": 22453}
{"v": 1	"t": 2036603	"P": 1948.0	"F": 21574}
{"v": 1	"t": 2036623	"P": 1932.0	"F": 20939}
{"v": 1	"t": 2036644	"P": 1910.75	"F": 21988}
{"v": 1	"t": 2036664	"P": 1895.75	"F": 21030}
{"v": 1	"t": 2036685	"P": 1882.25	"F": 20799}
{"v": 1	"t": 2036705	"P": 1862.5	"F": 19606}
{"v": 1	"t": 2036725	"P": 1851.75	"F": 19727}
{"v": 1	"t": 2036746	"P": 1863.25	"F": 20847}
{"v": 1	"t": 2036766	"P": 1882.75	"F": 20821}
{"v": 1	"t": 2036786	"P": 1934.25	"F": 21469}
{"v": 1	"t": 2036807	"P": 1962.75	"F": 22886}
{"v": 1	"t": 2036827	"P": 1976.0	"F": 23144}
{"v": 1	"t": 2036847	"P": 1969.5	"F": 22656}
{"v": 1	"t": 2036868	"P": 1913.75	"F": 22058	"C": 46.745	"D": 3286	"sn": 54091930088003	"file": "/data/device_log/data0000.out"	"CO2": 3283.662353515625	"Tp": 25.891891479492188	"H": 21.56145668029785}
{"v": 1	"t": 2036889	"P": 1886.5	"F": 21244}
{"v": 1	"t": 2036910	"P": 1865.25	"F": 20424}
{"v": 1	"t": 2036932	"P": 1839.25	"F": 20502}
{"v": 1	"t": 2036952	"P": 1849.5	"F": 19374}
{"v": 1	"t": 2036972	"P": 1828.0	"F": 19764}
{"v": 1	"t": 2036993	"P": 1821.75	"F": 19300}
{"v": 1	"t": 2037013	"P": 1813.0	"F": 19243}
{"v": 1	"t": 2037033	"P": 1824.75	"F": 19648}
{"v": 1	"t": 2037054	"P": 1806.75	"F": 18411}
{"v": 1	"t": 2037074	"P": 1790.5	"F": 18330}
{"v": 1	"t": 2037094	"P": 1770.0	"F": 17586}
{"v": 1	"t": 2037115	"P": 1755.0	"F": 15398}
{"v": 1	"t": 2037135	"P": 1741.25	"F": 15027}
{"v": 1	"t": 2037155	"P": 1733.5	"F": 14810}
{"v": 1	"t": 2037176	"P": 1710.75	"F": 13730}
{"v": 1	"t": 2037196	"P": 1675.0	"F": 11881}
{"v": 1	"t": 2037217	"P": 1644.25	"F": 10139}
{"v": 1	"t": 2037237	"P": 1630.5	"F": 9014}
{"v": 1	"t": 2037257	"P": 1614.0	"F": 7705}
{"v": 1	"t": 2037277	"P": 1581.75	"F": 6989}
{"v": 1	"t": 2037298	"P": 1569.5	"F": 6621}
{"v": 1	"t": 2037318	"P": 1561.25	"F": 6009}
{"v": 1	"t": 2037338	"P": 1563.75	"F": 6000}
{"v": 1	"t": 2037359	"P": 1549.75	"F": 5782}
{"v": 1	"t": 2037379	"P": 1537.75	"F": 5327}
{"v": 1	"t": 2037399	"P": 1549.75	"F": 4693}
{"v": 1	"t": 2037420	"P": 1572.25	"F": 5074}
{"v": 1	"t": 2037440	"P": 1611.5	"F": 7739}
{"v": 1	"t": 2037460	"P": 1637.25	"F": 9241}
{"v": 1	"t": 2037481	"P": 1638.0	"F": 9500}
{"v": 1	"t": 2037501	"P": 1645.25	"F": 9607}
{"v": 1	"t": 2037521	"P": 1639.5	"F": 9901}
{"v": 1	"t": 2037542	"P": 1659.0	"F": 9510}
{"v": 1	"t": 2037562	"P": 1663.0	"F": 9662}
{"v": 1	"t": 2037582	"P": 1657.25	"F": 9983}
{"v": 1	"t": 2037603	"P": 1640.5	"F": 10188}
{"v": 1	"t": 2037623	"P": 1648.25	"F": 10092}
{"v": 1	"t": 2037643	"P": 1676.25	"F": 11141}
{"v": 1	"t": 2037664	"P": 1700.5	"F": 12951}
{"v": 1	"t": 2037684	"P": 1728.75	"F": 14092}
{"v": 1	"t": 2037704	"P": 1723.0	"F": 14373}
{"v": 1	"t": 2037725	"P": 1695.5	"F": 13311}
{"v": 1	"t": 2037745	"P": 1644.75	"F": 11470}
{"v": 1	"t": 2037766	"P": 1631.5	"F": 8353}
{"v": 1	"t": 2037786	"P": 1595.75	"F": 6828}
{"v": 1	"t": 2037806	"P": 1551.75	"F": 5535}
{"v": 1	"t": 2037827	"P": 1533.75	"F": 4151}
{"v": 1	"t": 2037847	"P": 1517.75	"F": 2799}
{"v": 1	"t": 2037867	"P": 1498.5	"F": 1926}
{"v": 1	"t": 2037888	"P": 1478.5	"F": 1284	"C": 46.77	"D": 3286	"sn": 54091930088003	"file": "/data/device_log/data0000.out"}
{"v": 1	"t": 2037908	"P": 1482.25	"F": 725}
{"v": 1	"t": 2037929	"P": 1470.75	"F": 194}
{"v": 1	"t": 2037952	"P": 1441.5	"F": 18}
{"v": 1	"t": 2037972	"P": 1430.25	"F": 6}
{"v": 1	"t": 2037992	"P": 1442.75	"F": 6}
{"v": 1	"t": 2038013	"P": 1395.75	"F": 2}
{"v": 1	"t": 2038033	"P": 1405.0	"F": 4}
{"v": 1	"t": 2038053	"P": 1422.25	"F": 4}
{"v": 1	"t": 2038074	"P": 1404.75	"F": 4}
{"v": 1	"t": 2038094	"P": 1399.75	"F": 4}
{"v": 1	"t": 2038114	"P": 1418.5	"F": 6}
{"v": 1	"t": 2038135	"P": 1484.25	"F": 44}
{"v": 1	"t": 2038155	"P": 1513.0	"F": 533}
{"v": 1	"t": 2038175	"P": 1517.0	"F": 3015}
{"v": 1	"t": 2038196	"P": 1551.0	"F": 4613}
{"v": 1	"t": 2038216	"P": 1564.5	"F": 5413}
{"v": 1	"t": 2038236	"P": 1566.75	"F": 5531}
{"v": 1	"t": 2038257	"P": 1563.0	"F": 5672}
{"v": 1	"t": 2038277	"P": 1582.25	"F": 5398}
{"v": 1	"t": 2038298	"P": 1569.25	"F": 5539}
{"v": 1	"t": 2038318	"P": 1570.25	"F": 6101}
{"v": 1	"t": 2038338	"P": 1582.75	"F": 6298}
{"v": 1	"t": 2038359	"P": 1582.25	"F": 6584}
{"v": 1	"t": 2038379	"P": 1569.5	"F": 6949}
{"v": 1	"t": 2038399	"P": 1568.75	"F": 7023}
{"v": 1	"t": 2038420	"P": 1552.0	"F": 5798}
{"v": 1	"t": 2038440	"P": 1516.0	"F": 4260}
{"v": 1	"t": 2038460	"P": 1503.0	"F": 2595}
{"v": 1	"t": 2038481	"P": 1492.75	"F": 997}
{"v": 1	"t": 2038501	"P": 1450.5	"F": 29}
{"v": 1	"t": 2038521	"P": 1455.75	"F": 4}
{"v": 1	"t": 2038542	"P": 1436.25	"F": 9}
{"v": 1	"t": 2038562	"P": 1384.25	"F": 8}
{"v": 1	"t": 2038582	"P": 1394.0	"F": 16}
{"v": 1	"t": 2038603	"P": 1530.75	"F": 31}
{"v": 1	"t": 2038623	"P": 1310.5	"F": 5}
{"v": 1	"t": 2038643	"P": 1368.75	"F": 10}
{"v": 1	"t": 2038664	"P": 1532.0	"F": 21}
{"v": 1	"t": 2038684	"P": 1348.5	"F": 5}
{"v": 1	"t": 2038704	"P": 1345.0	"F": 19}
{"v": 1	"t": 2038725	"P": 1474.0	"F": 35}
{"v": 1	"t": 2038745	"P": 1433.75	"F": 33}
{"v": 1	"t": 2038765	"P": 1469.5	"F": 98}
{"v": 1	"t": 2038786	"P": 1530.0	"F": 209}
{"v": 1	"t": 2038811	"P": 1507.75	"F": 736}
{"v": 1	"t": 2038831	"P": 1513.0	"F": 1889}
{"v": 1	"t": 2038852	"P": 1518.25	"F": 2679}
{"v": 1	"t": 2038872	"P": 1533.75	"F": 3376}
{"v": 1	"t": 2038892	"P": 1538.75	"F": 3707}
{"v": 1	"t": 2038913	"P": 1535.0	"F": 3871	"C": 46.785	"D": 3286	"sn": 54091930088003	"file": "/data/device_log/data0000.out"	"CO2": 7254.0830078125	"Tp": 25.947967529296875	"H": 21.4896297454834}
{"v": 1	"t": 2038934	"P": 1550.5	"F": 4306}
{"v": 1	"t": 2038954	"P": 1551.25	"F": 5195}
{"v": 1	"t": 2038975	"P": 1559.25	"F": 5465}
{"v": 1	"t": 2038995	"P": 1561.0	"F": 5488}
{"v": 1	"t": 2039015	"P": 1554.25	"F": 5758}
{"v": 1	"t": 2039036	"P": 1582.25	"F": 5853}
{"v": 1	"t": 2039056	"P": 1568.0	"F": 5888}
{"v": 1	"t": 2039077	"P": 1551.75	"F": 5728}
{"v": 1	"t": 2039097	"P": 1559.5	"F": 5145}
{"v": 1	"t": 2039117	"P": 1558.25	"F": 5116}
{"v": 1	"t": 2039138	"P": 1552.0	"F": 5132}
{"v": 1	"t": 2039158	"P": 1554.75	"F": 5171}
{"v": 1	"t": 2039178	"P": 1559.5	"F": 5058}
{"v": 1	"t": 2039199	"P": 1543.25	"F": 5073}
{"v": 1	"t": 2039219	"P": 1549.0	"F": 5169}
{"v": 1	"t": 2039240	"P": 1559.0	"F": 5243}
{"v": 1	"t": 2039260	"P": 1556.0	"F": 5243}
{"v": 1	"t": 2039280	"P": 1546.75	"F": 5153}
{"v": 1	"t": 2039301	"P": 1566.75	"F": 5269}
{"v": 1	"t": 2039321	"P": 1563.5	"F": 5417}
{"v": 1	"t": 2039342	"P": 1571.75	"F": 5545}
{"v": 1	"t": 2039362	"P": 1571.25	"F": 5602}
{"v": 1	"t": 2039383	"P": 1556.25	"F": 5753}
{"v": 1	"t": 2039403	"P": 1560.75	"F": 5859}
{"v": 1	"t": 2039424	"P": 1558.5	"F": 5732}
{"v": 1	"t": 2039444	"P": 1555.0	"F": 5601}
{"v": 1	"t": 2039465	"P": 1562.75	"F": 5600}
{"v": 1	"t": 2039485	"P": 1564.5	"F": 5680}
{"v": 1	"t": 2039505	"P": 1574.5	"F": 6206}
{"v": 1	"t": 2039526	"P": 1585.25	"F": 6484}
{"v": 1	"t": 2039546	"P": 1570.5	"F": 6646}
{"v": 1	"t": 2039567	"P": 1558.5	"F": 6542}
{"v": 1	"t": 2039587	"P": 1577.5	"F": 6274}
{"v": 1	"t": 2039607	"P": 1566.25	"F": 5989}
{"v": 1	"t": 2039628	"P": 1561.25	"F": 5812}
{"v": 1	"t": 2039648	"P": 1569.5	"F": 5895}
{"v": 1	"t": 2039668	"P": 1584.25	"F": 6476}
{"v": 1	"t": 2039689	"P": 1587.5	"F": 6868}
{"v": 1	"t": 2039709	"P": 1580.5	"F": 7333}
{"v": 1	"t": 2039730	"P": 1594.75	"F": 7343}
{"v": 1	"t": 2039750	"P": 1589.5	"F": 7327}
{"v": 1	"t": 2039770	"P": 1594.0	"F": 7166}
{"v": 1	"t": 2039791	"P": 1587.5	"F": 7075}
{"v": 1	"t": 2039811	"P": 1578.0	"F": 6541}
{"v": 1	"t": 2039831	"P": 1565.0	"F": 6026}
{"v": 1	"t": 2039852	"P": 1567.5	"F": 5906}
{"v": 1	"t": 2039872	"P": 1590.5	"F": 6240}
{"v": 1	"t": 2039892	"P": 1590.75	"F": 6398}
{"v": 1	"t": 2039913	"P": 1580.0	"F": 7003}
{"v": 1	"t": 2039933	"P": 1598.25	"F": 7126	"C": 46.785	"D": 3286	"sn": 54091930088003	"file": "/data/device_log/data0000.out"}
{"v": 1	"t": 2039954	"P": 1594.75	"F": 7428}
{"v": 1	"t": 2039974	"P": 1579.0	"F": 7186}
{"v": 1	"t": 2039994	"P": 1592.0	"F": 6841}
{"v": 1	"t": 2040015	"P": 1590.25	"F": 6753}
{"v": 1	"t": 2040035	"P": 1569.75	"F": 6394}
{"v": 1	"t": 2040056	"P": 1578.0	"F": 6114}
{"v": 1	"t": 2040076	"P": 1587.25	"F": 6171}
{"v": 1	"t": 2040096	"P": 1589.0	"F": 6680}
{"v": 1	"t": 2040117	"P": 1584.0	"F": 7429}
{"v": 1	"t": 2040137	"P": 1603.25	"F": 7419}
{"v": 1	"t": 2040157	"P": 1606.25	"F": 7639}
{"v": 1	"t": 2040178	"P": 1581.25	"F": 7335}
{"v": 1	"t": 2040198	"P": 1606.75	"F": 7188}
{"v": 1	"t": 2040218	"P": 1596.25	"F": 7088}
{"v": 1	"t": 2040239	"P": 1596.5	"F": 7172}
{"v": 1	"t": 2040259	"P": 1584.25	"F": 6931}
{"v": 1	"t": 2040280	"P": 1606.75	"F": 7130}
{"v": 1	"t": 2040300	"P": 1606.5	"F": 7650}
{"v": 1	"t": 2040320	"P": 1609.25	"F": 7772}
{"v": 1	"t": 2040341	"P": 1622.0	"F": 7968}
{"v": 1	"t": 2040361	"P": 1634.25	"F": 8497}
{"v": 1	"t": 2040381	"P": 1625.5	"F": 9092}
{"v": 1	"t": 2040402	"P": 1620.75	"F": 8756}
{"v": 1	"t": 2040422	"P": 1637.75	"F": 8686}
{"v": 1	"t": 2040442	"P": 1625.0	"F": 8059}
{"v": 1	"t": 2040463	"P": 1626.5	"F": 8706}
{"v": 1	"t": 2040483	"P": 1628.0	"F": 8386}
{"v": 1	"t": 2040503	"P": 1621.5	"F": 8024}
{"v": 1	"t": 2040524	"P": 1608.75	"F": 8239}
{"v": 1	"t": 2040544	"P": 1622.25	"F": 8169}
{"v": 1	"t": 2040565	"P": 1622.0	"F": 8310}
{"v": 1	"t": 2040585	"P": 1619.25	"F": 8540}
{"v": 1	"t": 2040605	"P": 1613.5	"F": 8439}
{"v": 1	"t": 2040626	"P": 1625.25	"F": 8757}
{"v": 1	"t": 2040646	"P": 1636.0	"F": 8633}
{"v": 1	"t": 2040666	"P": 1615.75	"F": 8450}
{"v": 1	"t": 2040687	"P": 1628.0	"F": 8408}
{"v": 1	"t": 2040707	"P": 1636.5	"F": 8743}
{"v": 1	"t": 2040728	"P": 1629.75	"F": 8750}
{"v": 1	"t": 2040748	"P": 1620.0	"F": 8684}
{"v": 1	"t": 2040768	"P": 1635.0	"F": 9032}
{"v": 1	"t": 2040789	"P": 1624.5	"F": 8629}
{"v": 1	"t": 2040809	"P": 1611.5	"F": 8580}
{"v": 1	"t": 2040829	"P": 1613.25	"F": 8338}
{"v": 1	"t": 2040850	"P": 1620.0	"F": 8085}
{"v": 1	"t": 2040870	"P": 1604.75	"F": 7978}
{"v": 1	"t": 2040890	"P": 1604.25	"F": 7651}
{"v": 1	"t": 2040911	"P": 1606.25	"F": 7489}
{"v": 1	"t": 2040931	"P": 1596.75	"F": 7732}
{"v": 1	"t": 2040952	"P": 1590.25	"F": 7363	"C": 46.78	"D": 3286	"sn": 54091930088003	"file": "/data/device_log/data0000.out"	"CO2": 6209.10498046875	"Tp": 25.977340698242188	"H": 24.091583251953125}
{"v": 1	"t": 2040972	"P": 1611.0	"F": 7624}
{"v": 1	"t": 2040992	"P": 1599.75	"F": 7547}
{"v": 1	"t": 2041013	"P": 1597.5	"F": 7563}
{"v": 1	"t": 2041033	"P": 1608.0	"F": 7030}
{"v": 1	"t": 2041053	"P": 1600.0	"F": 7201}
{"v": 1	"t": 2041074	"P": 1578.75	"F": 7050}
{"v": 1	"t": 2041094	"P": 1596.0	"F": 6855}
{"v": 1	"t": 2041115	"P": 1601.75	"F": 7057}
{"v": 1	"t": 2041135	"P": 1590.25	"F": 7109}
{"v": 1	"t": 2041155	"P": 1594.75	"F": 6997}
{"v": 1	"t": 2041176	"P": 1600.0	"F": 7136}
{"v": 1	"t": 2041196	"P": 1595.25	"F": 7413}
{"v": 1	"t": 2041216	"P": 1588.75	"F": 7638}
{"v": 1	"t": 2041237	"P": 1591.75	"F": 7558}
{"v": 1	"t": 2041257	"P": 1603.5	"F": 7268}
{"v": 1	"t": 2041278	"P": 1586.5	"F": 7096}
{"v": 1	"t": 2041298	"P": 1573.5	"F": 7097}
{"v": 1	"t": 2041318	"P": 1592.0	"F": 6895}
{"v": 1	"t": 2041339	"P": 1581.25	"F": 6822}
{"v": 1	"t": 2041359	"P": 1566.0	"F": 6771}
{"v": 1	"t": 2041379	"P": 1578.25	"F": 6750}
{"v": 1	"t": 2041400	"P": 1574.0	"F": 6245}
{"v": 1	"t": 2041420	"P": 1565.0	"F": 6195}
{"v": 1	"t": 2041440	"P": 1567.0	"F": 5987}
{"v": 1	"t": 2041461	"P": 1588.75	"F": 6308}
{"v": 1	"t": 2041481	"P": 1581.75	"F": 6373}
{"v": 1	"t": 2041502	"P": 1572.75	"F": 6463}
{"v": 1	"t": 2041522	"P": 1584.0	"F": 6594}
{"v": 1	"t": 2041542	"P": 1584.5	"F": 6641}
{"v": 1	"t": 2041563	"P": 1573.5	"F": 6579}
{"v": 1	"t": 2041583	"P": 1580.5	"F": 6479}
{"v": 1	"t": 2041603	"P": 1584.75	"F": 6625}
{"v": 1	"t": 2041624	"P": 1575.25	"F": 6639}
{"v": 1	"t": 2041644	"P": 1581.25	"F": 6810}
{"v": 1	"t": 2041665	"P": 1582.75	"F": 6683}
{"v": 1	"t": 2041685	"P": 1577.5	"F": 6610}
{"v": 1	"t": 2041705	"P": 1582.5	"F": 6912}
{"v": 1	"t": 2041726	"P": 1584.25	"F": 6573}
{"v": 1	"t": 2041746	"P": 1575.25	"F": 6461}
{"v": 1	"t": 2041766	"P": 1580.25	"F": 6049}
{"v": 1	"t": 2041787	"P": 1590.25	"F": 7048}
{"v": 1	"t": 2041807	"P": 1605.0	"F": 7606}
{"v": 1	"t": 2041827	"P": 1591.5	"F": 7218}
{"v": 1	"t": 2041848	"P": 1593.25	"F": 7063}
{"v": 1	"t": 2041868	"P": 1628.75	"F": 8322}
{"v": 1	"t": 2041889	"P": 1637.5	"F": 8821}
{"v": 1	"t": 2041909	"P": 1618.5	"F": 8850}
{"v": 1	"t": 2041929	"P": 1624.5	"F": 9058}
{"v": 1	"t": 2041950	"P": 1640.25	"F": 8649}
{"v": 1	"t": 2041970	"P": 1634.25	"F": 9276	"C": 46.8	"D": 3286	"sn": 54091930088003	"file": "/data/device_log/data0000.out"	"CO2": 4592.09765625	"Tp": 25.990692138671875	"H": 26.631591796875}
{"v": 1	"t": 2041991	"P": 1637.25	"F": 8644}
{"v": 1	"t": 2042011	"P": 1625.25	"F": 9007}
{"v": 1	"t": 2042032	"P": 1624.25	"F": 8756}
{"v": 1	"t": 2042052	"P": 1628.0	"F": 8254}
{"v": 1	"t": 2042073	"P": 1607.5	"F": 7908}
{"v": 1	"t": 2042093	"P": 1611.75	"F": 8293}
{"v": 1	"t": 2042113	"P": 1630.0	"F": 8895}
{"v": 1	"t": 2042134	"P": 1620.75	"F": 8835}
{"v": 1	"t": 2042154	"P": 1609.5	"F": 8834}
{"v": 1	"t": 2042174	"P": 1628.25	"F": 8526}
{"v": 1	"t": 2042195	"P": 1616.5	"F": 8637}
{"v": 1	"t": 2042215	"P": 1622.75	"F": 8467}
{"v": 1	"t": 2042236	"P": 1614.5	"F": 8335}
{"v": 1	"t": 2042256	"P": 1623.75	"F": 8080}
{"v": 1	"t": 2042276	"P": 1617.0	"F": 7943}
{"v": 1	"t": 2042297	"P": 1609.0	"F": 7871}
{"v": 1	"t": 2042317	"P": 1628.75	"F": 8130}
{"v": 1	"t": 2042337	"P": 1615.5	"F": 8324}
{"v": 1	"t": 2042358	"P": 1618.75	"F": 8604}
{"v": 1	"t": 2042378	"P": 1625.25	"F": 8616}
{"v": 1	"t": 2042398	"P": 1617.0	"F": 8440}
{"v": 1	"t": 2042419	"P": 1600.25	"F": 8062}
{"v": 1	"t": 2042439	"P": 1606.75	"F": 8241}
{"v": 1	"t": 2042460	"P": 1622.5	"F": 8097}
{"v": 1	"t": 2042480	"P": 1605.5	"F": 7971}
{"v": 1	"t": 2042500	"P": 1602.5	"F": 8031}
{"v": 1	"t": 2042521	"P": 1604.0	"F": 7994}
{"v": 1	"t": 2042541	"P": 1611.75	"F": 8048}
{"v": 1	"t": 2042561	"P": 1597.25	"F": 7775}
{"v": 1	"t": 2042582	"P": 1607.25	"F": 7893}
{"v": 1	"t": 2042602	"P": 1614.75	"F": 7805}
{"v": 1	"t": 2042622	"P": 1604.25	"F": 7689}
{"v": 1	"t": 2042643	"P": 1611.25	"F": 7688}
{"v": 1	"t": 2042663	"P": 1607.75	"F": 7766}
{"v": 1	"t": 2042684	"P": 1609.75	"F": 7733}
{"v": 1	"t": 2042704	"P": 1602.0	"F": 7621}
{"v": 1	"t": 2042724	"P": 1607.0	"F": 8097}
{"v": 1	"t": 2042745	"P": 1624.75	"F": 8277}
{"v": 1	"t": 2042765	"P": 1601.25	"F": 8170}
{"v": 1	"t": 2042786	"P": 1618.25	"F": 7866}
{"v": 1	"t": 2042806	"P": 1624.25	"F": 8103}
{"v": 1	"t": 2042827	"P": 1607.25	"F": 8088}
{"v": 1	"t": 2042847	"P": 1621.0	"F": 7845}
{"v": 1	"t": 2042868	"P": 1583.75	"F": 7174}
{"v": 1	"t": 2042888	"P": 1587.5	"F": 6857}
{"v": 1	"t": 2042908	"P": 1585.25	"F": 6258}
{"v": 1	"t": 2042929	"P": 1574.25	"F": 5987}
{"v": 1	"t": 2042949	"P": 1570.0	"F": 5978}
{"v": 1	"t": 2042969	"P": 1594.5	"F": 6457}
{"v": 1	"t": 2042990	"P": 1594.25	"F": 7265	"C": 46.76	"D": 3286	"sn": 54091930088003	"file": "/data/device_log/data0000.out"}
{"v": 1	"t": 2043010	"P": 1585.5	"F": 7256}
{"v": 1	"t": 2043031	"P": 1597.75	"F": 6979}
{"v": 1	"t": 2043051	"P": 1593.75	"F": 7276}
{"v": 1	"t": 2043071	"P": 1581.25	"F": 6667}
{"v": 1	"t": 2043092	"P": 1583.25	"F": 6374}
{"v": 1	"t": 2043112	"P": 1595.75	"F": 6531}
{"v": 1	"t": 2043133	"P": 1595.25	"F": 7001}
{"v": 1	"t": 2043153	"P": 1602.25	"F": 7670}
{"v": 1	"t": 2043173	"P": 1631.0	"F": 8291}
{"v": 1	"t": 2043194	"P": 1618.75	"F": 8400}
{"v": 1	"t": 2043214	"P": 1620.5	"F": 8882}
{"v": 1	"t": 2043234	"P": 1620.0	"F": 8184}
{"v": 1	"t": 2043255	"P": 1596.5	"F": 7254}
{"v": 1	"t": 2043275	"P": 1585.25	"F": 7061}
{"v": 1	"t": 2043296	"P": 1589.5	"F": 6973}
{"v": 1	"t": 2043316	"P": 1594.75	"F": 7325}
{"v": 1	"t": 2043336	"P": 1604.25	"F": 8000}
{"v": 1	"t": 2043357	"P": 1617.75	"F": 8603}
{"v": 1	"t": 2043377	"P": 1606.25	"F": 7908}
{"v": 1	"t": 2043398	"P": 1591.0	"F": 7778}
{"v": 1	"t": 2043418	"P": 1587.5	"F": 6863}
{"v": 1	"t": 2043438	"P": 1595.25	"F": 6901}
{"v": 1	"t": 2043459	"P": 1594.25	"F": 6778}
{"v": 1	"t": 2043479	"P": 1591.25	"F": 7110}
{"v": 1	"t": 2043500	"P": 1605.0	"F": 7616}
{"v": 1	"t": 2043520	"P": 1599.5	"F": 7576}
{"v": 1	"t": 2043540	"P": 1591.0	"F": 7484}
{"v": 1	"t": 2043561	"P": 1607.0	"F": 7250}
{"v": 1	"t": 2043581	"P": 1606.75	"F": 7415}
{"v": 1	"t": 2043601	"P": 1590.75	"F": 7036}
{"v": 1	"t": 2043622	"P": 1590.5	"F": 7078}
{"v": 1	"t": 2043642	"P": 1612.75	"F": 7322}
{"v": 1	"t": 2043662	"P": 1610.5	"F": 7550}
{"v": 1	"t": 2043683	"P": 1603.75	"F": 7715}
{"v": 1	"t": 2043703	"P": 1606.0	"F": 7796}
{"v": 1	"t": 2043723	"P": 1598.75	"F": 7656}
{"v": 1	"t": 2043744	"P": 1592.25	"F": 7615}
{"v": 1	"t": 2043764	"P": 1586.25	"F": 7359}
{"v": 1	"t": 2043784	"P": 1591.25	"F": 7110}
{"v": 1	"t": 2043805	"P": 1597.5	"F": 7131}
{"v": 1	"t": 2043825	"P": 1594.25	"F": 6981}
{"v": 1	"t": 2043845	"P": 1595.75	"F": 6781}
{"v": 1	"t": 2043866	"P": 1602.5	"F": 7213}
{"v": 1	"t": 2043886	"P": 1618.0	"F": 7908}
{"v": 1	"t": 2043906	"P": 1623.5	"F": 8375}
{"v": 1	"t": 2043927	"P": 1616.5	"F": 8895}
{"v": 1	"t": 2043947	"P": 1633.75	"F": 8688}
{"v": 1	"t": 2043967	"P": 1617.25	"F": 8440}
{"v": 1	"t": 2043988	"P": 1598.75	"F": 8331}
{"v": 1	"t": 2044008	"P": 1616.25	"F": 8236	"C": 46.79	"D": 3286	"sn": 54091930088003	"file": "/data/device_log/data0000.out"	"CO2": 5311.16552734375	"Tp": 26.0067138671875	"H": 27.713340759277344}
{"v": 1	"t": 2044029	"P": 1607.25	"F": 7596}
{"v": 1	"t": 2044050	"P": 1620.75	"F": 7613}
{"v": 1	"t": 2044070	"P": 1614.25	"F": 8043}
{"v": 1	"t": 2044091	"P": 1628.5	"F": 8730}
{"v": 1	"t": 2044111	"P": 1630.25	"F": 9043}
{"v": 1	"t": 2044131	"P": 1633.5	"F": 8934}
{"v": 1	"t": 2044152	"P": 1624.0	"F": 8805}
{"v": 1	"t": 2044172	"P": 1621.5	"F": 8378}
{"v": 1	"t": 2044192	"P": 1624.5	"F": 8436}
{"v": 1	"t": 2044212	"P": 1606.75	"F": 7856}
{"v": 1	"t": 2044233	"P": 1606.5	"F": 7920}
{"v": 1	"t": 2044253	"P": 1619.5	"F": 7663}
{"v": 1	"t": 2044273	"P": 1622.25	"F": 8318}
{"v": 1	"t": 2044294	"P": 1614.75	"F": 8451}
{"v": 1	"t": 2044314	"P": 1618.25	"F": 8347}
{"v": 1	"t": 2044334	"P": 1635.5	"F": 8706}
{"v": 1	"t": 2044355	"P": 1631.0	"F": 8997}
{"v": 1	"t": 2044375	"P": 1622.5	"F": 9162}
{"v": 1	"t": 2044395	"P": 1619.5	"F": 8970}
{"v": 1	"t": 2044416	"P": 1632.5	"F": 8365}
{"v": 1	"t": 2044436	"P": 1613.0	"F": 8194}
{"v": 1	"t": 2044456	"P": 1615.75	"F": 7984}
{"v": 1	"t": 2044477	"P": 1597.0	"F": 7785}
{"v": 1	"t": 2044497	"P": 1621.0	"F": 7703}
{"v": 1	"t": 2044517	"P": 1611.0	"F": 7717}
{"v": 1	"t": 2044538	"P": 1596.75	"F": 7579}
{"v": 1	"t": 2044558	"P": 1606.25	"F": 7535}
{"v": 1	"t": 2044578	"P": 1612.0	"F": 7581}
{"v": 1	"t": 2044599	"P": 1614.5	"F": 7758}
{"v": 1	"t": 2044619	"P": 1612.0	"F": 7860}
{"v": 1	"t": 2044639	"P": 1620.5	"F": 8219}
{"v": 1	"t": 2044660	"P": 1630.5	"F": 8606}
{"v": 1	"t": 2044680	"P": 1633.75	"F": 8628}
{"v": 1	"t": 2044700	"P": 1629.25	"F": 9637}
{"v": 1	"t": 2044721	"P": 1661.0	"F": 9972}
{"v": 1	"t": 2044741	"P": 1645.5	"F": 9553}
{"v": 1	"t": 2044761	"P": 1612.0	"F": 8911}
{"v": 1	"t": 2044782	"P": 1605.75	"F": 7963}
{"v": 1	"t": 2044802	"P": 1618.25	"F": 7625}
{"v": 1	"t": 2044822	"P": 1611.5	"F": 7397}
{"v": 1	"t": 2044843	"P": 1611.0	"F": 7649}
{"v": 1	"t": 2044863	"P": 1613.75	"F": 7843}
{"v": 1	"t": 2044883	"P": 1632.0	"F": 8350}
{"v": 1	"t": 2044904	"P": 1637.25	"F": 8061}
{"v": 1	"t": 2044924	"P": 1623.25	"F": 8834}
{"v": 1	"t": 2044944	"P": 1628.0	"F": 8836}
{"v": 1	"t": 2044965	"P": 1628.75	"F": 9200}
{"v": 1	"t": 2044985	"P": 1611.75	"F": 8450}
{"v": 1	"t": 2045005	"P": 1595.5	"F": 7923}
{"v": 1	"t": 2045026	"P": 1589.0	"F": 7510	"C": 46.81	"D": 3286	"sn": 54091930088003	"file": "/data/device_log/data0000.out"}
{"v": 1	"t": 2045046	"P": 1602.0	"F": 7594}
{"v": 1	"t": 2045066	"P": 1598.0	"F": 7882}
{"v": 1	"t": 2045087	"P": 1600.5	"F": 8025}
{"v": 1	"t": 2045107	"P": 1607.5	"F": 8236}
{"v": 1	"t": 2045127	"P": 1607.0	"F": 8230}
{"v": 1	"t": 2045148	"P": 1587.75	"F": 8303}
{"v": 1	"t": 2045168	"P": 1594.5	"F": 7999}
{"v": 1	"t": 2045188	"P": 1603.5	"F": 7582}
{"v": 1	"t": 2045209	"P": 1586.25	"F": 7342}
{"v": 1	"t": 2045229	"P": 1572.0	"F": 7236}
{"v": 1	"t": 2045249	"P": 1572.75	"F": 6563}
{"v": 1	"t": 2045270	"P": 1577.0	"F": 6125}
{"v": 1	"t": 2045290	"P": 1557.5	"F": 5915}
{"v": 1	"t": 2045311	"P": 1560.0	"F": 5680}
{"v": 1	"t": 2045331	"P": 1562.0	"F": 5456}
{"v": 1	"t": 2045351	"P": 1553.5	"F": 5237}
{"v": 1	"t": 2045372	"P": 1542.25	"F": 5141}
{"v": 1	"t": 2045392	"P": 1560.0	"F": 4976}
{"v": 1	"t": 2045412	"P": 1555.75	"F": 5083}
{"v": 1	"t": 2045433	"P": 1551.0	"F": 5366}
{"v": 1	"t": 2045453	"P": 1559.75	"F": 5361}
{"v": 1	"t": 2045474	"P": 1555.75	"F": 5359}
{"v": 1	"t": 2045494	"P": 1546.25	"F": 5494}
{"v": 1	"t": 2045514	"P": 1559.5	"F": 5667}
{"v": 1	"t": 2045535	"P": 1570.5	"F": 5825}
{"v": 1	"t": 2045555	"P": 1561.0	"F": 6155}
{"v": 1	"t": 2045575	"P": 1557.75	"F": 6153}
{"v": 1	"t": 2045596	"P": 1568.25	"F": 6158}
{"v": 1	"t": 2045616	"P": 1569.75	"F": 6014}
{"v": 1	"t": 2045637	"P": 1565.25	"F": 6049}
{"v": 1	"t": 2045657	"P": 1576.75	"F": 6299}
{"v": 1	"t": 2045677	"P": 1592.75	"F": 6506}
{"v": 1	"t": 2045698	"P": 1607.5	"F": 7220}
{"v": 1	"t": 2045718	"P": 1615.25	"F": 8150}
{"v": 1	"t": 2045738	"P": 1645.25	"F": 9345}
{"v": 1	"t": 2045759	"P": 1623.25	"F": 9978}
{"v": 1	"t": 2045779	"P": 1616.0	"F": 8731}
{"v": 1	"t": 2045800	"P": 1596.75	"F": 7442}
{"v": 1	"t": 2045820	"P": 1570.75	"F": 6063}
{"v": 1	"t": 2045840	"P": 1551.0	"F": 5321}
{"v": 1	"t": 2045861	"P": 1560.75	"F": 4864}
{"v": 1	"t": 2045881	"P": 1546.75	"F": 4334}
{"v": 1	"t": 2045902	"P": 1530.5	"F": 4265}
{"v": 1	"t": 2045922	"P": 1532.5	"F": 4142}
{"v": 1	"t": 2045942	"P": 1521.0	"F": 3924}
{"v": 1	"t": 2045963	"P": 1500.75	"F": 3552}
{"v": 1	"t": 2045983	"P": 1494.25	"F": 2870}
{"v": 1	"t": 2046003	"P": 1496.5	"F": 2151}
{"v": 1	"t": 2046024	"P": 1488.25	"F": 1406}
{"v": 1	"t": 2046044	"P": 1487.75	"F": 684	"C": 46.835	"D": 3286	"sn": 54091930088003	"file": "/data/device_log/data0000.out"	"CO2": 5722.919921875	"Tp": 26.0067138671875	"H": 27.267240524291992}
{"v": 1	"t": 2046066	"P": 1495.5	"F": 313}
{"v": 1	"t": 2046086	"P": 1505.0	"F": 91}
{"v": 1	"t": 2046108	"P": 1514.25	"F": 92}
{"v": 1	"t": 2046129	"P": 1507.25	"F": 225}
{"v": 1	"t": 2046149	"P": 1506.25	"F": 843}
{"v": 1	"t": 2046170	"P": 1521.0	"F": 1935}
{"v": 1	"t": 2046190	"P": 1516.75	"F": 2901}
{"v": 1	"t": 2046210	"P": 1531.0	"F": 3791}
{"v": 1	"t": 2046231	"P": 1548.5	"F": 4591}
{"v": 1	"t": 2046251	"P": 1557.75	"F": 5142}
{"v": 1	"t": 2046271	"P": 1558.75	"F": 5683}
{"v": 1	"t": 2046292	"P": 1577.25	"F": 6187}
{"v": 1	"t": 2046312	"P": 1593.25	"F": 6614}
{"v": 1	"t": 2046333	"P": 1599.5	"F": 7311}
{"v": 1	"t": 2046353	"P": 1614.0	"F": 7902}
{"v": 1	"t": 2046373	"P": 1636.75	"F": 8592}
{"v": 1	"t": 2046394	"P": 1623.5	"F": 8565}
{"v": 1	"t": 2046414	"P": 1627.0	"F": 8975}
{"v": 1	"t": 2046435	"P": 1638.5	"F": 9255}
{"v": 1	"t": 2046455	"P": 1628.75	"F": 9207}
{"v": 1	"t": 2046476	"P": 1633.5	"F": 9373}
{"v": 1	"t": 2046496	"P": 1653.25	"F": 9423}
{"v": 1	"t": 2046516	"P": 1629.5	"F": 9703}
{"v": 1	"t": 2046537	"P": 1638.75	"F": 9742}
{"v": 1	"t": 2046557	"P": 1644.75	"F": 9197}
{"v": 1	"t": 2046578	"P": 1640.0	"F": 9145}
{"v": 1	"t": 2046598	"P": 1645.5	"F": 9311}
{"v": 1	"t": 2046619	"P": 1641.0	"F": 9211}
{"v": 1	"t": 2046639	"P": 1643.25	"F": 9362}
{"v": 1	"t": 2046659	"P": 1640.0	"F": 8896}
{"v": 1	"t": 2046680	"P": 1640.25	"F": 9332}
{"v": 1	"t": 2046700	"P": 1634.25	"F": 9124}
{"v": 1	"t": 2046721	"P": 1629.5	"F": 8988}
{"v": 1	"t": 2046741	"P": 1645.75	"F": 9574}
{"v": 1	"t": 2046761	"P": 1631.25	"F": 8926}
{"v": 1	"t": 2046782	"P": 1633.25	"F": 9365}
{"v": 1	"t": 2046802	"P": 1628.25	"F": 9247}
{"v": 1	"t": 2046823	"P": 1637.75	"F": 9051}
{"v": 1	"t": 2046843	"P": 1632.0	"F": 9264}
{"v": 1	"t": 2046863	"P": 1637.0	"F": 8783}
{"v": 1	"t": 2046884	"P": 1630.0	"F": 8390}
{"v": 1	"t": 2046904	"P": 1623.75	"F": 8779}
{"v": 1	"t": 2046924	"P": 1627.25	"F": 8465}
{"v": 1	"t": 2046945	"P": 1633.5	"F": 8422}
{"v": 1	"t": 2046965	"P": 1623.5	"F": 8632}
{"v": 1	"t": 2046986	"P": 1630.75	"F": 8878}
{"v": 1	"t": 2047006	"P": 1628.75	"F": 8389}
{"v": 1	"t": 2047026	"P": 1629.5	"F": 8737}
{"v": 1	"t": 2047047	"P": 1616.0	"F": 8316}
{"v": 1	"t": 2047067	"P": 1635.75	"F": 8794	"C": 46.795	"D": 3286	"sn": 54091930088003	"file": "/data/device_log/data0000.out"}
{"v": 1	"t": 2047088	"P": 1622.5	"F": 8703}
{"v": 1	"t": 2047108	"P": 1627.75	"F": 8966}
{"v": 1	"t": 2047130	"P": 1631.5	"F": 8886}
{"v": 1	"t": 2047150	"P": 1632.25	"F": 9360}
{"v": 1	"t": 2047171	"P": 1648.0	"F": 9777}
{"v": 1	"t": 2047191	"P": 1649.25	"F": 9400}
{"v": 1	"t": 2047211	"P": 1637.0	"F": 9817}
{"v": 1	"t": 2047232	"P": 1639.25	"F": 9519}
{"v": 1	"t": 2047252	"P": 1652.5	"F": 8969}
{"v": 1	"t": 2047272	"P": 1635.5	"F": 9589}
{"v": 1	"t": 2047293	"P": 1626.0	"F": 9123}
{"v": 1	"t": 2047313	"P": 1630.25	"F": 8451}
{"v": 1	"t": 2047333	"P": 1605.0	"F": 7776}
{"v": 1	"t": 2047354	"P": 1578.5	"F": 6931}
{"v": 1	"t": 2047374	"P": 1557.75	"F": 6148}
{"v": 1	"t": 2047395	"P": 1549.75	"F": 5328}
{"v": 1	"t": 2047415	"P": 1525.75	"F": 4507}
{"v": 1	"t": 2047435	"P": 1507.75	"F": 3744}
{"v": 1	"t": 2047456	"P": 1510.0	"F": 3098}
{"v": 1	"t": 2047476	"P": 1494.75	"F": 2311}
{"v": 1	"t": 2047496	"P": 1482.75	"F": 1448}
{"v": 1	"t": 2047517	"P": 1481.75	"F": 803}
{"v": 1	"t": 2047537	"P": 1493.0	"F": 453}
{"v": 1	"t": 2047557	"P": 1488.5	"F": 140}
{"v": 1	"t": 2047578	"P": 1487.0	"F": 88}
{"v": 1	"t": 2047598	"P": 1508.5	"F": 211}
{"v": 1	"t": 2047618	"P": 1516.0	"F": 859}
{"v": 1	"t": 2047639	"P": 1509.75	"F": 1893}
{"v": 1	"t": 2047659	"P": 1511.0	"F": 2412}
{"v": 1	"t": 2047679	"P": 1536.75	"F": 2839}
{"v": 1	"t": 2047700	"P": 1536.0	"F": 3271}
{"v": 1	"t": 2047720	"P": 1526.5	"F": 3679}
{"v": 1	"t": 2047740	"P": 1535.75	"F": 4018}
{"v": 1	"t": 2047761	"P": 1551.25	"F": 4444}
{"v": 1	"t": 2047781	"P": 1551.25	"F": 4998}
{"v": 1	"t": 2047801	"P": 1546.25	"F": 5300}
{"v": 1	"t": 2047822	"P": 1560.0	"F": 5268}
{"v": 1	"t": 2047842	"P": 1572.5	"F": 5424}
{"v": 1	"t": 2047862	"P": 1563.75	"F": 5728}
{"v": 1	"t": 2047883	"P": 1561.5	"F": 6097}
{"v": 1	"t": 2047903	"P": 1584.5	"F": 6104}
{"v": 1	"t": 2047924	"P": 1571.75	"F": 6075}
{"v": 1	"t": 2047944	"P": 1568.5	"F": 6148}
{"v": 1	"t": 2047964	"P": 1583.75	"F": 6191}
{"v": 1	"t": 2047985	"P": 1586.25	"F": 6107}
{"v": 1	"t": 2048005	"P": 1574.25	"F": 6611}
{"v": 1	"t": 2048025	"P": 1569.75	"F": 6504}
{"v": 1	"t": 2048046	"P": 1582.5	"F": 6804}
{"v": 1	"t": 2048066	"P": 1586.75	"F": 6682}
{"v": 1	"t": 2048086	"P": 1572.25	"F": 6665	"C": 46.825	"D": 3286	"sn": 54091930088003	"file": "/data/device_log/data0000.out"	"CO2": 4691.1220703125	"Tp": 26.020065307617188	"H": 26.529653549194336}
{"v": 1	"t": 2048108	"P": 1576.25	"F": 6381}
{"v": 1	"t": 2048129	"P": 1583.75	"F": 6236}
{"v": 1	"t": 2048151	"P": 1588.5	"F": 6441}
{"v": 1	"t": 2048171	"P": 1591.5	"F": 6698}
{"v": 1	"t": 2048191	"P": 1589.0	"F": 6908}
{"v": 1	"t": 2048212	"P": 1592.5	"F": 7030}
{"v": 1	"t": 2048232	"P": 1597.0	"F": 7053}
{"v": 1	"t": 2048252	"P": 1596.25	"F": 6732}
{"v": 1	"t": 2048273	"P": 1574.0	"F": 6745}
{"v": 1	"t": 2048293	"P": 1579.5	"F": 6429}
{"v": 1	"t": 2048313	"P": 1580.75	"F": 6492}
{"v": 1	"t": 2048334	"P": 1578.75	"F": 6485}
{"v": 1	"t": 2048354	"P": 1567.75	"F": 6440}
{"v": 1	"t": 2048374	"P": 1572.75	"F": 6241}
{"v": 1	"t": 2048395	"P": 1580.0	"F": 6525}
{"v": 1	"t": 2048415	"P": 1581.5	"F": 6498}
{"v": 1	"t": 2048435	"P": 1573.0	"F": 6614}
{"v": 1	"t": 2048456	"P": 1586.0	"F": 6651}
{"v": 1	"t": 2048476	"P": 1582.75	"F": 6407}
{"v": 1	"t": 2048497	"P": 1586.5	"F": 6438}
{"v": 1	"t": 2048517	"P": 1607.25	"F": 6801}
{"v": 1	"t": 2048537	"P": 1604.0	"F": 6910}
{"v": 1	"t": 2048558	"P": 1602.25	"F": 7248}
{"v": 1	"t": 2048578	"P": 1600.0	"F": 7594}
{"v": 1	"t": 2048598	"P": 1614.0	"F": 7825}
{"v": 1	"t": 2048619	"P": 1607.5	"F": 7454}
{"v": 1	"t": 2048639	"P": 1607.75	"F": 7686}
{"v": 1	"t": 2048659	"P": 1624.75	"F": 7900}
{"v": 1	"t": 2048680	"P": 1631.0	"F": 8255}
{"v": 1	"t": 2048700	"P": 1620.0	"F": 8855}
{"v": 1	"t": 2048720	"P": 1622.5	"F": 9268}
{"v": 1	"t": 2048741	"P": 1639.5	"F": 9071}
{"v": 1	"t": 2048761	"P": 1630.0	"F": 8794}
{"v": 1	"t": 2048781	"P": 1619.25	"F": 8542}
{"v": 1	"t": 2048802	"P": 1631.0	"F": 8818}
{"v": 1	"t": 2048822	"P": 1625.5	"F": 8861}
{"v": 1	"t": 2048842	"P": 1619.5	"F": 8494}
{"v": 1	"t": 2048863	"P": 1621.5	"F": 8573}
{"v": 1	"t": 2048883	"P": 1622.0	"F": 8926}
{"v": 1	"t": 2048903	"P": 1642.25	"F": 9475}
{"v": 1	"t": 2048924	"P": 1641.75	"F": 9484}
{"v": 1	"t": 2048944	"P": 1636.75	"F": 9371}
{"v": 1	"t": 2048964	"P": 1650.0	"F": 9896}
{"v": 1	"t": 2048985	"P": 1655.0	"F": 10223}
{"v": 1	"t": 2049005	"P": 1662.25	"F": 10057}
{"v": 1	"t": 2049026	"P": 1649.0	"F": 10067}
{"v": 1	"t": 2049046	"P": 1658.25	"F": 9939}
{"v": 1	"t": 2049066	"P": 1633.5	"F": 9241}
{"v": 1	"t": 2049087	"P": 1635.75	"F": 9063}
{"v": 1	"t": 2049107	"P": 1655.75	"F": 9178	"C": 46.825	"D": 3286	"sn": 54091930088003	"file": "/data/device_log/data0000.out"}
{"v": 1	"t": 2049128	"P": 1632.5	"F": 9049}
{"v": 1	"t": 2049148	"P": 1624.5	"F": 9067}
{"v": 1	"t": 2049171	"P": 1641.5	"F": 8840}
{"v": 1	"t": 2049191	"P": 1620.5	"F": 8989}
{"v": 1	"t": 2049211	"P": 1607.25	"F": 8458}
{"v": 1	"t": 2049232	"P": 1605.75	"F": 7997}
{"v": 1	"t": 2049252	"P": 1615.5	"F": 8006}
{"v": 1	"t": 2049272	"P": 1601.0	"F": 7537}
{"v": 1	"t": 2049293	"P": 1586.75	"F": 7471}
{"v": 1	"t": 2049313	"P": 1591.0	"F": 7410}
{"v": 1	"t": 2049333	"P": 1593.25	"F": 7053}
{"v": 1	"t": 2049354	"P": 1581.25	"F": 7144}
{"v": 1	"t": 2049374	"P": 1585.0	"F": 7021}
{"v": 1	"t": 2049394	"P": 1590.0	"F": 7131}
{"v": 1	"t": 2049415	"P": 1582.75	"F": 7313}
{"v": 1	"t": 2049435	"P": 1577.75	"F": 7044}
{"v": 1	"t": 2049455	"P": 1585.0	"F": 6693}
{"v": 1	"t": 2049476	"P": 1600.5	"F": 6938}
{"v": 1	"t": 2049496	"P": 1597.5	"F": 7268}
{"v": 1	"t": 2049517	"P": 1597.0	"F": 7343}
{"v": 1	"t": 2049537	"P": 1601.5	"F": 7768}
{"v": 1	"t": 2049557	"P": 1622.75	"F": 8013}
{"v": 1	"t": 2049578	"P": 1613.0	"F": 7965}
{"v": 1	"t": 2049598	"P": 1621.5	"F": 8089}
{"v": 1	"t": 2049618	"P": 1614.75	"F": 7958}
{"v": 1	"t": 2049639	"P": 1611.75	"F": 7992}
{"v": 1	"t": 2049659	"P": 1603.5	"F": 8046}
{"v": 1	"t": 2049679	"P": 1621.5	"F": 7943}
{"v": 1	"t": 2049700	"P": 1605.0	"F": 7990}
{"v": 1	"t": 2049720	"P": 1605.5	"F": 7984}
{"v": 1	"t": 2049740	"P": 1598.75	"F": 7674}
{"v": 1	"t": 2049761	"P": 1603.75	"F": 7622}
{"v": 1	"t": 2049781	"P": 1595.25	"F": 7324}
{"v": 1	"t": 2049801	"P": 1583.0	"F": 7062}
{"v": 1	"t": 2049822	"P": 1583.5	"F": 7098}
{"v": 1	"t": 2049842	"P": 1589.5	"F": 6926}
{"v": 1	"t": 2049862	"P": 1575.5	"F": 6840}
{"v": 1	"t": 2049883	"P": 1576.25	"F": 6654}
{"v": 1	"t": 2049903	"P": 1581.25	"F": 6886}
{"v": 1	"t": 2049923	"P": 1587.75	"F": 6550}
{"v": 1	"t": 2049944	"P": 1581.0	"F": 6573}
{"v": 1	"t": 2049964	"P": 1582.75	"F": 6810}
{"v": 1	"t": 2049984	"P": 1596.25	"F": 6846}
{"v": 1	"t": 2050005	"P": 1600.5	"F": 6965}
{"v": 1	"t": 2050025	"P": 1599.5	"F": 7372}
{"v": 1	"t": 2050045	"P": 1605.75	"F": 7978}
{"v": 1	"t": 2050066	"P": 1628.25	"F": 8131}
{"v": 1	"t": 2050086	"P": 1619.5	"F": 8557}
{"v": 1	"t": 2050107	"P": 1631.5	"F": 8984}
{"v": 1	"t": 2050127	"P": 1644.25	"F": 9179	"C": 46.75	"D": 3286	"sn": 54091930088003	"file": "/data/device_log/data0000.out"	"CO2": 2524.008544921875	"Tp": 26.020065307617188	"H": 25.83028793334961}
{"v": 1	"t": 2050149	"P": 1641.0	"F": 9311}
{"v": 1	"t": 2050169	"P": 1660.0	"F": 9837}
{"v": 1	"t": 2050190	"P": 1659.75	"F": 9885}
{"v": 1	"t": 2050211	"P": 1674.75	"F": 10135}
{"v": 1	"t": 2050231	"P": 1658.5	"F": 9836}
{"v": 1	"t": 2050252	"P": 1663.0	"F": 10600}
{"v": 1	"t": 2050272	"P": 1670.0	"F": 10470}
{"v": 1	"t": 2050293	"P": 1649.75	"F": 10364}
{"v": 1	"t": 2050313	"P": 1657.25	"F": 10699}
{"v": 1	"t": 2050333	"P": 1657.75	"F": 10864}
{"v": 1	"t": 2050354	"P": 1652.75	"F": 10291}
{"v": 1	"t": 2050374	"P": 1635.25	"F": 10039}
{"v": 1	"t": 2050394	"P": 1646.75	"F": 9858}
{"v": 1	"t": 2050415	"P": 1650.25	"F": 9577}
{"v": 1	"t": 2050435	"P": 1635.75	"F": 9778}
{"v": 1	"t": 2050455	"P": 1640.25	"F": 9713}
{"v": 1	"t": 2050476	"P": 1659.25	"F": 9757}
{"v": 1	"t": 2050496	"P": 1653.0	"F": 9676}
{"v": 1	"t": 2050516	"P": 1637.75	"F": 9548}
{"v": 1	"t": 2050537	"P": 1637.75	"F": 9416}
{"v": 1	"t": 2050557	"P": 1651.75	"F": 10045}
{"v": 1	"t": 2050577	"P": 1659.25	"F": 9907}
{"v": 1	"t": 2050598	"P": 1645.75	"F": 10023}
{"v": 1	"t": 2050618	"P": 1652.0	"F": 9948}
{"v": 1	"t": 2050638	"P": 1654.5	"F": 9780}
{"v": 1	"t": 2050659	"P": 1652.75	"F": 9969}
{"v": 1	"t": 2050679	"P": 1637.0	"F": 9538}
{"v": 1	"t": 2050699	"P": 1656.0	"F": 9718}
{"v": 1	"t": 2050720	"P": 1667.75	"F": 10337}
{"v": 1	"t": 2050740	"P": 1663.0	"F": 10846}
{"v": 1	"t": 2050760	"P": 1663.25	"F": 10866}
{"v": 1	"t": 2050781	"P": 1663.75	"F": 10756}
{"v": 1	"t": 2050801	"P": 1669.5	"F": 10557}
{"v": 1	"t": 2050822	"P": 1665.75	"F": 10340}
{"v": 1	"t": 2050842	"P": 1676.25	"F": 10722}
{"v": 1	"t": 2050862	"P": 1657.5	"F": 10018}
{"v": 1	"t": 2050883	"P": 1654.0	"F": 9547}
{"v": 1	"t": 2050903	"P": 1660.0	"F": 10305}
{"v": 1	"t": 2050923	"P": 1655.0	"F": 9602}
{"v": 1	"t": 2050944	"P": 1651.0	"F": 9762}
{"v": 1	"t": 2050964	"P": 1626.75	"F": 9685}
{"v": 1	"t": 2050984	"P": 1649.5	"F": 9516}
{"v": 1	"t": 2051005	"P": 1654.0	"F": 10140}
{"v": 1	"t": 2051025	"P": 1644.25	"F": 9798}
{"v": 1	"t": 2051045	"P": 1640.25	"F": 10049}
{"v": 1	"t": 2051066	"P": 1651.0	"F": 9940}
{"v": 1	"t": 2051086	"P": 1648.5	"F": 9879}
{"v": 1	"t": 2051106	"P": 1637.25	"F": 9684}
{"v": 1	"t": 2051127	"P": 1638.75	"F": 9634}
{"v": 1	"t": 2051147	"P": 1648.25	"F": 9439	"C": 46.785	"D": 3286	"sn": 54091930088003	"file": "/data/device_log/data0000.out"}
{"v": 1	"t": 2051168	"P": 1628.75	"F": 8818}
{"v": 1	"t": 2051188	"P": 1637.0	"F": 8634}
{"v": 1	"t": 2051210	"P": 1616.5	"F": 9332}
{"v": 1	"t": 2051230	"P": 1619.5	"F": 8872}
{"v": 1	"t": 2051251	"P": 1620.75	"F": 8778}
{"v": 1	"t": 2051271	"P": 1617.25	"F": 8439}
{"v": 1	"t": 2051291	"P": 1593.75	"F": 7633}
{"v": 1	"t": 2051312	"P": 1589.25	"F": 7018}
{"v": 1	"t": 2051332	"P": 1588.0	"F": 6576}
{"v": 1	"t": 2051352	"P": 1568.75	"F": 6028}
{"v": 1	"t": 2051373	"P": 1549.5	"F": 5881}
{"v": 1	"t": 2051393	"P": 1551.25	"F": 5079}
{"v": 1	"t": 2051414	"P": 1546.75	"F": 4567}
{"v": 1	"t": 2051434	"P": 1528.5	"F": 4257}
{"v": 1	"t": 2051454	"P": 1531.75	"F": 4097}
{"v": 1	"t": 2051475	"P": 1542.5	"F": 3957}
{"v": 1	"t": 2051495	"P": 1523.75	"F": 3867}
{"v": 1	"t": 2051515	"P": 1515.75	"F": 3772}
{"v": 1	"t": 2051536	"P": 1521.0	"F": 3626}
{"v": 1	"t": 2051556	"P": 1521.75	"F": 3464}
{"v": 1	"t": 2051576	"P": 1506.75	"F": 3395}
{"v": 1	"t": 2051597	"P": 1504.75	"F": 2939}
{"v": 1	"t": 2051617	"P": 1516.25	"F": 2616}
{"v": 1	"t": 2051637	"P": 1512.0	"F": 2358}
{"v": 1	"t": 2051658	"P": 1499.75	"F": 1882}
{"v": 1	"t": 2051678	"P": 1502.0	"F": 1585}
{"v": 1	"t": 2051698	"P": 1510.5	"F": 1554}
{"v": 1	"t": 2051719	"P": 1506.25	"F": 1526}
{"v": 1	"t": 2051739	"P": 1496.5	"F": 1510}
{"v": 1	"t": 2051759	"P": 1505.5	"F": 1552}
{"v": 1	"t": 2051780	"P": 1513.25	"F": 1647}
{"v": 1	"t": 2051800	"P": 1505.75	"F": 1514}
{"v": 1	"t": 2051820	"P": 1503.75	"F": 1706}
{"v": 1	"t": 2051841	"P": 1507.0	"F": 1627}
{"v": 1	"t": 2051861	"P": 1510.25	"F": 1681}
{"v": 1	"t": 2051881	"P": 1495.75	"F": 1602}
{"v": 1	"t": 2051902	"P": 1501.25	"F": 1430}
{"v": 1	"t": 2051922	"P": 1500.5	"F": 1386}
{"v": 1	"t": 2051943	"P": 1490.75	"F": 1326}
{"v": 1	"t": 2051963	"P": 1502.25	"F": 1336}
{"v": 1	"t": 2051984	"P": 1499.0	"F": 1240}
{"v": 1	"t": 2052004	"P": 1490.5	"F": 1153}
{"v": 1	"t": 2052024	"P": 1491.0	"F": 1138}
{"v": 1	"t": 2052045	"P": 1505.0	"F": 1203}
{"v": 1	"t": 2052065	"P": 1497.0	"F": 1197}
{"v": 1	"t": 2052085	"P": 1489.5	"F": 1157}
{"v": 1	"t": 2052106	"P": 1492.25	"F": 1157}
{"v": 1	"t": 2052126	"P": 1504.5	"F": 1152}
{"v": 1	"t": 2052146	"P": 1495.5	"F": 1094}
{"v": 1	"t": 2052167	"P": 1492.5	"F": 1095	"C": 46.815	"D": 3286	"sn": 54091930088003	"file": "/data/device_log/data0000.out"	"CO2": 3603.250732421875	"Tp": 26.020065307617188	"H": 25.297060012817383}
{"v": 1	"t": 2052189	"P": 1498.75	"F": 1173}
{"v": 1	"t": 2052209	"P": 1496.5	"F": 1336}
{"v": 1	"t": 2052231	"P": 1515.75	"F": 1462}
{"v": 1	"t": 2052251	"P": 1510.75	"F": 1689}
{"v": 1	"t": 2052272	"P": 1513.5	"F": 2161}
{"v": 1	"t": 2052292	"P": 1529.25	"F": 2860}
{"v": 1	"t": 2052312	"P": 1531.5	"F": 3584}
{"v": 1	"t": 2052333	"P": 1534.75	"F": 4006}
{"v": 1	"t": 2052353	"P": 1542.75	"F": 4449}
{"v": 1	"t": 2052373	"P": 1557.0	"F": 4756}
{"v": 1	"t": 2052394	"P": 1555.75	"F": 5085}
{"v": 1	"t": 2052414	"P": 1558.5	"F": 5484}
{"v": 1	"t": 2052434	"P": 1576.25	"F": 5840}
{"v": 1	"t": 2052455	"P": 1583.25	"F": 5727}
{"v": 1	"t": 2052475	"P": 1579.5	"F": 6403}
{"v": 1	"t": 2052496	"P": 1594.75	"F": 6919}
{"v": 1	"t": 2052516	"P": 1604.0	"F": 7030}
{"v": 1	"t": 2052536	"P": 1592.25	"F": 7229}
{"v": 1	"t": 2052557	"P": 1597.0	"F": 7375}
{"v": 1	"t": 2052577	"P": 1611.75	"F": 7558}
{"v": 1	"t": 2052597	"P": 1608.0	"F": 7750}
{"v": 1	"t": 2052618	"P": 1602.25	"F": 7685}
{"v": 1	"t": 2052638	"P": 1607.5	"F": 8019}
{"v": 1	"t": 2052658	"P": 1626.0	"F": 7991}
{"v": 1	"t": 2052679	"P": 1625.5	"F": 8293}
{"v": 1	"t": 2052699	"P": 1612.75	"F": 8348}
{"v": 1	"t": 2052719	"P": 1624.0	"F": 8627}
{"v": 1	"t": 2052740	"P": 1626.5	"F": 8616}
{"v": 1	"t": 2052760	"P": 1628.75	"F": 8728}
{"v": 1	"t": 2052780	"P": 1622.75	"F": 8988}
{"v": 1	"t": 2052801	"P": 1642.25	"F": 8714}
{"v": 1	"t": 2052821	"P": 1633.75	"F": 8799}
{"v": 1	"t": 2052841	"P": 1628.0	"F": 9024}
{"v": 1	"t": 2052862	"P": 1626.25	"F": 9125}
{"v": 1	"t": 2052882	"P": 1645.5	"F": 9113}
{"v": 1	"t": 2052902	"P": 1640.5	"F": 9457}
{"v": 1	"t": 2052923	"P": 1642.5	"F": 9478}
{"v": 1	"t": 2052943	"P": 1637.0	"F": 9291}
{"v": 1	"t": 2052963	"P": 1647.25	"F": 9131}
{"v": 1	"t": 2052984	"P": 1641.25	"F": 9483}
{"v": 1	"t": 2053004	"P": 1642.0	"F": 9743}
{"v": 1	"t": 2053025	"P": 1656.75	"F": 9942}
{"v": 1	"t": 2053045	"P": 1644.75	"F": 9959}
{"v": 1	"t": 2053065	"P": 1651.5	"F": 9774}
{"v": 1	"t": 2053086	"P": 1654.25	"F": 9189}
{"v": 1	"t": 2053106	"P": 1655.75	"F": 9735}
{"v": 1	"t": 2053126	"P": 1643.5	"F": 9927}
{"v": 1	"t": 2053147	"P": 1654.75	"F": 10017}
{"v": 1	"t": 2053167	"P": 1663.0	"F": 10030}
{"v": 1	"t": 2053187	"P": 1647.0	"F": 10024	"C": 46.815	"D": 3286	"sn": 54091930088003	"file": "/data/device_log/data0000.out"}
{"v": 1	"t": 2053208	"P": 1658.75	"F": 10156}
{"v": 1	"t": 2053229	"P": 1657.0	"F": 10050}
{"v": 1	"t": 2053251	"P": 1651.5	"F": 10080}
{"v": 1	"t": 2053271	"P": 1671.75	"F": 10507}
{"v": 1	"t": 2053291	"P": 1647.0	"F": 10576}
{"v": 1	"t": 2053312	"P": 1645.75	"F": 10409}
{"v": 1	"t": 2053332	"P": 1672.5	"F": 10758}
{"v": 1	"t": 2053352	"P": 1659.0	"F": 10276}
{"v": 1	"t": 2053373	"P": 1655.0	"F": 10303}
{"v": 1	"t": 2053393	"P": 1663.5	"F": 10773}
{"v": 1	"t": 2053413	"P": 1671.25	"F": 10727}
{"v": 1	"t": 2053434	"P": 1678.25	"F": 10688}
{"v": 1	"t": 2053454	"P": 1657.5	"F": 10943}
{"v": 1	"t": 2053474	"P": 1657.25	"F": 10463}
{"v": 1	"t": 2053495	"P": 1674.0	"F": 10261}
{"v": 1	"t": 2053515	"P": 1664.0	"F": 10792}
{"v": 1	"t": 2053535	"P": 1657.5	"F": 9852}
{"v": 1	"t": 2053556	"P": 1668.5	"F": 10590}
{"v": 1	"t": 2053577	"P": 1643.75	"F": 10168}
{"v": 1	"t": 2053597	"P": 1659.25	"F": 10305}
{"v": 1	"t": 2053617	"P": 1652.5	"F": 10222}
{"v": 1	"t": 2053638	"P": 1647.5	"F": 10088}
{"v": 1	"t": 2053658	"P": 1650.25	"F": 9666}
{"v": 1	"t": 2053679	"P": 1636.25	"F": 9521}
{"v": 1	"t": 2053699	"P": 1635.0	"F": 9031}
{"v": 1	"t": 2053720	"P": 1635.0	"F": 8792}
{"v": 1	"t": 2053740	"P": 1611.75	"F": 8222}
{"v": 1	"t": 2053760	"P": 1601.0	"F": 8337}
{"v": 1	"t": 2053781	"P": 1614.75	"F": 7851}
{"v": 1	"t": 2053801	"P": 1608.25	"F": 7563}
{"v": 1	"t": 2053821	"P": 1587.25	"F": 7439}
{"v": 1	"t": 2053842	"P": 1578.25	"F": 6934}
{"v": 1	"t": 2053862	"P": 1595.5	"F": 6874}
{"v": 1	"t": 2053882	"P": 1582.25	"F": 6818}
{"v": 1	"t": 2053903	"P": 1574.25	"F": 6558}
{"v": 1	"t": 2053923	"P": 1572.0	"F": 6307}
{"v": 1	"t": 2053943	"P": 1577.0	"F": 6108}
{"v": 1	"t": 2053964	"P": 1561.25	"F": 5635}
{"v": 1	"t": 2053984	"P": 1551.25	"F": 5733}
{"v": 1	"t": 2054004	"P": 1559.25	"F": 5213}
{"v": 1	"t": 2054025	"P": 1557.5	"F": 4988}
{"v": 1	"t": 2054045	"P": 1546.0	"F": 5010}
{"v": 1	"t": 2054065	"P": 1532.5	"F": 4768}
{"v": 1	"t": 2054086	"P": 1545.0	"F": 4699}
{"v": 1	"t": 2054106	"P": 1539.5	"F": 4620}
{"v": 1	"t": 2054126	"P": 1532.5	"F": 4344}
{"v": 1	"t": 2054147	"P": 1535.25	"F": 4008}
{"v": 1	"t": 2054167	"P": 1545.75	"F": 4103}
{"v": 1	"t": 2054187	"P": 1539.75	"F": 4086}
{"v": 1	"t": 2054208	"P": 1527.75	"F": 3982	"C": 46.81	"D": 3286	"sn": 54091930088003	"file": "/data/device_log/data0000.out"	"CO2": 4618.41015625	"Tp": 26.020065307617188	"H": 25.00120735168457}
{"v": 1	"t": 2054229	"P": 1533.5	"F": 4304}
{"v": 1	"t": 2054250	"P": 1547.0	"F": 4559}
{"v": 1	"t": 2054271	"P": 1548.0	"F": 4746}
{"v": 1	"t": 2054292	"P": 1551.75	"F": 5049}
{"v": 1	"t": 2054312	"P": 1565.75	"F": 5266}
{"v": 1	"t": 2054332	"P": 1566.25	"F": 5497}
{"v": 1	"t": 2054353	"P": 1557.75	"F": 5722}
{"v": 1	"t": 2054373	"P": 1555.5	"F": 5797}
{"v": 1	"t": 2054393	"P": 1586.25	"F": 5938}
{"v": 1	"t": 2054414	"P": 1579.5	"F": 6036}
{"v": 1	"t": 2054434	"P": 1574.75	"F": 6137}
{"v": 1	"t": 2054454	"P": 1571.5	"F": 6427}
{"v": 1	"t": 2054475	"P": 1587.5	"F": 6604}
{"v": 1	"t": 2054495	"P": 1588.25	"F": 6763}
{"v": 1	"t": 2054515	"P": 1583.0	"F": 6769}
{"v": 1	"t": 2054536	"P": 1603.25	"F": 7237}
{"v": 1	"t": 2054556	"P": 1603.25	"F": 7290}
{"v": 1	"t": 2054576	"P": 1594.25	"F": 7207}
{"v": 1	"t": 2054597	"P": 1588.5	"F": 7356}
{"v": 1	"t": 2054617	"P": 1607.75	"F": 7504}
{"v": 1	"t": 2054637	"P": 1602.75	"F": 7407}
{"v": 1	"t": 2054658	"P": 1607.25	"F": 7617}
{"v": 1	"t": 2054678	"P": 1604.0	"F": 7607}
{"v": 1	"t": 2054698	"P": 1621.75	"F": 7723}
{"v": 1	"t": 2054719	"P": 1618.5	"F": 7579}
{"v": 1	"t": 2054739	"P": 1601.25	"F": 7954}
{"v": 1	"t": 2054759	"P": 1608.0	"F": 8112}
{"v": 1	"t": 2054780	"P": 1622.75	"F": 7684}
{"v": 1	"t": 2054800	"P": 1607.0	"F": 8132}
{"v": 1	"t": 2054821	"P": 1610.75	"F": 8332}
{"v": 1	"t": 2054841	"P": 1620.0	"F": 8040}
{"v": 1	"t": 2054861	"P": 1623.25	"F": 7980}
{"v": 1	"t": 2054882	"P": 1609.25	"F": 8349}
{"v": 1	"t": 2054902	"P": 1625.75	"F": 8101}
{"v": 1	"t": 2054922	"P": 1628.75	"F": 8662}
{"v": 1	"t": 2054943	"P": 1611.0	"F": 8721}
{"v": 1	"t": 2054963	"P": 1612.0	"F": 8455}
{"v": 1	"t": 2054983	"P": 1621.0	"F": 8501}
{"v": 1	"t": 2055004	"P": 1625.25	"F": 8192}
{"v": 1	"t": 2055024	"P": 1620.0	"F": 8214}
{"v": 1	"t": 2055044	"P": 1613.5	"F": 8639}
{"v": 1	"t": 2055065	"P": 1621.5	"F": 8680}
{"v": 1	"t": 2055085	"P": 1618.75	"F": 8463}
{"v": 1	"t": 2055105	"P": 1617.0	"F": 8582}
{"v": 1	"t": 2055126	"P": 1627.25	"F": 8467}
{"v": 1	"t": 2055146	"P": 1623.75	"F": 8744}
{"v": 1	"t": 2055166	"P": 1624.0	"F": 8846}
{"v": 1	"t": 2055187	"P": 1623.5	"F": 8562}
{"v": 1	"t": 2055207	"P": 1628.75	"F": 8653}
{"v": 1	"t": 2055227	"P": 1627.25	"F": 8673	"C": 46.825	"D": 3286	"sn": 54091930088003	"file": "/data/device_log/data0000.out"}
{"v": 1	"t": 2055248	"P": 1630.75	"F": 8470}
{"v": 1	"t": 2055268	"P": 1641.75	"F": 8946}
{"v": 1	"t": 2055290	"P": 1621.5	"F": 9215}
{"v": 1	"t": 2055311	"P": 1634.0	"F": 8787}
{"v": 1	"t": 2055331	"P": 1625.75	"F": 9011}
{"v": 1	"t": 2055352	"P": 1630.0	"F": 9239}
{"v": 1	"t": 2055372	"P": 1639.25	"F": 9106}
{"v": 1	"t": 2055392	"P": 1639.0	"F": 9323}
{"v": 1	"t": 2055413	"P": 1633.75	"F": 9002}
{"v": 1	"t": 2055433	"P": 1630.25	"F": 9150}
{"v": 1	"t": 2055453	"P": 1638.25	"F": 9223}
{"v": 1	"t": 2055474	"P": 1641.0	"F": 9439}
{"v": 1	"t": 2055494	"P": 1628.75	"F": 9156}
{"v": 1	"t": 2055514	"P": 1627.75	"F": 9250}
{"v": 1	"t": 2055535	"P": 1654.0	"F": 9314}
{"v": 1	"t": 2055555	"P": 1647.25	"F": 9264}
{"v": 1	"t": 2055575	"P": 1635.75	"F": 9245}
{"v": 1	"t": 2055596	"P": 1637.5	"F": 9085}
{"v": 1	"t": 2055616	"P": 1650.0	"F": 9271}
{"v": 1	"t": 2055636	"P": 1634.75	"F": 9470}
{"v": 1	"t": 2055657	"P": 1630.75	"F": 9131}
{"v": 1	"t": 2055677	"P": 1639.25	"F": 9066}
{"v": 1	"t": 2055697	"P": 1631.75	"F": 9121}
{"v": 1	"t": 2055718	"P": 1631.75	"F": 8947}
{"v": 1	"t": 2055738	"P": 1620.0	"F": 9153}
{"v": 1	"t": 2055758	"P": 1638.75	"F": 8857}
{"v": 1	"t": 2055779	"P": 1628.25	"F": 8874}
{"v": 1	"t": 2055799	"P": 1624.75	"F": 8790}
{"v": 1	"t": 2055819	"P": 1631.5	"F": 8987}
{"v": 1	"t": 2055840	"P": 1640.75	"F": 8512}
{"v": 1	"t": 2055860	"P": 1622.75	"F": 8710}
{"v": 1	"t": 2055881	"P": 1628.75	"F": 9007}
{"v": 1	"t": 2055901	"P": 1628.25	"F": 8685}
{"v": 1	"t": 2055921	"P": 1620.75	"F": 8659}
{"v": 1	"t": 2055942	"P": 1607.5	"F": 8448}
{"v": 1	"t": 2055962	"P": 1620.5	"F": 8298}
{"v": 1	"t": 2055982	"P": 1610.0	"F": 8083}
{"v": 1	"t": 2056003	"P": 1606.75	"F": 7823}
{"v": 1	"t": 2056023	"P": 1602.25	"F": 7828}
{"v": 1	"t": 2056043	"P": 1600.5	"F": 7450}
{"v": 1	"t": 2056064	"P": 1603.25	"F": 7340}
{"v": 1	"t": 2056084	"P": 1587.25	"F": 7036}
{"v": 1	"t": 2056104	"P": 1584.0	"F": 6905}
{"v": 1	"t": 2056125	"P": 1584.25	"F": 6636}
{"v": 1	"t": 2056145	"P": 1579.25	"F": 6590}
{"v": 1	"t": 2056165	"P": 1574.75	"F": 6215}
{"v": 1	"t": 2056186	"P": 1579.0	"F": 6175}
{"v": 1	"t": 2056206	"P": 1574.0	"F": 5764}
{"v": 1	"t": 2056226	"P": 1560.0	"F": 5853}
{"v": 1	"t": 2056247	"P": 1550.5	"F": 5593	"C": 46.825	"D": 3286	"sn": 54091930088003	"file": "/data/device_log/data0000.out"	"CO2": 2075.424560546875	"Tp": 26.046768188476562	"H": 24.09166717529297}
{"v": 1	"t": 2056268	"P": 1556.25	"F": 5548}
{"v": 1	"t": 2056289	"P": 1556.5	"F": 5300}
{"v": 1	"t": 2056311	"P": 1555.25	"F": 5221}
{"v": 1	"t": 2056331	"P": 1551.25	"F": 5073}
{"v": 1	"t": 2056351	"P": 1540.25	"F": 4834}
{"v": 1	"t": 2056372	"P": 1550.0	"F": 4628}
{"v": 1	"t": 2056392	"P": 1541.75	"F": 4578}
{"v": 1	"t": 2056413	"P": 1531.75	"F": 4423}
{"v": 1	"t": 2056433	"P": 1532.5	"F": 4387}
{"v": 1	"t": 2056453	"P": 1545.5	"F": 4099}
{"v": 1	"t": 2056474	"P": 1531.75	"F": 4087}
{"v": 1	"t": 2056494	"P": 1524.25	"F": 4081}
{"v": 1	"t": 2056514	"P": 1535.5	"F": 3860}
{"v": 1	"t": 2056535	"P": 1537.0	"F": 3921}
{"v": 1	"t": 2056555	"P": 1527.25	"F": 3801}
{"v": 1	"t": 2056575	"P": 1526.0	"F": 3754}
{"v": 1	"t": 2056596	"P": 1534.5	"F": 3877}
{"v": 1	"t": 2056616	"P": 1534.75	"F": 3916}
{"v": 1	"t": 2056636	"P": 1527.25	"F": 3896}
{"v": 1	"t": 2056657	"P": 1527.75	"F": 3940}
{"v": 1	"t": 2056677	"P": 1540.5	"F": 3988}
{"v": 1	"t": 2056697	"P": 1537.75	"F": 3999}
{"v": 1	"t": 2056718	"P": 1532.25	"F": 4145}
{"v": 1	"t": 2056738	"P": 1529.0	"F": 4146}
{"v": 1	"t": 2056758	"P": 1549.25	"F": 4175}
{"v": 1	"t": 2056779	"P": 1542.25	"F": 4429}
{"v": 1	"t": 2056799	"P": 1545.0	"F": 4746}
{"v": 1	"t": 2056819	"P": 1549.5	"F": 4866}
{"v": 1	"t": 2056840	"P": 1560.25	"F": 5085}
{"v": 1	"t": 2056860	"P": 1563.0	"F": 5266}
{"v": 1	"t": 2056880	"P": 1559.0	"F": 5710}
{"v": 1	"t": 2056901	"P": 1574.0	"F": 5643}
{"v": 1	"t": 2056921	"P": 1574.5	"F": 6085}
{"v": 1	"t": 2056942	"P": 1580.0	"F": 6267}
{"v": 1	"t": 2056962	"P": 1584.0	"F": 6299}
{"v": 1	"t": 2056983	"P": 1574.5	"F": 6521}
{"v": 1	"t": 2057003	"P": 1595.25	"F": 6719}
{"v": 1	"t": 2057024	"P": 1590.0	"F": 6969}
{"v": 1	"t": 2057044	"P": 1588.75	"F": 7236}
{"v": 1	"t": 2057065	"P": 1601.25	"F": 7216}
{"v": 1	"t": 2057085	"P": 1605.0	"F": 7418}
{"v": 1	"t": 2057106	"P": 1606.0	"F": 7224}
{"v": 1	"t": 2057126	"P": 1601.75	"F": 7776}
{"v": 1	"t": 2057146	"P": 1606.0	"F": 7788}
{"v": 1	"t": 2057167	"P": 1617.25	"F": 8169}
{"v": 1	"t": 2057187	"P": 1623.0	"F": 7670}
{"v": 1	"t": 2057207	"P": 1612.25	"F": 7912}
{"v": 1	"t": 2057228	"P": 1610.5	"F": 8232}
{"v": 1	"t": 2057248	"P": 1629.5	"F": 8703}
{"v": 1	"t": 2057268	"P": 1631.25	"F": 8468	"C": 46.835	"D": 3286	"sn": 54091930088003	"file": "/data/device_log/data0000.out"}
{"v": 1	"t": 2057289	"P": 1621.75	"F": 8709}
{"v": 1	"t": 2057310	"P": 1635.0	"F": 8680}
{"v": 1	"t": 2057332	"P": 1619.75	"F": 8999}
{"v": 1	"t": 2057352	"P": 1637.75	"F": 9077}
{"v": 1	"t": 2057372	"P": 1635.5	"F": 8759}
{"v": 1	"t": 2057393	"P": 1615.75	"F": 8930}
{"v": 1	"t": 2057413	"P": 1625.0	"F": 8622}
{"v": 1	"t": 2057433	"P": 1638.25	"F": 9118}
{"v": 1	"t": 2057454	"P": 1628.0	"F": 8906}
{"v": 1	"t": 2057474	"P": 1635.5	"F": 8794}
{"v": 1	"t": 2057494	"P": 1626.5	"F": 9044}
{"v": 1	"t": 2057515	"P": 1650.5	"F": 9216}
{"v": 1	"t": 2057535	"P": 1636.75	"F": 9149}
{"v": 1	"t": 2057555	"P": 1625.0	"F": 9030}
{"v": 1	"t": 2057576	"P": 1644.5	"F": 9085}
{"v": 1	"t": 2057596	"P": 1642.75	"F": 8846}
{"v": 1	"t": 2057616	"P": 1643.5	"F": 9157}
{"v": 1	"t": 2057637	"P": 1636.5	"F": 9176}
{"v": 1	"t": 2057657	"P": 1630.75	"F": 9280}
{"v": 1	"t": 2057678	"P": 1638.75	"F": 9147}
{"v": 1	"t": 2057698	"P": 1635.75	"F": 8726}
{"v": 1	"t": 2057718	"P": 1646.0	"F": 9088}
{"v": 1	"t": 2057739	"P": 1635.5	"F": 8834}
{"v": 1	"t": 2057759	"P": 1627.0	"F": 9436}
{"v": 1	"t": 2057779	"P": 1631.25	"F": 9378}
{"v": 1	"t": 2057800	"P": 1644.75	"F": 9021}
{"v": 1	"t": 2057820	"P": 1629.5	"F": 9369}
{"v": 1	"t": 2057840	"P": 1625.0	"F": 9294}
{"v": 1	"t": 2057861	"P": 1646.5	"F": 9432}
{"v": 1	"t": 2057881	"P": 1642.25	"F": 9582}
{"v": 1	"t": 2057901	"P": 1631.5	"F": 9460}
{"v": 1	"t": 2057922	"P": 1635.5	"F": 8458}
{"v": 1	"t": 2057942	"P": 1640.25	"F": 9267}
{"v": 1	"t": 2057962	"P": 1638.75	"F": 9243}
{"v": 1	"t": 2057983	"P": 1636.5	"F": 9368}
{"v": 1	"t": 2058003	"P": 1638.75	"F": 9463}
{"v": 1	"t": 2058023	"P": 1657.25	"F": 9109}
{"v": 1	"t": 2058044	"P": 1630.0	"F": 8998}
{"v": 1	"t": 2058064	"P": 1631.25	"F": 9240}
{"v": 1	"t": 2058084	"P": 1643.5	"F": 9038}
{"v": 1	"t": 2058105	"P": 1642.0	"F": 9373}
{"v": 1	"t": 2058125	"P": 1638.25	"F": 8840}
{"v": 1	"t": 2058145	"P": 1626.25	"F": 8816}
{"v": 1	"t": 2058166	"P": 1649.0	"F": 9032}
{"v": 1	"t": 2058186	"P": 1635.5	"F": 8821}
{"v": 1	"t": 2058206	"P": 1636.0	"F": 9008}
{"v": 1	"t": 2058227	"P": 1636.75	"F": 9206}
{"v": 1	"t": 2058247	"P": 1629.75	"F": 9224}
{"v": 1	"t": 2058268	"P": 1626.75	"F": 8637}
{"v": 1	"t": 2058288	"P": 1631.25	"F": 8854	"C": 46.825	"D": 3286	"sn": 54091930088003	"file": "/data/device_log/data0000.out"	"CO2": 4540.076171875	"Tp": 26.046768188476562	"H": 23.457637786865234}
{"v": 1	"t": 2058309	"P": 1633.75	"F": 8642}
{"v": 1	"t": 2058330	"P": 1614.0	"F": 8701}
{"v": 1	"t": 2058351	"P": 1625.25	"F": 8288}
{"v": 1	"t": 2058371	"P": 1611.25	"F": 8050}
{"v": 1	"t": 2058392	"P": 1604.25	"F": 8047}
{"v": 1	"t": 2058412	"P": 1607.25	"F": 7633}
{"v": 1	"t": 2058432	"P": 1601.5	"F": 7325}
{"v": 1	"t": 2058453	"P": 1588.25	"F": 7150}
{"v": 1	"t": 2058473	"P": 1584.5	"F": 6682}
{"v": 1	"t": 2058493	"P": 1588.5	"F": 6628}
{"v": 1	"t": 2058514	"P": 1578.25	"F": 6421}
{"v": 1	"t": 2058534	"P": 1555.75	"F": 6215}
{"v": 1	"t": 2058554	"P": 1563.5	"F": 5862}
{"v": 1	"t": 2058575	"P": 1562.75	"F": 5567}
{"v": 1	"t": 2058595	"P": 1555.75	"F": 5390}
{"v": 1	"t": 2058615	"P": 1545.25	"F": 5299}
{"v": 1	"t": 2058636	"P": 1552.75	"F": 5058}
{"v": 1	"t": 2058656	"P": 1549.0	"F": 4923}
{"v": 1	"t": 2058676	"P": 1541.75	"F": 4660}
{"v": 1	"t": 2058697	"P": 1531.5	"F": 4441}
{"v": 1	"t": 2058717	"P": 1541.25	"F": 4297}
{"v": 1	"t": 2058737	"P": 1532.5	"F": 4251}
{"v": 1	"t": 2058758	"P": 1524.5	"F": 4151}
{"v": 1	"t": 2058778	"P": 1534.5	"F": 3900}
{"v": 1	"t": 2058799	"P": 1526.5	"F": 3797}
{"v": 1	"t": 2058819	"P": 1518.75	"F": 3771}
{"v": 1	"t": 2058839	"P": 1531.5	"F": 3812}
{"v": 1	"t": 2058860	"P": 1521.25	"F": 3557}
{"v": 1	"t": 2058880	"P": 1514.75	"F": 3473}
{"v": 1	"t": 2058900	"P": 1520.5	"F": 3440}
{"v": 1	"t": 2058921	"P": 1524.75	"F": 3526}
{"v": 1	"t": 2058941	"P": 1519.5	"F": 3594}
{"v": 1	"t": 2058961	"P": 1516.75	"F": 3382}
{"v": 1	"t": 2058982	"P": 1517.5	"F": 3361}
{"v": 1	"t": 2059002	"P": 1526.0	"F": 3274}
{"v": 1	"t": 2059022	"P": 1519.5	"F": 3270}
{"v": 1	"t": 2059043	"P": 1515.0	"F": 3291}
{"v": 1	"t": 2059063	"P": 1520.5	"F": 3322}
{"v": 1	"t": 2059083	"P": 1523.25	"F": 3174}
{"v": 1	"t": 2059104	"P": 1518.0	"F": 3335}
{"v": 1	"t": 2059124	"P": 1522.0	"F": 3450}
{"v": 1	"t": 2059144	"P": 1535.0	"F": 3494}
{"v": 1	"t": 2059165	"P": 1533.0	"F": 3717}
{"v": 1	"t": 2059185	"P": 1528.25	"F": 4049}
{"v": 1	"t": 2059206	"P": 1539.5	"F": 4233}
{"v": 1	"t": 2059226	"P": 1559.0	"F": 4577}
{"v": 1	"t": 2059246	"P": 1551.0	"F": 4950}
{"v": 1	"t": 2059267	"P": 1549.75	"F": 5127}
{"v": 1	"t": 2059287	"P": 1565.0	"F": 5690}
{"v": 1	"t": 2059307	"P": 1565.75	"F": 5978	"C": 46.84	"D": 3286	"sn": 54091930088003	"file": "/data/device_log/data0000.out"}
{"v": 1	"t": 2059328	"P": 1573.0	"F": 6087}
{"v": 1	"t": 2059348	"P": 1589.0	"F": 6564}
{"v": 1	"t": 2059372	"P": 1588.0	"F": 6694}
{"v": 1	"t": 2059392	"P": 1591.0	"F": 6763}
{"v": 1	"t": 2059413	"P": 1595.0	"F": 7209}
{"v": 1	"t": 2059433	"P": 1592.5	"F": 7326}
{"v": 1	"t": 2059453	"P": 1612.25	"F": 7688}
{"v": 1	"t": 2059474	"P": 1613.0	"F": 7941}
{"v": 1	"t": 2059494	"P": 1602.5	"F": 7829}
{"v": 1	"t": 2059514	"P": 1609.75	"F": 8076}
{"v": 1	"t": 2059535	"P": 1628.0	"F": 7997}
{"v": 1	"t": 2059555	"P": 1620.5	"F": 8636}
{"v": 1	"t": 2059575	"P": 1614.5	"F": 8458}
{"v": 1	"t": 2059596	"P": 1627.25	"F": 8244}
{"v": 1	"t": 2059616	"P": 1628.5	"F": 8751}
{"v": 1	"t": 2059636	"P": 1626.75	"F": 8756}
{"v": 1	"t": 2059657	"P": 1619.5	"F": 8703}
{"v": 1	"t": 2059677	"P": 1631.75	"F": 8619}
{"v": 1	"t": 2059697	"P": 1634.5	"F": 8733}
{"v": 1	"t": 2059718	"P": 1630.5	"F": 8919}
{"v": 1	"t": 2059738	"P": 1616.75	"F": 9141}
{"v": 1	"t": 2059758	"P": 1639.25	"F": 8565}
{"v": 1	"t": 2059779	"P": 1628.5	"F": 8851}
{"v": 1	"t": 2059799	"P": 1628.75	"F": 9058}
{"v": 1	"t": 2059819	"P": 1635.75	"F": 8897}
{"v": 1	"t": 2059840	"P": 1633.0	"F": 9120}
{"v": 1	"t": 2059860	"P": 1626.25	"F": 9141}
{"v": 1	"t": 2059880	"P": 1628.25	"F": 9126}
{"v": 1	"t": 2059901	"P": 1638.75	"F": 9418}
{"v": 1	"t": 2059921	"P": 1638.75	"F": 9444}
{"v": 1	"t": 2059941	"P": 1631.0	"F": 9415}
{"v": 1	"t": 2059962	"P": 1639.5	"F": 9124}
{"v": 1	"t": 2059982	"P": 1651.25	"F": 9301}
{"v": 1	"t": 2060002	"P": 1638.0	"F": 9708}
{"v": 1	"t": 2060023	"P": 1633.25	"F": 9002}
{"v": 1	"t": 2060043	"P": 1653.0	"F": 8722}
{"v": 1	"t": 2060063	"P": 1649.0	"F": 9545}
{"v": 1	"t": 2060084	"P": 1640.0	"F": 9518}
{"v": 1	"t": 2060104	"P": 1637.25	"F": 9587}
{"v": 1	"t": 2060124	"P": 1655.5	"F": 9886}
{"v": 1	"t": 2060145	"P": 1649.25	"F": 9586}
{"v": 1	"t": 2060165	"P": 1645.0	"F": 9572}
{"v": 1	"t": 2060185	"P": 1640.0	"F": 9521}
{"v": 1	"t": 2060206	"P": 1655.0	"F": 9242}
{"v": 1	"t": 2060226	"P": 1656.0	"F": 9450}
{"v": 1	"t": 2060246	"P": 1646.25	"F": 9685}
{"v": 1	"t": 2060267	"P": 1649.25	"F": 10299}
{"v": 1	"t": 2060287	"P": 1659.25	"F": 9834}
{"v": 1	"t": 2060307	"P": 1651.5	"F": 9730}
{"v": 1	"t": 2060328	"P": 1644.0	"F": 9941	"C": 46.82	"D": 3286	"sn": 54091930088003	"file": "/data/device_log/data0000.out"	"CO2": 4589.314453125	"Tp": 26.046768188476562	"H": 22.56593132019043}
{"v": 1	"t": 2060349	"P": 1651.25	"F": 10123}
{"v": 1	"t": 2060370	"P": 1647.25	"F": 10125}
{"v": 1	"t": 2060391	"P": 1649.75	"F": 9804}
{"v": 1	"t": 2060412	"P": 1642.75	"F": 9181}
{"v": 1	"t": 2060432	"P": 1656.25	"F": 9637}
{"v": 1	"t": 2060453	"P": 1638.25	"F": 9984}
{"v": 1	"t": 2060473	"P": 1652.0	"F": 9932}
{"v": 1	"t": 2060494	"P": 1657.5	"F": 10028}
{"v": 1	"t": 2060514	"P": 1645.0	"F": 9782}
{"v": 1	"t": 2060534	"P": 1650.25	"F": 9506}
{"v": 1	"t": 2060555	"P": 1646.75	"F": 9512}
{"v": 1	"t": 2060575	"P": 1629.25	"F": 9368}
{"v": 1	"t": 2060596	"P": 1658.25	"F": 9163}
{"v": 1	"t": 2060616	"P": 1636.5	"F": 9375}
{"v": 1	"t": 2060636	"P": 1631.25	"F": 9343}
{"v": 1	"t": 2060657	"P": 1628.75	"F": 9433}
{"v": 1	"t": 2060677	"P": 1645.0	"F": 9205}
{"v": 1	"t": 2060697	"P": 1621.5	"F": 8980}
{"v": 1	"t": 2060718	"P": 1612.0	"F": 8511}
{"v": 1	"t": 2060738	"P": 1620.25	"F": 8264}
{"v": 1	"t": 2060758	"P": 1604.5	"F": 8198}
{"v": 1	"t": 2060779	"P": 1597.0	"F": 7445}
{"v": 1	"t": 2060799	"P": 1591.0	"F": 7503}
{"v": 1	"t": 2060819	"P": 1599.0	"F": 7124}
{"v": 1	"t": 2060840	"P": 1586.25	"F": 6963}
{"v": 1	"t": 2060860	"P": 1582.25	"F": 6960}
{"v": 1	"t": 2060881	"P": 1583.25	"F": 6885}
{"v": 1	"t": 2060901	"P": 1582.25	"F": 6320}
{"v": 1	"t": 2060921	"P": 1573.25	"F": 5961}
{"v": 1	"t": 2060942	"P": 1555.5	"F": 6140}
{"v": 1	"t": 2060962	"P": 1569.5	"F": 5727}
{"v": 1	"t": 2060982	"P": 1560.0	"F": 5540}
{"v": 1	"t": 2061002	"P": 1547.5	"F": 5331}
{"v": 1	"t": 2061023	"P": 1542.5	"F": 5009}
{"v": 1	"t": 2061043	"P": 1551.25	"F": 5126}
{"v": 1	"t": 2061063	"P": 1548.25	"F": 4917}
{"v": 1	"t": 2061084	"P": 1535.25	"F": 4718}
{"v": 1	"t": 2061104	"P": 1536.0	"F": 4377}
{"v": 1	"t": 2061125	"P": 1530.25	"F": 4106}
{"v": 1	"t": 2061145	"P": 1521.5	"F": 3871}
{"v": 1	"t": 2061165	"P": 1525.75	"F": 3757}
{"v": 1	"t": 2061186	"P": 1529.5	"F": 3616}
{"v": 1	"t": 2061206	"P": 1520.0	"F": 3692}
{"v": 1	"t": 2061226	"P": 1515.0	"F": 3463}
{"v": 1	"t": 2061247	"P": 1516.25	"F": 3407}
{"v": 1	"t": 2061267	"P": 1522.0	"F": 3242}
{"v": 1	"t": 2061287	"P": 1513.25	"F": 3107}
{"v": 1	"t": 2061308	"P": 1506.5	"F": 3035}
{"v": 1	"t": 2061328	"P": 1514.75	"F": 2858}
{"v": 1	"t": 2061348	"P": 1513.75	"F": 2842	"C": 46.825	"D": 3286	"sn": 54091930088003	"file": "/data/device_log/data0000.out"}
{"v": 1	"t": 2061369	"P": 1512.0	"F": 2819}
{"v": 1	"t": 2061390	"P": 1519.25	"F": 2749}
{"v": 1	"t": 2061412	"P": 1507.5	"F": 2643}
{"v": 1	"t": 2061432	"P": 1517.5	"F": 2762}
{"v": 1	"t": 2061452	"P": 1517.25	"F": 2717}
{"v": 1	"t": 2061473	"P": 1508.0	"F": 2794}
{"v": 1	"t": 2061493	"P": 1514.5	"F": 2751}
{"v": 1	"t": 2061513	"P": 1529.5	"F": 2763}
{"v": 1	"t": 2061534	"P": 1524.75	"F": 2922}
{"v": 1	"t": 2061554	"P": 1516.0	"F": 3191}
{"v": 1	"t": 2061574	"P": 1525.5	"F": 3655}
{"v": 1	"t": 2061595	"P": 1541.0	"F": 3821}
{"v": 1	"t": 2061615	"P": 1541.0	"F": 3937}
{"v": 1	"t": 2061636	"P": 1539.0	"F": 4290}
{"v": 1	"t": 2061656	"P": 1556.5	"F": 4658}
{"v": 1	"t": 2061676	"P": 1552.0	"F": 5145}
{"v": 1	"t": 2061697	"P": 1551.75	"F": 5410}
{"v": 1	"t": 2061717	"P": 1575.25	"F": 5684}
{"v": 1	"t": 2061737	"P": 1572.0	"F": 5881}
{"v": 1	"t": 2061758	"P": 1573.25	"F": 6201}
{"v": 1	"t": 2061778	"P": 1580.75	"F": 6171}
{"v": 1	"t": 2061798	"P": 1585.75	"F": 6570}
{"v": 1	"t": 2061819	"P": 1592.5	"F": 6762}
{"v": 1	"t": 2061839	"P": 1578.25	"F": 6944}
{"v": 1	"t": 2061859	"P": 1591.75	"F": 6906}
{"v": 1	"t": 2061880	"P": 1604.25	"F": 7191}
{"v": 1	"t": 2061900	"P": 1594.5	"F": 7249}
{"v": 1	"t": 2061920	"P": 1601.0	"F": 7496}
{"v": 1	"t": 2061941	"P": 1616.75	"F": 7567}
{"v": 1	"t": 2061961	"P": 1612.0	"F": 7748}
{"v": 1	"t": 2061981	"P": 1606.5	"F": 7837}
{"v": 1	"t": 2062002	"P": 1619.0	"F": 7789}
{"v": 1	"t": 2062022	"P": 1621.5	"F": 8249}
{"v": 1	"t": 2062042	"P": 1618.0	"F": 8458}
{"v": 1	"t": 2062063	"P": 1626.25	"F": 8336}
{"v": 1	"t": 2062083	"P": 1626.0	"F": 8426}
{"v": 1	"t": 2062103	"P": 1631.0	"F": 8256}
{"v": 1	"t": 2062124	"P": 1614.75	"F": 8470}
{"v": 1	"t": 2062144	"P": 1623.5	"F": 8355}
{"v": 1	"t": 2062165	"P": 1639.25	"F": 8762}
{"v": 1	"t": 2062185	"P": 1629.75	"F": 8784}
{"v": 1	"t": 2062205	"P": 1626.75	"F": 9217}
{"v": 1	"t": 2062226	"P": 1637.75	"F": 8509}
{"v": 1	"t": 2062246	"P": 1638.0	"F": 8609}
{"v": 1	"t": 2062266	"P": 1625.75	"F": 8902}
{"v": 1	"t": 2062287	"P": 1635.0	"F": 9025}
{"v": 1	"t": 2062307	"P": 1634.75	"F": 9259}
{"v": 1	"t": 2062327	"P": 1620.5	"F": 9039}
{"v": 1	"t": 2062348	"P": 1631.5	"F": 8966}
{"v": 1	"t": 2062368	"P": 1641.25	"F": 9180	"C": 46.805	"D": 3286	"sn": 54091930088003	"file": "/data/device_log/data0000.out"	"CO2": 3406.2978515625	"Tp": 26.033416748046875	"H": 21.765403747558594}
{"v": 1	"t": 2062390	"P": 1623.75	"F": 9094}
{"v": 1	"t": 2062410	"P": 1634.75	"F": 8793}
{"v": 1	"t": 2062432	"P": 1624.25	"F": 9282}
{"v": 1	"t": 2062453	"P": 1625.5	"F": 9089}
{"v": 1	"t": 2062473	"P": 1632.25	"F": 8667}
{"v": 1	"t": 2062493	"P": 1645.75	"F": 9126}
{"v": 1	"t": 2062514	"P": 1634.5	"F": 9046}
{"v": 1	"t": 2062534	"P": 1624.5	"F": 9068}
{"v": 1	"t": 2062554	"P": 1637.5	"F": 9252}
{"v": 1	"t": 2062575	"P": 1641.75	"F": 9503}
{"v": 1	"t": 2062595	"P": 1638.0	"F": 9150}
{"v": 1	"t": 2062615	"P": 1645.75	"F": 9775}
{"v": 1	"t": 2062636	"P": 1647.25	"F": 9748}
{"v": 1	"t": 2062656	"P": 1644.25	"F": 9520}
{"v": 1	"t": 2062676	"P": 1650.75	"F": 9417}
{"v": 1	"t": 2062697	"P": 1639.75	"F": 9227}
{"v": 1	"t": 2062717	"P": 1648.75	"F": 9447}
{"v": 1	"t": 2062738	"P": 1643.75	"F": 9455}
{"v": 1	"t": 2062758	"P": 1636.0	"F": 9122}
{"v": 1	"t": 2062778	"P": 1653.0	"F": 9581}
{"v": 1	"t": 2062799	"P": 1641.0	"F": 9562}
{"v": 1	"t": 2062819	"P": 1626.25	"F": 9311}
{"v": 1	"t": 2062839	"P": 1649.25	"F": 9709}
{"v": 1	"t": 2062860	"P": 1653.5	"F": 9742}
{"v": 1	"t": 2062880	"P": 1640.75	"F": 9560}
{"v": 1	"t": 2062900	"P": 1633.25	"F": 9447}
{"v": 1	"t": 2062921	"P": 1649.75	"F": 9388}
{"v": 1	"t": 2062941	"P": 1643.0	"F": 9704}
{"v": 1	"t": 2062961	"P": 1633.5	"F": 9302}
{"v": 1	"t": 2062982	"P": 1643.5	"F": 9814}
{"v": 1	"t": 2063002	"P": 1649.0	"F": 9558}
{"v": 1	"t": 2063022	"P": 1637.0	"F": 9357}
{"v": 1	"t": 2063043	"P": 1623.5	"F": 9089}
{"v": 1	"t": 2063063	"P": 1633.0	"F": 9160}
{"v": 1	"t": 2063083	"P": 1635.25	"F": 8749}
{"v": 1	"t": 2063104	"P": 1626.25	"F": 8621}
{"v": 1	"t": 2063124	"P": 1618.5	"F": 8654}
{"v": 1	"t": 2063144	"P": 1629.5	"F": 8362}
{"v": 1	"t": 2063165	"P": 1616.25	"F": 7927}
{"v": 1	"t": 2063185	"P": 1607.0	"F": 7742}
{"v": 1	"t": 2063205	"P": 1588.5	"F": 7546}
{"v": 1	"t": 2063226	"P": 1602.5	"F": 7383}
{"v": 1	"t": 2063246	"P": 1596.25	"F": 7179}
{"v": 1	"t": 2063267	"P": 1578.75	"F": 6804}
{"v": 1	"t": 2063287	"P": 1585.0	"F": 6702}
{"v": 1	"t": 2063307	"P": 1578.25	"F": 6366}
{"v": 1	"t": 2063328	"P": 1568.5	"F": 6026}
{"v": 1	"t": 2063348	"P": 1558.75	"F": 5688}
{"v": 1	"t": 2063368	"P": 1569.25	"F": 5499}
{"v": 1	"t": 2063389	"P": 1562.0	"F": 5201	"C": 46.805	"D": 3286	"sn": 54091930088003	"file": "/data/device_log/data0000.out"	"CO2": 2063.253173828125	"Tp": 26.020065307617188	"H": 21.56106185913086}
{"v": 1	"t": 2063410	"P": 1547.25	"F": 5117}
{"v": 1	"t": 2063431	"P": 1546.5	"F": 4927}
{"v": 1	"t": 2063452	"P": 1543.5	"F": 4824}
{"v": 1	"t": 2063473	"P": 1527.75	"F": 4636}
{"v": 1	"t": 2063493	"P": 1531.5	"F": 4330}
{"v": 1	"t": 2063513	"P": 1539.25	"F": 4137}
{"v": 1	"t": 2063534	"P": 1529.0	"F": 3910}
{"v": 1	"t": 2063554	"P": 1514.75	"F": 3736}
{"v": 1	"t": 2063574	"P": 1530.75	"F": 3764}
{"v": 1	"t": 2063595	"P": 1525.75	"F": 3439}
{"v": 1	"t": 2063615	"P": 1518.25	"F": 3576}
{"v": 1	"t": 2063635	"P": 1513.25	"F": 3348}
{"v": 1	"t": 2063656	"P": 1526.5	"F": 3276}
{"v": 1	"t": 2063676	"P": 1520.75	"F": 3249}
{"v": 1	"t": 2063696	"P": 1508.75	"F": 3180}
{"v": 1	"t": 2063717	"P": 1510.25	"F": 3055}
{"v": 1	"t": 2063737	"P": 1518.25	"F": 2752}
{"v": 1	"t": 2063757	"P": 1512.75	"F": 2926}
{"v": 1	"t": 2063778	"P": 1506.75	"F": 2808}
{"v": 1	"t": 2063798	"P": 1517.5	"F": 2659}
{"v": 1	"t": 2063819	"P": 1505.5	"F": 2662}
{"v": 1	"t": 2063839	"P": 1513.25	"F": 2627}
{"v": 1	"t": 2063860	"P": 1509.5	"F": 2757}
{"v": 1	"t": 2063880	"P": 1504.0	"F": 2694}
{"v": 1	"t": 2063901	"P": 1522.0	"F": 2615}
{"v": 1	"t": 2063921	"P": 1512.25	"F": 2574}
{"v": 1	"t": 2063941	"P": 1508.25	"F": 2674}
{"v": 1	"t": 2063962	"P": 1516.25	"F": 2647}
{"v": 1	"t": 2063982	"P": 1525.25	"F": 2742}
{"v": 1	"t": 2064002	"P": 1519.5	"F": 2855}
{"v": 1	"t": 2064023	"P": 1510.75	"F": 3181}
{"v": 1	"t": 2064043	"P": 1526.75	"F": 3282}
{"v": 1	"t": 2064063	"P": 1538.75	"F": 3544}
{"v": 1	"t": 2064084	"P": 1532.75	"F": 4027}
{"v": 1	"t": 2064104	"P": 1534.75	"F": 4180}
{"v": 1	"t": 2064124	"P": 1550.5	"F": 4534}
{"v": 1	"t": 2064145	"P": 1553.75	"F": 4775}
{"v": 1	"t": 2064165	"P": 1555.25	"F": 5138}
{"v": 1	"t": 2064185	"P": 1556.0	"F": 5160}
{"v": 1	"t": 2064206	"P": 1571.25	"F": 5589}
{"v": 1	"t": 2064226	"P": 1567.25	"F": 5771}
{"v": 1	"t": 2064246	"P": 1566.75	"F": 5969}
{"v": 1	"t": 2064267	"P": 1573.5	"F": 6360}
{"v": 1	"t": 2064287	"P": 1590.25	"F": 6545}
{"v": 1	"t": 2064307	"P": 1593.25	"F": 7010}
{"v": 1	"t": 2064328	"P": 1586.25	"F": 6873}
{"v": 1	"t": 2064348	"P": 1601.75	"F": 7438}
{"v": 1	"t": 2064368	"P": 1599.75	"F": 7495}
{"v": 1	"t": 2064389	"P": 1606.0	"F": 7459}
{"v": 1	"t": 2064409	"P": 1601.75	"F": 7710	"C": 46.85	"D": 3286	"sn": 54091930088003	"file": "/data/device_log/data0000.out"}
{"v": 1	"t": 2064430	"P": 1622.5	"F": 8157}
{"v": 1	"t": 2064450	"P": 1602.25	"F": 8090}
{"v": 1	"t": 2064472	"P": 1626.5	"F": 8227}
{"v": 1	"t": 2064492	"P": 1619.5	"F": 8172}
{"v": 1	"t": 2064513	"P": 1620.75	"F": 7955}
{"v": 1	"t": 2064533	"P": 1619.0	"F": 8541}
{"v": 1	"t": 2064553	"P": 1626.25	"F": 8279}
{"v": 1	"t": 2064574	"P": 1618.25	"F": 8687}
{"v": 1	"t": 2064594	"P": 1621.25	"F": 8420}
{"v": 1	"t": 2064615	"P": 1625.5	"F": 8415}
{"v": 1	"t": 2064635	"P": 1616.75	"F": 8278}
{"v": 1	"t": 2064655	"P": 1626.5	"F": 8473}
{"v": 1	"t": 2064676	"P": 1633.0	"F": 8872}
{"v": 1	"t": 2064696	"P": 1630.25	"F": 8860}
{"v": 1	"t": 2064716	"P": 1622.0	"F": 8557}
{"v": 1	"t": 2064737	"P": 1629.75	"F": 8772}
{"v": 1	"t": 2064757	"P": 1635.25	"F": 8987}
{"v": 1	"t": 2064777	"P": 1642.5	"F": 8921}
{"v": 1	"t": 2064798	"P": 1617.0	"F": 9164}
{"v": 1	"t": 2064818	"P": 1635.75	"F": 8634}
{"v": 1	"t": 2064838	"P": 1636.75	"F": 8649}
{"v": 1	"t": 2064859	"P": 1632.0	"F": 9046}
{"v": 1	"t": 2064879	"P": 1631.25	"F": 8796}
{"v": 1	"t": 2064899	"P": 1637.25	"F": 9078}
{"v": 1	"t": 2064920	"P": 1630.5	"F": 9044}
{"v": 1	"t": 2064940	"P": 1622.5	"F": 8828}
{"v": 1	"t": 2064961	"P": 1632.75	"F": 8904}
{"v": 1	"t": 2064981	"P": 1628.75	"F": 9134}
{"v": 1	"t": 2065001	"P": 1624.0	"F": 9058}
{"v": 1	"t": 2065022	"P": 1629.5	"F": 9031}
{"v": 1	"t": 2065042	"P": 1644.0	"F": 9162}
{"v": 1	"t": 2065062	"P": 1631.5	"F": 9114}
{"v": 1	"t": 2065083	"P": 1638.75	"F": 8920}
{"v": 1	"t": 2065103	"P": 1643.0	"F": 9168}
{"v": 1	"t": 2065123	"P": 1647.75	"F": 8769}
{"v": 1	"t": 2065144	"P": 1620.0	"F": 8449}
{"v": 1	"t": 2065164	"P": 1626.5	"F": 9380}
{"v": 1	"t": 2065184	"P": 1634.0	"F": 8958}
{"v": 1	"t": 2065205	"P": 1634.5	"F": 8748}
{"v": 1	"t": 2065225	"P": 1630.5	"F": 8961}
{"v": 1	"t": 2065245	"P": 1630.0	"F": 9233}
{"v": 1	"t": 2065266	"P": 1642.75	"F": 8988}
{"v": 1	"t": 2065286	"P": 1642.0	"F": 8933}
{"v": 1	"t": 2065306	"P": 1633.25	"F": 8757}
{"v": 1	"t": 2065327	"P": 1636.5	"F": 9054}
{"v": 1	"t": 2065347	"P": 1645.75	"F": 9092}
{"v": 1	"t": 2065367	"P": 1646.0	"F": 9325}
{"v": 1	"t": 2065388	"P": 1641.0	"F": 9386}
{"v": 1	"t": 2065408	"P": 1645.5	"F": 9423}
{"v": 1	"t": 2065428	"P": 1650.5	"F": 9269	"C": 46.825	"D": 3286	"sn": 54091930088003	"file": "/data/device_log/data0000.out"	"CO2": 2245.434326171875	"Tp": 26.020065307617188	"H": 21.090560913085938}
{"v": 1	"t": 2065450	"P": 1640.25	"F": 9518}
{"v": 1	"t": 2065470	"P": 1634.75	"F": 9323}
{"v": 1	"t": 2065492	"P": 1641.0	"F": 9320}
{"v": 1	"t": 2065513	"P": 1637.75	"F": 8849}
{"v": 1	"t": 2065533	"P": 1655.75	"F": 8969}
{"v": 1	"t": 2065554	"P": 1642.75	"F": 9687}
{"v": 1	"t": 2065574	"P": 1627.25	"F": 9178}
{"v": 1	"t": 2065594	"P": 1650.5	"F": 8866}
{"v": 1	"t": 2065615	"P": 1624.5	"F": 8985}
{"v": 1	"t": 2065635	"P": 1629.75	"F": 9015}
{"v": 1	"t": 2065655	"P": 1630.75	"F": 8564}
{"v": 1	"t": 2065676	"P": 1637.5	"F": 8656}
{"v": 1	"t": 2065696	"P": 1636.75	"F": 8158}
{"v": 1	"t": 2065716	"P": 1610.25	"F": 8326}
{"v": 1	"t": 2065737	"P": 1608.0	"F": 7808}
{"v": 1	"t": 2065757	"P": 1627.5	"F": 8045}
{"v": 1	"t": 2065777	"P": 1607.0	"F": 7700}
{"v": 1	"t": 2065798	"P": 1596.25	"F": 7414}
{"v": 1	"t": 2065818	"P": 1592.0	"F": 7112}
{"v": 1	"t": 2065838	"P": 1583.5	"F": 6699}
{"v": 1	"t": 2065859	"P": 1578.5	"F": 6711}
{"v": 1	"t": 2065879	"P": 1563.75	"F": 5980}
{"v": 1	"t": 2065899	"P": 1574.5	"F": 6138}
{"v": 1	"t": 2065920	"P": 1566.5	"F": 5724}
{"v": 1	"t": 2065940	"P": 1549.5	"F": 5245}
{"v": 1	"t": 2065960	"P": 1545.0	"F": 5003}
{"v": 1	"t": 2065981	"P": 1552.0	"F": 4898}
{"v": 1	"t": 2066001	"P": 1551.0	"F": 4736}
{"v": 1	"t": 2066021	"P": 1534.25	"F": 4468}
{"v": 1	"t": 2066042	"P": 1532.5	"F": 4443}
{"v": 1	"t": 2066062	"P": 1539.0	"F": 4228}
{"v": 1	"t": 2066083	"P": 1522.0	"F": 4153}
{"v": 1	"t": 2066103	"P": 1527.25	"F": 3906}
{"v": 1	"t": 2066123	"P": 1534.0	"F": 3699}
{"v": 1	"t": 2066144	"P": 1523.75	"F": 3696}
{"v": 1	"t": 2066164	"P": 1512.75	"F": 3547}
{"v": 1	"t": 2066184	"P": 1517.75	"F": 3442}
{"v": 1	"t": 2066205	"P": 1522.75	"F": 3379}
{"v": 1	"t": 2066225	"P": 1513.5	"F": 3098}
{"v": 1	"t": 2066245	"P": 1511.5	"F": 3079}
{"v": 1	"t": 2066266	"P": 1523.0	"F": 2951}
{"v": 1	"t": 2066286	"P": 1516.75	"F": 2807}
{"v": 1	"t": 2066306	"P": 1507.0	"F": 2765}
{"v": 1	"t": 2066327	"P": 1504.5	"F": 2712}
{"v": 1	"t": 2066347	"P": 1513.5	"F": 2658}
{"v": 1	"t": 2066367	"P": 1511.5	"F": 2502}
{"v": 1	"t": 2066388	"P": 1506.75	"F": 2444}
{"v": 1	"t": 2066408	"P": 1507.0	"F": 2385}
{"v": 1	"t": 2066428	"P": 1517.0	"F": 2484}
{"v": 1	"t": 2066449	"P": 1511.5	"F": 2474	"C": 46.86	"D": 3286	"sn": 54091930088003	"file": "/data/device_log/data0000.out"}
{"v": 1	"t": 2066469	"P": 1511.5	"F": 2499}
{"v": 1	"t": 2066490	"P": 1519.0	"F": 2435}
{"v": 1	"t": 2066512	"P": 1514.0	"F": 2513}
{"v": 1	"t": 2066532	"P": 1526.0	"F": 2631}
{"v": 1	"t": 2066552	"P": 1521.25	"F": 2889}
{"v": 1	"t": 2066573	"P": 1517.75	"F": 3242}
{"v": 1	"t": 2066593	"P": 1530.5	"F": 3685}
{"v": 1	"t": 2066614	"P": 1539.25	"F": 4169}
```
