## Supplementary Data Files 1 for "Inexpensive multi-patient respiratory monitoring system for helmet ventilation during COVID-19 pandemic": device_raw_waveforms_expiratory.json (part 5 of 6)

```
{"v": 1	"t": 2066634	"P": 1539.5	"F": 4520}
{"v": 1	"t": 2066654	"P": 1552.0	"F": 5012}
{"v": 1	"t": 2066675	"P": 1567.25	"F": 5397}
{"v": 1	"t": 2066695	"P": 1569.5	"F": 5554}
{"v": 1	"t": 2066715	"P": 1567.5	"F": 5861}
{"v": 1	"t": 2066736	"P": 1581.25	"F": 6170}
{"v": 1	"t": 2066756	"P": 1580.5	"F": 6471}
{"v": 1	"t": 2066776	"P": 1579.75	"F": 6706}
{"v": 1	"t": 2066797	"P": 1588.0	"F": 6966}
{"v": 1	"t": 2066817	"P": 1597.25	"F": 7138}
{"v": 1	"t": 2066837	"P": 1600.5	"F": 7310}
{"v": 1	"t": 2066858	"P": 1600.25	"F": 7154}
{"v": 1	"t": 2066878	"P": 1601.5	"F": 7463}
{"v": 1	"t": 2066898	"P": 1614.5	"F": 7508}
{"v": 1	"t": 2066919	"P": 1605.5	"F": 7803}
{"v": 1	"t": 2066939	"P": 1593.75	"F": 7930}
{"v": 1	"t": 2066959	"P": 1603.0	"F": 7667}
{"v": 1	"t": 2066980	"P": 1618.25	"F": 8086}
{"v": 1	"t": 2067000	"P": 1606.5	"F": 8035}
{"v": 1	"t": 2067020	"P": 1605.75	"F": 7912}
{"v": 1	"t": 2067041	"P": 1620.0	"F": 8292}
{"v": 1	"t": 2067061	"P": 1617.0	"F": 8026}
{"v": 1	"t": 2067081	"P": 1609.5	"F": 8183}
{"v": 1	"t": 2067102	"P": 1617.75	"F": 8619}
{"v": 1	"t": 2067122	"P": 1624.0	"F": 8427}
{"v": 1	"t": 2067143	"P": 1632.5	"F": 8171}
{"v": 1	"t": 2067163	"P": 1625.25	"F": 8475}
{"v": 1	"t": 2067184	"P": 1620.25	"F": 8825}
{"v": 1	"t": 2067204	"P": 1616.25	"F": 8408}
{"v": 1	"t": 2067225	"P": 1625.25	"F": 8400}
{"v": 1	"t": 2067245	"P": 1617.75	"F": 8700}
{"v": 1	"t": 2067266	"P": 1619.75	"F": 8760}
{"v": 1	"t": 2067286	"P": 1631.75	"F": 8432}
{"v": 1	"t": 2067306	"P": 1626.75	"F": 8678}
{"v": 1	"t": 2067327	"P": 1628.5	"F": 9106}
{"v": 1	"t": 2067347	"P": 1636.0	"F": 8679}
{"v": 1	"t": 2067368	"P": 1631.5	"F": 8926}
{"v": 1	"t": 2067388	"P": 1637.0	"F": 9416}
{"v": 1	"t": 2067409	"P": 1643.25	"F": 9191}
{"v": 1	"t": 2067429	"P": 1619.75	"F": 9426}
{"v": 1	"t": 2067449	"P": 1639.5	"F": 9182}
{"v": 1	"t": 2067470	"P": 1645.0	"F": 9235	"C": 46.81	"D": 3286	"sn": 54091930088003	"file": "/data/device_log/data0000.out"	"CO2": 4889.22412109375	"Tp": 26.020065307617188	"H": 20.59575653076172}
{"v": 1	"t": 2067491	"P": 1652.5	"F": 9223}
{"v": 1	"t": 2067511	"P": 1637.5	"F": 9156}
{"v": 1	"t": 2067533	"P": 1639.25	"F": 9528}
{"v": 1	"t": 2067553	"P": 1647.25	"F": 9079}
{"v": 1	"t": 2067573	"P": 1658.0	"F": 8847}
{"v": 1	"t": 2067594	"P": 1644.75	"F": 9621}
{"v": 1	"t": 2067614	"P": 1645.0	"F": 9684}
{"v": 1	"t": 2067634	"P": 1656.75	"F": 9408}
{"v": 1	"t": 2067655	"P": 1650.0	"F": 9536}
{"v": 1	"t": 2067675	"P": 1640.75	"F": 9151}
{"v": 1	"t": 2067695	"P": 1648.25	"F": 9930}
{"v": 1	"t": 2067716	"P": 1660.0	"F": 10096}
{"v": 1	"t": 2067736	"P": 1649.5	"F": 9876}
{"v": 1	"t": 2067756	"P": 1645.75	"F": 9945}
{"v": 1	"t": 2067777	"P": 1645.25	"F": 9684}
{"v": 1	"t": 2067797	"P": 1657.25	"F": 10401}
{"v": 1	"t": 2067817	"P": 1649.25	"F": 10409}
{"v": 1	"t": 2067838	"P": 1653.75	"F": 9722}
{"v": 1	"t": 2067858	"P": 1660.5	"F": 10381}
{"v": 1	"t": 2067878	"P": 1668.25	"F": 10240}
{"v": 1	"t": 2067899	"P": 1659.0	"F": 9887}
{"v": 1	"t": 2067919	"P": 1658.5	"F": 10378}
{"v": 1	"t": 2067940	"P": 1658.75	"F": 10243}
{"v": 1	"t": 2067960	"P": 1642.75	"F": 10038}
{"v": 1	"t": 2067981	"P": 1648.5	"F": 9641}
{"v": 1	"t": 2068001	"P": 1652.75	"F": 9680}
{"v": 1	"t": 2068021	"P": 1642.25	"F": 9374}
{"v": 1	"t": 2068042	"P": 1637.0	"F": 9367}
{"v": 1	"t": 2068062	"P": 1638.25	"F": 9008}
{"v": 1	"t": 2068082	"P": 1631.25	"F": 8672}
{"v": 1	"t": 2068103	"P": 1615.75	"F": 8530}
{"v": 1	"t": 2068123	"P": 1610.0	"F": 8029}
{"v": 1	"t": 2068143	"P": 1618.0	"F": 7833}
{"v": 1	"t": 2068164	"P": 1603.0	"F": 7512}
{"v": 1	"t": 2068184	"P": 1591.0	"F": 7200}
{"v": 1	"t": 2068204	"P": 1569.5	"F": 6796}
{"v": 1	"t": 2068225	"P": 1578.25	"F": 6463}
{"v": 1	"t": 2068245	"P": 1574.25	"F": 5994}
{"v": 1	"t": 2068265	"P": 1554.25	"F": 5645}
{"v": 1	"t": 2068286	"P": 1553.0	"F": 5463}
{"v": 1	"t": 2068306	"P": 1549.75	"F": 5041}
{"v": 1	"t": 2068326	"P": 1533.25	"F": 4743}
{"v": 1	"t": 2068347	"P": 1525.5	"F": 4440}
{"v": 1	"t": 2068367	"P": 1537.75	"F": 4322}
{"v": 1	"t": 2068387	"P": 1525.0	"F": 3918}
{"v": 1	"t": 2068408	"P": 1517.5	"F": 3691}
{"v": 1	"t": 2068428	"P": 1520.75	"F": 3283}
{"v": 1	"t": 2068449	"P": 1519.0	"F": 3237}
{"v": 1	"t": 2068469	"P": 1514.25	"F": 3168}
{"v": 1	"t": 2068489	"P": 1512.0	"F": 3114	"C": 46.85	"D": 3286	"sn": 54091930088003	"file": "/data/device_log/data0000.out"}
{"v": 1	"t": 2068510	"P": 1520.0	"F": 2927}
{"v": 1	"t": 2068530	"P": 1509.0	"F": 2829}
{"v": 1	"t": 2068552	"P": 1518.75	"F": 2694}
{"v": 1	"t": 2068572	"P": 1504.75	"F": 2628}
{"v": 1	"t": 2068593	"P": 1503.75	"F": 2649}
{"v": 1	"t": 2068613	"P": 1511.5	"F": 2500}
{"v": 1	"t": 2068633	"P": 1513.0	"F": 2418}
{"v": 1	"t": 2068654	"P": 1505.5	"F": 2355}
{"v": 1	"t": 2068674	"P": 1500.75	"F": 2341}
{"v": 1	"t": 2068694	"P": 1513.5	"F": 2376}
{"v": 1	"t": 2068715	"P": 1509.25	"F": 2363}
{"v": 1	"t": 2068735	"P": 1501.75	"F": 2434}
{"v": 1	"t": 2068755	"P": 1503.25	"F": 2304}
{"v": 1	"t": 2068776	"P": 1516.75	"F": 2230}
{"v": 1	"t": 2068796	"P": 1515.25	"F": 2392}
{"v": 1	"t": 2068816	"P": 1504.25	"F": 2277}
{"v": 1	"t": 2068837	"P": 1509.5	"F": 2445}
{"v": 1	"t": 2068857	"P": 1521.0	"F": 2411}
{"v": 1	"t": 2068877	"P": 1513.25	"F": 2458}
{"v": 1	"t": 2068898	"P": 1511.0	"F": 2656}
{"v": 1	"t": 2068918	"P": 1519.75	"F": 2874}
{"v": 1	"t": 2068938	"P": 1528.5	"F": 3149}
{"v": 1	"t": 2068959	"P": 1524.25	"F": 3380}
{"v": 1	"t": 2068979	"P": 1529.75	"F": 3738}
{"v": 1	"t": 2069000	"P": 1545.25	"F": 4059}
{"v": 1	"t": 2069020	"P": 1547.25	"F": 4587}
{"v": 1	"t": 2069040	"P": 1547.5	"F": 5018}
{"v": 1	"t": 2069061	"P": 1571.0	"F": 5460}
{"v": 1	"t": 2069081	"P": 1571.5	"F": 5812}
{"v": 1	"t": 2069101	"P": 1575.5	"F": 6084}
{"v": 1	"t": 2069122	"P": 1577.75	"F": 6652}
{"v": 1	"t": 2069142	"P": 1593.75	"F": 6854}
{"v": 1	"t": 2069162	"P": 1594.25	"F": 7060}
{"v": 1	"t": 2069183	"P": 1592.25	"F": 7265}
{"v": 1	"t": 2069203	"P": 1606.0	"F": 7598}
{"v": 1	"t": 2069223	"P": 1620.75	"F": 7636}
{"v": 1	"t": 2069244	"P": 1613.0	"F": 7864}
{"v": 1	"t": 2069264	"P": 1610.0	"F": 7761}
{"v": 1	"t": 2069284	"P": 1620.5	"F": 8021}
{"v": 1	"t": 2069305	"P": 1630.75	"F": 8469}
{"v": 1	"t": 2069325	"P": 1625.0	"F": 8069}
{"v": 1	"t": 2069345	"P": 1624.0	"F": 8603}
{"v": 1	"t": 2069366	"P": 1635.0	"F": 8309}
{"v": 1	"t": 2069386	"P": 1628.5	"F": 8629}
{"v": 1	"t": 2069406	"P": 1630.0	"F": 8968}
{"v": 1	"t": 2069427	"P": 1617.25	"F": 8634}
{"v": 1	"t": 2069447	"P": 1643.5	"F": 8933}
{"v": 1	"t": 2069467	"P": 1634.5	"F": 9210}
{"v": 1	"t": 2069488	"P": 1629.5	"F": 9136}
{"v": 1	"t": 2069508	"P": 1633.75	"F": 9094	"C": 46.855	"D": 3286	"sn": 54091930088003	"file": "/data/device_log/data0000.out"	"CO2": 3627.49853515625	"Tp": 26.020065307617188	"H": 20.00043296813965}
{"v": 1	"t": 2069530	"P": 1643.75	"F": 8730}
{"v": 1	"t": 2069550	"P": 1628.0	"F": 9242}
{"v": 1	"t": 2069571	"P": 1640.5	"F": 9315}
{"v": 1	"t": 2069592	"P": 1642.25	"F": 9464}
{"v": 1	"t": 2069612	"P": 1642.5	"F": 9364}
{"v": 1	"t": 2069632	"P": 1649.0	"F": 8993}
{"v": 1	"t": 2069653	"P": 1638.75	"F": 9113}
{"v": 1	"t": 2069673	"P": 1646.5	"F": 9058}
{"v": 1	"t": 2069693	"P": 1646.75	"F": 9231}
{"v": 1	"t": 2069714	"P": 1639.25	"F": 9346}
{"v": 1	"t": 2069734	"P": 1640.5	"F": 9082}
{"v": 1	"t": 2069754	"P": 1640.25	"F": 9509}
{"v": 1	"t": 2069775	"P": 1637.25	"F": 9829}
{"v": 1	"t": 2069795	"P": 1638.75	"F": 9416}
{"v": 1	"t": 2069815	"P": 1637.75	"F": 9385}
{"v": 1	"t": 2069836	"P": 1648.25	"F": 9825}
{"v": 1	"t": 2069856	"P": 1647.0	"F": 9879}
{"v": 1	"t": 2069876	"P": 1635.25	"F": 9498}
{"v": 1	"t": 2069897	"P": 1644.5	"F": 9891}
{"v": 1	"t": 2069917	"P": 1653.25	"F": 9690}
{"v": 1	"t": 2069937	"P": 1648.25	"F": 9447}
{"v": 1	"t": 2069958	"P": 1637.5	"F": 9793}
{"v": 1	"t": 2069978	"P": 1649.75	"F": 9590}
{"v": 1	"t": 2069998	"P": 1661.75	"F": 10227}
{"v": 1	"t": 2070019	"P": 1650.25	"F": 9689}
{"v": 1	"t": 2070039	"P": 1644.75	"F": 9846}
{"v": 1	"t": 2070060	"P": 1662.75	"F": 9544}
{"v": 1	"t": 2070080	"P": 1657.25	"F": 9642}
{"v": 1	"t": 2070100	"P": 1654.75	"F": 9575}
{"v": 1	"t": 2070121	"P": 1658.0	"F": 9644}
{"v": 1	"t": 2070141	"P": 1652.75	"F": 9877}
{"v": 1	"t": 2070161	"P": 1644.5	"F": 10005}
{"v": 1	"t": 2070182	"P": 1662.25	"F": 9943}
{"v": 1	"t": 2070202	"P": 1649.25	"F": 9511}
{"v": 1	"t": 2070222	"P": 1643.0	"F": 10025}
{"v": 1	"t": 2070243	"P": 1637.0	"F": 9962}
{"v": 1	"t": 2070263	"P": 1656.0	"F": 10054}
{"v": 1	"t": 2070283	"P": 1657.5	"F": 9737}
{"v": 1	"t": 2070304	"P": 1646.5	"F": 9621}
{"v": 1	"t": 2070324	"P": 1635.5	"F": 9520}
{"v": 1	"t": 2070344	"P": 1654.0	"F": 9567}
{"v": 1	"t": 2070365	"P": 1631.0	"F": 9484}
{"v": 1	"t": 2070385	"P": 1623.75	"F": 9196}
{"v": 1	"t": 2070406	"P": 1620.5	"F": 8499}
{"v": 1	"t": 2070426	"P": 1622.5	"F": 8735}
{"v": 1	"t": 2070446	"P": 1610.25	"F": 8349}
{"v": 1	"t": 2070466	"P": 1602.0	"F": 7775}
{"v": 1	"t": 2070487	"P": 1598.75	"F": 7647}
{"v": 1	"t": 2070507	"P": 1590.0	"F": 7175}
{"v": 1	"t": 2070527	"P": 1579.25	"F": 6790	"C": 46.845	"D": 3286	"sn": 54091930088003	"file": "/data/device_log/data0000.out"}
{"v": 1	"t": 2070548	"P": 1576.75	"F": 6499}
{"v": 1	"t": 2070569	"P": 1569.0	"F": 6374}
{"v": 1	"t": 2070593	"P": 1565.5	"F": 6064}
{"v": 1	"t": 2070614	"P": 1546.25	"F": 5508}
{"v": 1	"t": 2070634	"P": 1550.5	"F": 5250}
{"v": 1	"t": 2070655	"P": 1544.25	"F": 4868}
{"v": 1	"t": 2070675	"P": 1538.0	"F": 4774}
{"v": 1	"t": 2070696	"P": 1541.5	"F": 4535}
{"v": 1	"t": 2070716	"P": 1532.25	"F": 4415}
{"v": 1	"t": 2070737	"P": 1535.25	"F": 3963}
{"v": 1	"t": 2070757	"P": 1531.0	"F": 4009}
{"v": 1	"t": 2070778	"P": 1518.5	"F": 3733}
{"v": 1	"t": 2070798	"P": 1528.25	"F": 3525}
{"v": 1	"t": 2070819	"P": 1522.25	"F": 3506}
{"v": 1	"t": 2070839	"P": 1515.25	"F": 3369}
{"v": 1	"t": 2070859	"P": 1521.0	"F": 3341}
{"v": 1	"t": 2070880	"P": 1528.75	"F": 3170}
{"v": 1	"t": 2070900	"P": 1514.5	"F": 2962}
{"v": 1	"t": 2070920	"P": 1512.0	"F": 2998}
{"v": 1	"t": 2070941	"P": 1519.75	"F": 3046}
{"v": 1	"t": 2070961	"P": 1518.0	"F": 2990}
{"v": 1	"t": 2070981	"P": 1508.25	"F": 2941}
{"v": 1	"t": 2071002	"P": 1515.0	"F": 2939}
{"v": 1	"t": 2071022	"P": 1526.25	"F": 3003}
{"v": 1	"t": 2071042	"P": 1515.75	"F": 3015}
{"v": 1	"t": 2071063	"P": 1512.25	"F": 3082}
{"v": 1	"t": 2071083	"P": 1520.25	"F": 3092}
{"v": 1	"t": 2071103	"P": 1527.25	"F": 3051}
{"v": 1	"t": 2071124	"P": 1519.25	"F": 3318}
{"v": 1	"t": 2071144	"P": 1515.0	"F": 3349}
{"v": 1	"t": 2071164	"P": 1532.75	"F": 3383}
{"v": 1	"t": 2071185	"P": 1534.5	"F": 3422}
{"v": 1	"t": 2071205	"P": 1525.75	"F": 3703}
{"v": 1	"t": 2071225	"P": 1524.5	"F": 3856}
{"v": 1	"t": 2071246	"P": 1548.25	"F": 4169}
{"v": 1	"t": 2071266	"P": 1548.5	"F": 4489}
{"v": 1	"t": 2071286	"P": 1547.75	"F": 5043}
{"v": 1	"t": 2071307	"P": 1555.0	"F": 5237}
{"v": 1	"t": 2071327	"P": 1562.75	"F": 5558}
{"v": 1	"t": 2071348	"P": 1569.75	"F": 5785}
{"v": 1	"t": 2071368	"P": 1581.25	"F": 6124}
{"v": 1	"t": 2071388	"P": 1587.0	"F": 6498}
{"v": 1	"t": 2071409	"P": 1585.0	"F": 6609}
{"v": 1	"t": 2071429	"P": 1581.5	"F": 7162}
{"v": 1	"t": 2071449	"P": 1597.75	"F": 7296}
{"v": 1	"t": 2071470	"P": 1606.5	"F": 7206}
{"v": 1	"t": 2071490	"P": 1610.0	"F": 7493}
{"v": 1	"t": 2071510	"P": 1607.75	"F": 7832}
{"v": 1	"t": 2071531	"P": 1614.25	"F": 7991}
{"v": 1	"t": 2071551	"P": 1618.25	"F": 7901	"C": 46.865	"D": 3286	"sn": 54091930088003	"file": "/data/device_log/data0000.out"	"CO2": 3711.695556640625	"Tp": 25.990692138671875	"H": 19.8568115234375}
{"v": 1	"t": 2071573	"P": 1613.75	"F": 8140}
{"v": 1	"t": 2071593	"P": 1625.75	"F": 8224}
{"v": 1	"t": 2071615	"P": 1616.75	"F": 8346}
{"v": 1	"t": 2071636	"P": 1631.75	"F": 8409}
{"v": 1	"t": 2071656	"P": 1633.75	"F": 8622}
{"v": 1	"t": 2071676	"P": 1634.75	"F": 9026}
{"v": 1	"t": 2071697	"P": 1626.25	"F": 9321}
{"v": 1	"t": 2071717	"P": 1638.5	"F": 9169}
{"v": 1	"t": 2071737	"P": 1645.75	"F": 9213}
{"v": 1	"t": 2071758	"P": 1630.25	"F": 9451}
{"v": 1	"t": 2071778	"P": 1634.5	"F": 8909}
{"v": 1	"t": 2071798	"P": 1655.0	"F": 9596}
{"v": 1	"t": 2071819	"P": 1643.75	"F": 9614}
{"v": 1	"t": 2071839	"P": 1637.0	"F": 9814}
{"v": 1	"t": 2071859	"P": 1643.25	"F": 9991}
{"v": 1	"t": 2071880	"P": 1652.0	"F": 9640}
{"v": 1	"t": 2071900	"P": 1641.75	"F": 9811}
{"v": 1	"t": 2071920	"P": 1659.5	"F": 9825}
{"v": 1	"t": 2071941	"P": 1655.25	"F": 10175}
{"v": 1	"t": 2071961	"P": 1657.5	"F": 9802}
{"v": 1	"t": 2071981	"P": 1673.5	"F": 10765}
{"v": 1	"t": 2072002	"P": 1650.25	"F": 10483}
{"v": 1	"t": 2072022	"P": 1669.25	"F": 10388}
{"v": 1	"t": 2072042	"P": 1670.75	"F": 10420}
{"v": 1	"t": 2072063	"P": 1656.5	"F": 10402}
{"v": 1	"t": 2072083	"P": 1659.0	"F": 10926}
{"v": 1	"t": 2072103	"P": 1673.5	"F": 10735}
{"v": 1	"t": 2072124	"P": 1662.0	"F": 10412}
{"v": 1	"t": 2072144	"P": 1673.25	"F": 10787}
{"v": 1	"t": 2072164	"P": 1678.25	"F": 10197}
{"v": 1	"t": 2072185	"P": 1669.75	"F": 10970}
{"v": 1	"t": 2072205	"P": 1669.75	"F": 11249}
{"v": 1	"t": 2072225	"P": 1671.5	"F": 10969}
{"v": 1	"t": 2072246	"P": 1678.25	"F": 11511}
{"v": 1	"t": 2072266	"P": 1664.0	"F": 11677}
{"v": 1	"t": 2072287	"P": 1666.75	"F": 10941}
{"v": 1	"t": 2072307	"P": 1674.5	"F": 10646}
{"v": 1	"t": 2072327	"P": 1673.0	"F": 10655}
{"v": 1	"t": 2072347	"P": 1670.0	"F": 10829}
{"v": 1	"t": 2072368	"P": 1657.25	"F": 10608}
{"v": 1	"t": 2072388	"P": 1673.0	"F": 10762}
{"v": 1	"t": 2072409	"P": 1649.0	"F": 10021}
{"v": 1	"t": 2072429	"P": 1644.0	"F": 10038}
{"v": 1	"t": 2072449	"P": 1648.25	"F": 9817}
{"v": 1	"t": 2072470	"P": 1637.25	"F": 9292}
{"v": 1	"t": 2072490	"P": 1615.25	"F": 8778}
{"v": 1	"t": 2072511	"P": 1613.5	"F": 8488}
{"v": 1	"t": 2072531	"P": 1611.0	"F": 8299}
{"v": 1	"t": 2072551	"P": 1607.75	"F": 7859}
{"v": 1	"t": 2072572	"P": 1585.0	"F": 7221	"C": 46.825	"D": 3286	"sn": 54091930088003	"file": "/data/device_log/data0000.out"}
{"v": 1	"t": 2072592	"P": 1587.75	"F": 7130}
{"v": 1	"t": 2072613	"P": 1570.0	"F": 6617}
{"v": 1	"t": 2072635	"P": 1579.75	"F": 6429}
{"v": 1	"t": 2072655	"P": 1557.5	"F": 5883}
{"v": 1	"t": 2072675	"P": 1550.25	"F": 5759}
{"v": 1	"t": 2072696	"P": 1557.75	"F": 5302}
{"v": 1	"t": 2072716	"P": 1551.75	"F": 5085}
{"v": 1	"t": 2072736	"P": 1536.5	"F": 4726}
{"v": 1	"t": 2072757	"P": 1530.75	"F": 4433}
{"v": 1	"t": 2072777	"P": 1537.75	"F": 4318}
{"v": 1	"t": 2072797	"P": 1531.5	"F": 3991}
{"v": 1	"t": 2072818	"P": 1517.25	"F": 3804}
{"v": 1	"t": 2072838	"P": 1522.25	"F": 3506}
{"v": 1	"t": 2072858	"P": 1527.25	"F": 3377}
{"v": 1	"t": 2072879	"P": 1518.25	"F": 3046}
{"v": 1	"t": 2072899	"P": 1507.5	"F": 2951}
{"v": 1	"t": 2072919	"P": 1519.75	"F": 3007}
{"v": 1	"t": 2072940	"P": 1510.0	"F": 2790}
{"v": 1	"t": 2072960	"P": 1501.75	"F": 2623}
{"v": 1	"t": 2072981	"P": 1516.25	"F": 2465}
{"v": 1	"t": 2073001	"P": 1509.25	"F": 2482}
{"v": 1	"t": 2073021	"P": 1505.0	"F": 2331}
{"v": 1	"t": 2073042	"P": 1503.75	"F": 2291}
{"v": 1	"t": 2073062	"P": 1515.75	"F": 2292}
{"v": 1	"t": 2073082	"P": 1510.75	"F": 2362}
{"v": 1	"t": 2073103	"P": 1501.75	"F": 2420}
{"v": 1	"t": 2073123	"P": 1511.0	"F": 2314}
{"v": 1	"t": 2073143	"P": 1519.0	"F": 2347}
{"v": 1	"t": 2073164	"P": 1513.5	"F": 2313}
{"v": 1	"t": 2073184	"P": 1507.25	"F": 2338}
{"v": 1	"t": 2073204	"P": 1521.5	"F": 2577}
{"v": 1	"t": 2073225	"P": 1525.5	"F": 2827}
{"v": 1	"t": 2073245	"P": 1523.0	"F": 3146}
{"v": 1	"t": 2073265	"P": 1520.5	"F": 3453}
{"v": 1	"t": 2073286	"P": 1541.0	"F": 3914}
{"v": 1	"t": 2073306	"P": 1545.0	"F": 4070}
{"v": 1	"t": 2073326	"P": 1545.25	"F": 4496}
{"v": 1	"t": 2073347	"P": 1549.0	"F": 5002}
{"v": 1	"t": 2073367	"P": 1559.75	"F": 5266}
{"v": 1	"t": 2073387	"P": 1573.5	"F": 5649}
{"v": 1	"t": 2073408	"P": 1561.0	"F": 5829}
{"v": 1	"t": 2073428	"P": 1572.25	"F": 6148}
{"v": 1	"t": 2073448	"P": 1584.5	"F": 6208}
{"v": 1	"t": 2073469	"P": 1584.5	"F": 6645}
{"v": 1	"t": 2073489	"P": 1582.0	"F": 6540}
{"v": 1	"t": 2073509	"P": 1605.25	"F": 7074}
{"v": 1	"t": 2073530	"P": 1591.25	"F": 7319}
{"v": 1	"t": 2073550	"P": 1598.5	"F": 6978}
{"v": 1	"t": 2073571	"P": 1600.25	"F": 7744}
{"v": 1	"t": 2073591	"P": 1604.75	"F": 7280	"C": 46.83	"D": 3286	"sn": 54091930088003	"file": "/data/device_log/data0000.out"	"CO2": 3594.64892578125	"Tp": 25.990692138671875	"H": 19.856578826904297}
{"v": 1	"t": 2073613	"P": 1597.75	"F": 7556}
{"v": 1	"t": 2073633	"P": 1613.5	"F": 8032}
{"v": 1	"t": 2073654	"P": 1615.5	"F": 7560}
{"v": 1	"t": 2073674	"P": 1621.75	"F": 7851}
{"v": 1	"t": 2073695	"P": 1621.25	"F": 8127}
{"v": 1	"t": 2073715	"P": 1609.25	"F": 8287}
{"v": 1	"t": 2073735	"P": 1616.0	"F": 8191}
{"v": 1	"t": 2073756	"P": 1627.0	"F": 8438}
{"v": 1	"t": 2073776	"P": 1622.5	"F": 8399}
{"v": 1	"t": 2073797	"P": 1618.0	"F": 8765}
{"v": 1	"t": 2073817	"P": 1633.25	"F": 8469}
{"v": 1	"t": 2073837	"P": 1625.0	"F": 8604}
{"v": 1	"t": 2073858	"P": 1615.0	"F": 8549}
{"v": 1	"t": 2073878	"P": 1625.75	"F": 8655}
{"v": 1	"t": 2073898	"P": 1640.0	"F": 8700}
{"v": 1	"t": 2073919	"P": 1629.75	"F": 8542}
{"v": 1	"t": 2073939	"P": 1619.25	"F": 9039}
{"v": 1	"t": 2073960	"P": 1651.0	"F": 9276}
{"v": 1	"t": 2073980	"P": 1643.25	"F": 9203}
{"v": 1	"t": 2074000	"P": 1637.25	"F": 9388}
{"v": 1	"t": 2074021	"P": 1648.5	"F": 9287}
{"v": 1	"t": 2074041	"P": 1652.25	"F": 9156}
{"v": 1	"t": 2074061	"P": 1642.0	"F": 9376}
{"v": 1	"t": 2074082	"P": 1643.5	"F": 9724}
{"v": 1	"t": 2074102	"P": 1649.5	"F": 9242}
{"v": 1	"t": 2074123	"P": 1647.25	"F": 9390}
{"v": 1	"t": 2074143	"P": 1648.25	"F": 9293}
{"v": 1	"t": 2074163	"P": 1651.75	"F": 9943}
{"v": 1	"t": 2074184	"P": 1644.75	"F": 10015}
{"v": 1	"t": 2074204	"P": 1646.5	"F": 9505}
{"v": 1	"t": 2074225	"P": 1643.5	"F": 9691}
{"v": 1	"t": 2074245	"P": 1634.5	"F": 9492}
{"v": 1	"t": 2074266	"P": 1652.75	"F": 9903}
{"v": 1	"t": 2074286	"P": 1656.0	"F": 9799}
{"v": 1	"t": 2074306	"P": 1646.5	"F": 10201}
{"v": 1	"t": 2074327	"P": 1645.5	"F": 9691}
{"v": 1	"t": 2074347	"P": 1657.5	"F": 9933}
{"v": 1	"t": 2074368	"P": 1641.25	"F": 9871}
{"v": 1	"t": 2074388	"P": 1651.5	"F": 10302}
{"v": 1	"t": 2074408	"P": 1660.25	"F": 10193}
{"v": 1	"t": 2074429	"P": 1649.75	"F": 9887}
{"v": 1	"t": 2074449	"P": 1637.0	"F": 9837}
{"v": 1	"t": 2074470	"P": 1647.0	"F": 9883}
{"v": 1	"t": 2074490	"P": 1645.75	"F": 9718}
{"v": 1	"t": 2074510	"P": 1644.25	"F": 9660}
{"v": 1	"t": 2074531	"P": 1657.75	"F": 9452}
{"v": 1	"t": 2074551	"P": 1644.5	"F": 10103}
{"v": 1	"t": 2074572	"P": 1633.75	"F": 9817}
{"v": 1	"t": 2074592	"P": 1651.25	"F": 9652}
{"v": 1	"t": 2074612	"P": 1640.25	"F": 9990	"C": 46.86	"D": 3286	"sn": 54091930088003	"file": "/data/device_log/data0000.out"}
{"v": 1	"t": 2074633	"P": 1634.75	"F": 9694}
{"v": 1	"t": 2074653	"P": 1647.5	"F": 9731}
{"v": 1	"t": 2074675	"P": 1635.0	"F": 9331}
{"v": 1	"t": 2074696	"P": 1644.0	"F": 9481}
{"v": 1	"t": 2074716	"P": 1641.5	"F": 9032}
{"v": 1	"t": 2074737	"P": 1625.5	"F": 9048}
{"v": 1	"t": 2074757	"P": 1634.75	"F": 8431}
{"v": 1	"t": 2074777	"P": 1614.25	"F": 8484}
{"v": 1	"t": 2074798	"P": 1602.75	"F": 8046}
{"v": 1	"t": 2074818	"P": 1610.25	"F": 7624}
{"v": 1	"t": 2074839	"P": 1599.0	"F": 7424}
{"v": 1	"t": 2074859	"P": 1584.0	"F": 7125}
{"v": 1	"t": 2074879	"P": 1583.5	"F": 6774}
{"v": 1	"t": 2074900	"P": 1583.5	"F": 6486}
{"v": 1	"t": 2074920	"P": 1570.0	"F": 6030}
{"v": 1	"t": 2074940	"P": 1570.5	"F": 5910}
{"v": 1	"t": 2074961	"P": 1578.75	"F": 5644}
{"v": 1	"t": 2074981	"P": 1562.5	"F": 5536}
{"v": 1	"t": 2075002	"P": 1555.0	"F": 5347}
{"v": 1	"t": 2075022	"P": 1555.5	"F": 4985}
{"v": 1	"t": 2075042	"P": 1550.0	"F": 4954}
{"v": 1	"t": 2075063	"P": 1535.75	"F": 4655}
{"v": 1	"t": 2075083	"P": 1535.75	"F": 4369}
{"v": 1	"t": 2075103	"P": 1534.5	"F": 4246}
{"v": 1	"t": 2075124	"P": 1528.5	"F": 4083}
{"v": 1	"t": 2075144	"P": 1518.0	"F": 3792}
{"v": 1	"t": 2075164	"P": 1529.75	"F": 3714}
{"v": 1	"t": 2075185	"P": 1525.5	"F": 3433}
{"v": 1	"t": 2075205	"P": 1514.0	"F": 3394}
{"v": 1	"t": 2075226	"P": 1521.75	"F": 3247}
{"v": 1	"t": 2075246	"P": 1522.0	"F": 3040}
{"v": 1	"t": 2075266	"P": 1509.75	"F": 3213}
{"v": 1	"t": 2075287	"P": 1516.25	"F": 3176}
{"v": 1	"t": 2075307	"P": 1522.25	"F": 3155}
{"v": 1	"t": 2075328	"P": 1510.5	"F": 3086}
{"v": 1	"t": 2075348	"P": 1518.25	"F": 3073}
{"v": 1	"t": 2075368	"P": 1525.75	"F": 3200}
{"v": 1	"t": 2075389	"P": 1517.75	"F": 3039}
{"v": 1	"t": 2075409	"P": 1514.25	"F": 3089}
{"v": 1	"t": 2075430	"P": 1526.5	"F": 3063}
{"v": 1	"t": 2075450	"P": 1523.25	"F": 3108}
{"v": 1	"t": 2075470	"P": 1516.25	"F": 3069}
{"v": 1	"t": 2075491	"P": 1533.0	"F": 3254}
{"v": 1	"t": 2075511	"P": 1530.0	"F": 3405}
{"v": 1	"t": 2075531	"P": 1516.5	"F": 3566}
{"v": 1	"t": 2075552	"P": 1529.5	"F": 3625}
{"v": 1	"t": 2075572	"P": 1536.5	"F": 3790}
{"v": 1	"t": 2075593	"P": 1534.0	"F": 4112}
{"v": 1	"t": 2075613	"P": 1539.0	"F": 4198}
{"v": 1	"t": 2075633	"P": 1555.0	"F": 4550	"C": 46.855	"D": 3286	"sn": 54091930088003	"file": "/data/device_log/data0000.out"	"CO2": 3626.547607421875	"Tp": 26.0067138671875	"H": 20.29814910888672}
{"v": 1	"t": 2075655	"P": 1554.25	"F": 4873}
{"v": 1	"t": 2075675	"P": 1552.0	"F": 5285}
{"v": 1	"t": 2075697	"P": 1574.0	"F": 5695}
{"v": 1	"t": 2075718	"P": 1565.25	"F": 6009}
{"v": 1	"t": 2075738	"P": 1579.75	"F": 6563}
{"v": 1	"t": 2075758	"P": 1596.0	"F": 6762}
{"v": 1	"t": 2075779	"P": 1589.5	"F": 6789}
{"v": 1	"t": 2075799	"P": 1594.75	"F": 7062}
{"v": 1	"t": 2075820	"P": 1609.5	"F": 7166}
{"v": 1	"t": 2075840	"P": 1617.0	"F": 7632}
{"v": 1	"t": 2075860	"P": 1607.25	"F": 7877}
{"v": 1	"t": 2075881	"P": 1618.0	"F": 8039}
{"v": 1	"t": 2075901	"P": 1622.25	"F": 8084}
{"v": 1	"t": 2075922	"P": 1611.25	"F": 8225}
{"v": 1	"t": 2075942	"P": 1634.75	"F": 8451}
{"v": 1	"t": 2075962	"P": 1628.5	"F": 8177}
{"v": 1	"t": 2075983	"P": 1617.25	"F": 8414}
{"v": 1	"t": 2076003	"P": 1626.25	"F": 8634}
{"v": 1	"t": 2076023	"P": 1630.5	"F": 9034}
{"v": 1	"t": 2076044	"P": 1633.75	"F": 8774}
{"v": 1	"t": 2076064	"P": 1631.0	"F": 8907}
{"v": 1	"t": 2076085	"P": 1633.5	"F": 8503}
{"v": 1	"t": 2076105	"P": 1636.25	"F": 9203}
{"v": 1	"t": 2076125	"P": 1630.0	"F": 9276}
{"v": 1	"t": 2076146	"P": 1642.75	"F": 9320}
{"v": 1	"t": 2076166	"P": 1651.25	"F": 9641}
{"v": 1	"t": 2076186	"P": 1633.25	"F": 9595}
{"v": 1	"t": 2076207	"P": 1636.5	"F": 9348}
{"v": 1	"t": 2076227	"P": 1657.25	"F": 8977}
{"v": 1	"t": 2076247	"P": 1649.75	"F": 9698}
{"v": 1	"t": 2076268	"P": 1638.75	"F": 9634}
{"v": 1	"t": 2076288	"P": 1653.75	"F": 9849}
{"v": 1	"t": 2076309	"P": 1653.75	"F": 9802}
{"v": 1	"t": 2076329	"P": 1645.0	"F": 9945}
{"v": 1	"t": 2076349	"P": 1652.0	"F": 9511}
{"v": 1	"t": 2076370	"P": 1656.5	"F": 10213}
{"v": 1	"t": 2076390	"P": 1647.0	"F": 10241}
{"v": 1	"t": 2076410	"P": 1656.25	"F": 9936}
{"v": 1	"t": 2076431	"P": 1654.5	"F": 10040}
{"v": 1	"t": 2076451	"P": 1655.75	"F": 10323}
{"v": 1	"t": 2076472	"P": 1652.75	"F": 10024}
{"v": 1	"t": 2076492	"P": 1663.5	"F": 9786}
{"v": 1	"t": 2076513	"P": 1653.5	"F": 10242}
{"v": 1	"t": 2076533	"P": 1648.0	"F": 10249}
{"v": 1	"t": 2076553	"P": 1658.5	"F": 10064}
{"v": 1	"t": 2076574	"P": 1652.25	"F": 10090}
{"v": 1	"t": 2076594	"P": 1636.25	"F": 10197}
{"v": 1	"t": 2076614	"P": 1652.5	"F": 10556}
{"v": 1	"t": 2076635	"P": 1664.75	"F": 10430}
{"v": 1	"t": 2076655	"P": 1644.0	"F": 10344	"C": 46.84	"D": 3286	"sn": 54091930088003	"file": "/data/device_log/data0000.out"}
{"v": 1	"t": 2076676	"P": 1650.75	"F": 10340}
{"v": 1	"t": 2076696	"P": 1647.75	"F": 10183}
{"v": 1	"t": 2076718	"P": 1661.25	"F": 10358}
{"v": 1	"t": 2076739	"P": 1653.75	"F": 10347}
{"v": 1	"t": 2076759	"P": 1650.75	"F": 10237}
{"v": 1	"t": 2076779	"P": 1668.25	"F": 10418}
{"v": 1	"t": 2076800	"P": 1654.75	"F": 10559}
{"v": 1	"t": 2076820	"P": 1660.75	"F": 10401}
{"v": 1	"t": 2076841	"P": 1671.25	"F": 10269}
{"v": 1	"t": 2076861	"P": 1659.0	"F": 10442}
{"v": 1	"t": 2076881	"P": 1650.5	"F": 9977}
{"v": 1	"t": 2076902	"P": 1650.5	"F": 9989}
{"v": 1	"t": 2076922	"P": 1654.75	"F": 9976}
{"v": 1	"t": 2076943	"P": 1637.75	"F": 9515}
{"v": 1	"t": 2076963	"P": 1635.0	"F": 9334}
{"v": 1	"t": 2076983	"P": 1633.0	"F": 9081}
{"v": 1	"t": 2077004	"P": 1623.5	"F": 8375}
{"v": 1	"t": 2077024	"P": 1606.5	"F": 8408}
{"v": 1	"t": 2077045	"P": 1608.0	"F": 7688}
{"v": 1	"t": 2077065	"P": 1586.25	"F": 7392}
{"v": 1	"t": 2077085	"P": 1571.0	"F": 6972}
{"v": 1	"t": 2077106	"P": 1579.25	"F": 6517}
{"v": 1	"t": 2077126	"P": 1565.25	"F": 6141}
{"v": 1	"t": 2077146	"P": 1562.5	"F": 5746}
{"v": 1	"t": 2077167	"P": 1543.0	"F": 5126}
{"v": 1	"t": 2077187	"P": 1547.0	"F": 4957}
{"v": 1	"t": 2077207	"P": 1546.5	"F": 4518}
{"v": 1	"t": 2077228	"P": 1529.25	"F": 4381}
{"v": 1	"t": 2077248	"P": 1530.25	"F": 4123}
{"v": 1	"t": 2077268	"P": 1536.25	"F": 3917}
{"v": 1	"t": 2077289	"P": 1521.0	"F": 3554}
{"v": 1	"t": 2077309	"P": 1512.0	"F": 3249}
{"v": 1	"t": 2077329	"P": 1519.5	"F": 3145}
{"v": 1	"t": 2077350	"P": 1518.5	"F": 3023}
{"v": 1	"t": 2077370	"P": 1511.25	"F": 2925}
{"v": 1	"t": 2077390	"P": 1506.75	"F": 2827}
{"v": 1	"t": 2077411	"P": 1517.25	"F": 2542}
{"v": 1	"t": 2077431	"P": 1515.0	"F": 2492}
{"v": 1	"t": 2077451	"P": 1507.5	"F": 2395}
{"v": 1	"t": 2077472	"P": 1504.25	"F": 2416}
{"v": 1	"t": 2077492	"P": 1517.75	"F": 2397}
{"v": 1	"t": 2077512	"P": 1513.75	"F": 2371}
{"v": 1	"t": 2077533	"P": 1502.0	"F": 2294}
{"v": 1	"t": 2077553	"P": 1507.5	"F": 2263}
{"v": 1	"t": 2077573	"P": 1519.75	"F": 2289}
{"v": 1	"t": 2077594	"P": 1509.25	"F": 2283}
{"v": 1	"t": 2077614	"P": 1512.25	"F": 2420}
{"v": 1	"t": 2077635	"P": 1520.25	"F": 2427}
{"v": 1	"t": 2077655	"P": 1512.25	"F": 2532}
{"v": 1	"t": 2077675	"P": 1516.75	"F": 2838	"C": 46.87	"D": 3286	"sn": 54091930088003	"file": "/data/device_log/data0000.out"	"CO2": 3008.61328125	"Tp": 26.020065307617188	"H": 20.745046615600586}
{"v": 1	"t": 2077697	"P": 1520.75	"F": 2916}
{"v": 1	"t": 2077717	"P": 1530.5	"F": 3410}
{"v": 1	"t": 2077739	"P": 1530.75	"F": 3705}
{"v": 1	"t": 2077759	"P": 1536.0	"F": 3892}
{"v": 1	"t": 2077779	"P": 1546.5	"F": 4555}
{"v": 1	"t": 2077800	"P": 1556.0	"F": 4717}
{"v": 1	"t": 2077820	"P": 1551.0	"F": 5235}
{"v": 1	"t": 2077840	"P": 1561.25	"F": 5534}
{"v": 1	"t": 2077861	"P": 1577.75	"F": 5891}
{"v": 1	"t": 2077881	"P": 1576.0	"F": 5841}
{"v": 1	"t": 2077902	"P": 1575.5	"F": 6457}
{"v": 1	"t": 2077922	"P": 1585.25	"F": 6355}
{"v": 1	"t": 2077942	"P": 1599.5	"F": 6770}
{"v": 1	"t": 2077963	"P": 1585.5	"F": 6795}
{"v": 1	"t": 2077983	"P": 1588.25	"F": 7092}
{"v": 1	"t": 2078003	"P": 1608.5	"F": 7125}
{"v": 1	"t": 2078024	"P": 1600.5	"F": 7398}
{"v": 1	"t": 2078044	"P": 1595.0	"F": 7365}
{"v": 1	"t": 2078064	"P": 1590.0	"F": 7440}
{"v": 1	"t": 2078085	"P": 1614.0	"F": 7012}
{"v": 1	"t": 2078105	"P": 1610.5	"F": 7345}
{"v": 1	"t": 2078125	"P": 1610.5	"F": 7611}
{"v": 1	"t": 2078146	"P": 1617.75	"F": 7704}
{"v": 1	"t": 2078166	"P": 1606.5	"F": 7980}
{"v": 1	"t": 2078187	"P": 1618.75	"F": 7764}
{"v": 1	"t": 2078208	"P": 1615.75	"F": 7967}
{"v": 1	"t": 2078228	"P": 1613.25	"F": 7925}
{"v": 1	"t": 2078248	"P": 1618.25	"F": 8016}
{"v": 1	"t": 2078269	"P": 1613.0	"F": 7985}
{"v": 1	"t": 2078289	"P": 1609.0	"F": 8177}
{"v": 1	"t": 2078310	"P": 1617.0	"F": 8143}
{"v": 1	"t": 2078330	"P": 1625.25	"F": 8212}
{"v": 1	"t": 2078351	"P": 1617.75	"F": 8487}
{"v": 1	"t": 2078371	"P": 1632.25	"F": 8371}
{"v": 1	"t": 2078391	"P": 1619.75	"F": 8515}
{"v": 1	"t": 2078411	"P": 1623.25	"F": 8168}
{"v": 1	"t": 2078432	"P": 1627.25	"F": 8312}
{"v": 1	"t": 2078452	"P": 1630.25	"F": 8676}
{"v": 1	"t": 2078472	"P": 1635.0	"F": 8914}
{"v": 1	"t": 2078493	"P": 1623.0	"F": 8809}
{"v": 1	"t": 2078513	"P": 1638.25	"F": 8885}
{"v": 1	"t": 2078533	"P": 1632.25	"F": 8805}
{"v": 1	"t": 2078554	"P": 1634.75	"F": 9107}
{"v": 1	"t": 2078574	"P": 1621.5	"F": 9341}
{"v": 1	"t": 2078594	"P": 1643.0	"F": 9280}
{"v": 1	"t": 2078615	"P": 1637.0	"F": 9488}
{"v": 1	"t": 2078635	"P": 1636.25	"F": 9469}
{"v": 1	"t": 2078655	"P": 1636.75	"F": 9029}
{"v": 1	"t": 2078676	"P": 1651.5	"F": 9749}
{"v": 1	"t": 2078696	"P": 1645.5	"F": 9682	"C": 46.865	"D": 3286	"sn": 54091930088003	"file": "/data/device_log/data0000.out"}
{"v": 1	"t": 2078717	"P": 1656.75	"F": 9623}
{"v": 1	"t": 2078737	"P": 1651.25	"F": 9458}
{"v": 1	"t": 2078759	"P": 1642.25	"F": 9502}
{"v": 1	"t": 2078780	"P": 1650.75	"F": 10053}
{"v": 1	"t": 2078800	"P": 1655.75	"F": 9678}
{"v": 1	"t": 2078820	"P": 1647.25	"F": 9930}
{"v": 1	"t": 2078841	"P": 1666.75	"F": 10275}
{"v": 1	"t": 2078861	"P": 1655.5	"F": 10025}
{"v": 1	"t": 2078882	"P": 1647.25	"F": 9810}
{"v": 1	"t": 2078902	"P": 1669.75	"F": 10591}
{"v": 1	"t": 2078922	"P": 1664.75	"F": 9820}
{"v": 1	"t": 2078943	"P": 1649.75	"F": 10563}
{"v": 1	"t": 2078963	"P": 1657.75	"F": 10027}
{"v": 1	"t": 2078983	"P": 1674.0	"F": 10284}
{"v": 1	"t": 2079004	"P": 1658.0	"F": 10199}
{"v": 1	"t": 2079024	"P": 1652.25	"F": 10207}
{"v": 1	"t": 2079044	"P": 1663.0	"F": 10423}
{"v": 1	"t": 2079065	"P": 1666.75	"F": 10731}
{"v": 1	"t": 2079085	"P": 1663.25	"F": 10305}
{"v": 1	"t": 2079105	"P": 1662.5	"F": 10455}
{"v": 1	"t": 2079126	"P": 1674.0	"F": 10992}
{"v": 1	"t": 2079146	"P": 1663.75	"F": 10761}
{"v": 1	"t": 2079166	"P": 1656.75	"F": 10493}
{"v": 1	"t": 2079187	"P": 1658.5	"F": 9896}
{"v": 1	"t": 2079207	"P": 1669.5	"F": 10397}
{"v": 1	"t": 2079227	"P": 1656.25	"F": 9830}
{"v": 1	"t": 2079248	"P": 1632.75	"F": 9686}
{"v": 1	"t": 2079268	"P": 1627.0	"F": 9382}
{"v": 1	"t": 2079288	"P": 1631.5	"F": 8772}
{"v": 1	"t": 2079309	"P": 1617.75	"F": 8371}
{"v": 1	"t": 2079329	"P": 1605.75	"F": 8138}
{"v": 1	"t": 2079349	"P": 1617.0	"F": 7861}
{"v": 1	"t": 2079370	"P": 1591.0	"F": 7417}
{"v": 1	"t": 2079390	"P": 1582.25	"F": 7125}
{"v": 1	"t": 2079411	"P": 1592.0	"F": 6576}
{"v": 1	"t": 2079431	"P": 1575.25	"F": 6323}
{"v": 1	"t": 2079451	"P": 1559.0	"F": 6032}
{"v": 1	"t": 2079472	"P": 1558.25	"F": 5748}
{"v": 1	"t": 2079492	"P": 1557.75	"F": 5416}
{"v": 1	"t": 2079512	"P": 1547.5	"F": 5284}
{"v": 1	"t": 2079533	"P": 1540.5	"F": 4838}
{"v": 1	"t": 2079553	"P": 1546.75	"F": 4695}
{"v": 1	"t": 2079573	"P": 1543.75	"F": 4473}
{"v": 1	"t": 2079594	"P": 1531.0	"F": 4066}
{"v": 1	"t": 2079614	"P": 1517.75	"F": 4006}
{"v": 1	"t": 2079634	"P": 1529.5	"F": 3789}
{"v": 1	"t": 2079655	"P": 1526.0	"F": 3564}
{"v": 1	"t": 2079675	"P": 1514.75	"F": 3281}
{"v": 1	"t": 2079695	"P": 1511.5	"F": 3076}
{"v": 1	"t": 2079716	"P": 1521.25	"F": 3159	"C": 46.865	"D": 3286	"sn": 54091930088003	"file": "/data/device_log/data0000.out"	"CO2": 4196.73046875	"Tp": 26.0067138671875	"H": 20.74498176574707}
{"v": 1	"t": 2079737	"P": 1515.5	"F": 3003}
{"v": 1	"t": 2079758	"P": 1506.0	"F": 2781}
{"v": 1	"t": 2079780	"P": 1518.5	"F": 2754}
{"v": 1	"t": 2079800	"P": 1508.0	"F": 2696}
{"v": 1	"t": 2079820	"P": 1504.75	"F": 2596}
{"v": 1	"t": 2079841	"P": 1513.25	"F": 2489}
{"v": 1	"t": 2079861	"P": 1514.25	"F": 2526}
{"v": 1	"t": 2079881	"P": 1506.0	"F": 2448}
{"v": 1	"t": 2079902	"P": 1503.75	"F": 2400}
{"v": 1	"t": 2079922	"P": 1519.75	"F": 2508}
{"v": 1	"t": 2079943	"P": 1509.25	"F": 2422}
{"v": 1	"t": 2079963	"P": 1517.75	"F": 2496}
{"v": 1	"t": 2079983	"P": 1525.75	"F": 2590}
{"v": 1	"t": 2080004	"P": 1512.75	"F": 2662}
{"v": 1	"t": 2080024	"P": 1511.25	"F": 2800}
{"v": 1	"t": 2080044	"P": 1526.75	"F": 2877}
{"v": 1	"t": 2080065	"P": 1528.0	"F": 3005}
{"v": 1	"t": 2080085	"P": 1518.0	"F": 3353}
{"v": 1	"t": 2080105	"P": 1525.0	"F": 3647}
{"v": 1	"t": 2080126	"P": 1543.0	"F": 4134}
{"v": 1	"t": 2080146	"P": 1551.75	"F": 4250}
{"v": 1	"t": 2080166	"P": 1547.25	"F": 4779}
{"v": 1	"t": 2080187	"P": 1549.5	"F": 5246}
{"v": 1	"t": 2080207	"P": 1568.0	"F": 5586}
{"v": 1	"t": 2080227	"P": 1575.5	"F": 5696}
{"v": 1	"t": 2080248	"P": 1570.0	"F": 6263}
{"v": 1	"t": 2080268	"P": 1583.25	"F": 6539}
{"v": 1	"t": 2080288	"P": 1591.75	"F": 6904}
{"v": 1	"t": 2080309	"P": 1591.25	"F": 6920}
{"v": 1	"t": 2080329	"P": 1589.25	"F": 7322}
{"v": 1	"t": 2080349	"P": 1604.25	"F": 7579}
{"v": 1	"t": 2080370	"P": 1610.0	"F": 7706}
{"v": 1	"t": 2080390	"P": 1609.5	"F": 7794}
{"v": 1	"t": 2080410	"P": 1608.5	"F": 8160}
{"v": 1	"t": 2080431	"P": 1628.0	"F": 8215}
{"v": 1	"t": 2080451	"P": 1620.25	"F": 8564}
{"v": 1	"t": 2080471	"P": 1627.75	"F": 8387}
{"v": 1	"t": 2080492	"P": 1626.75	"F": 8656}
{"v": 1	"t": 2080512	"P": 1626.5	"F": 8326}
{"v": 1	"t": 2080533	"P": 1629.25	"F": 8738}
{"v": 1	"t": 2080553	"P": 1638.75	"F": 9436}
{"v": 1	"t": 2080573	"P": 1643.25	"F": 9077}
{"v": 1	"t": 2080594	"P": 1643.75	"F": 9634}
{"v": 1	"t": 2080614	"P": 1639.5	"F": 9594}
{"v": 1	"t": 2080634	"P": 1645.0	"F": 9877}
{"v": 1	"t": 2080655	"P": 1652.25	"F": 9739}
{"v": 1	"t": 2080675	"P": 1646.5	"F": 9836}
{"v": 1	"t": 2080695	"P": 1644.75	"F": 9874}
{"v": 1	"t": 2080716	"P": 1659.25	"F": 10122}
{"v": 1	"t": 2080736	"P": 1671.75	"F": 9897	"C": 46.88	"D": 3286	"sn": 54091930088003	"file": "/data/device_log/data0000.out"}
{"v": 1	"t": 2080757	"P": 1659.0	"F": 9959}
{"v": 1	"t": 2080777	"P": 1657.25	"F": 10099}
{"v": 1	"t": 2080799	"P": 1660.25	"F": 10150}
{"v": 1	"t": 2080820	"P": 1661.25	"F": 9957}
{"v": 1	"t": 2080840	"P": 1652.75	"F": 10152}
{"v": 1	"t": 2080860	"P": 1646.75	"F": 10436}
{"v": 1	"t": 2080880	"P": 1660.75	"F": 10481}
{"v": 1	"t": 2080901	"P": 1664.5	"F": 10714}
{"v": 1	"t": 2080921	"P": 1653.25	"F": 10225}
{"v": 1	"t": 2080942	"P": 1656.75	"F": 10700}
{"v": 1	"t": 2080962	"P": 1665.5	"F": 10307}
{"v": 1	"t": 2080982	"P": 1649.5	"F": 10436}
{"v": 1	"t": 2081003	"P": 1659.5	"F": 10815}
{"v": 1	"t": 2081023	"P": 1660.5	"F": 10298}
{"v": 1	"t": 2081044	"P": 1666.25	"F": 10243}
{"v": 1	"t": 2081064	"P": 1655.0	"F": 10326}
{"v": 1	"t": 2081084	"P": 1666.75	"F": 9956}
{"v": 1	"t": 2081105	"P": 1659.75	"F": 10220}
{"v": 1	"t": 2081125	"P": 1654.5	"F": 10505}
{"v": 1	"t": 2081145	"P": 1656.5	"F": 10773}
{"v": 1	"t": 2081166	"P": 1671.25	"F": 10436}
{"v": 1	"t": 2081186	"P": 1669.25	"F": 10210}
{"v": 1	"t": 2081206	"P": 1664.0	"F": 10313}
{"v": 1	"t": 2081227	"P": 1662.0	"F": 10121}
{"v": 1	"t": 2081247	"P": 1665.0	"F": 10085}
{"v": 1	"t": 2081267	"P": 1659.5	"F": 10473}
{"v": 1	"t": 2081288	"P": 1659.5	"F": 10343}
{"v": 1	"t": 2081308	"P": 1657.5	"F": 10153}
{"v": 1	"t": 2081328	"P": 1663.5	"F": 9621}
{"v": 1	"t": 2081349	"P": 1652.0	"F": 10311}
{"v": 1	"t": 2081369	"P": 1647.0	"F": 10330}
{"v": 1	"t": 2081389	"P": 1651.25	"F": 10138}
{"v": 1	"t": 2081410	"P": 1658.25	"F": 9756}
{"v": 1	"t": 2081430	"P": 1641.0	"F": 9561}
{"v": 1	"t": 2081450	"P": 1641.25	"F": 9586}
{"v": 1	"t": 2081471	"P": 1643.75	"F": 9447}
{"v": 1	"t": 2081491	"P": 1639.5	"F": 9081}
{"v": 1	"t": 2081511	"P": 1611.5	"F": 8558}
{"v": 1	"t": 2081532	"P": 1621.25	"F": 8165}
{"v": 1	"t": 2081552	"P": 1602.5	"F": 7965}
{"v": 1	"t": 2081573	"P": 1596.25	"F": 7434}
{"v": 1	"t": 2081593	"P": 1598.5	"F": 7132}
{"v": 1	"t": 2081614	"P": 1581.75	"F": 6852}
{"v": 1	"t": 2081634	"P": 1588.5	"F": 6459}
{"v": 1	"t": 2081655	"P": 1571.5	"F": 6313}
{"v": 1	"t": 2081675	"P": 1558.0	"F": 5814}
{"v": 1	"t": 2081696	"P": 1566.5	"F": 5657}
{"v": 1	"t": 2081716	"P": 1546.75	"F": 5370}
{"v": 1	"t": 2081737	"P": 1545.0	"F": 4901}
{"v": 1	"t": 2081757	"P": 1546.75	"F": 4709	"C": 46.905	"D": 3286	"sn": 54091930088003	"file": "/data/device_log/data0000.out"	"CO2": 4449.01220703125	"Tp": 26.020065307617188	"H": 20.831096649169922}
{"v": 1	"t": 2081778	"P": 1530.25	"F": 4524}
{"v": 1	"t": 2081798	"P": 1535.75	"F": 4377}
{"v": 1	"t": 2081822	"P": 1530.75	"F": 4114}
{"v": 1	"t": 2081842	"P": 1536.75	"F": 3804}
{"v": 1	"t": 2081862	"P": 1528.75	"F": 3729}
{"v": 1	"t": 2081883	"P": 1514.25	"F": 3516}
{"v": 1	"t": 2081903	"P": 1521.0	"F": 3318}
{"v": 1	"t": 2081923	"P": 1525.75	"F": 3064}
{"v": 1	"t": 2081944	"P": 1509.75	"F": 3062}
{"v": 1	"t": 2081964	"P": 1508.75	"F": 2725}
{"v": 1	"t": 2081984	"P": 1519.0	"F": 2873}
{"v": 1	"t": 2082005	"P": 1519.5	"F": 2770}
{"v": 1	"t": 2082025	"P": 1509.0	"F": 2807}
{"v": 1	"t": 2082045	"P": 1507.0	"F": 2763}
{"v": 1	"t": 2082066	"P": 1525.0	"F": 2676}
{"v": 1	"t": 2082086	"P": 1519.5	"F": 2829}
{"v": 1	"t": 2082106	"P": 1507.0	"F": 2746}
{"v": 1	"t": 2082127	"P": 1511.5	"F": 2759}
{"v": 1	"t": 2082147	"P": 1521.0	"F": 2664}
{"v": 1	"t": 2082167	"P": 1517.5	"F": 2838}
{"v": 1	"t": 2082188	"P": 1509.5	"F": 2847}
{"v": 1	"t": 2082208	"P": 1514.25	"F": 2854}
{"v": 1	"t": 2082228	"P": 1525.75	"F": 2978}
{"v": 1	"t": 2082249	"P": 1524.25	"F": 3168}
{"v": 1	"t": 2082269	"P": 1518.25	"F": 3392}
{"v": 1	"t": 2082290	"P": 1535.75	"F": 3636}
{"v": 1	"t": 2082310	"P": 1536.0	"F": 3819}
{"v": 1	"t": 2082330	"P": 1537.25	"F": 4311}
{"v": 1	"t": 2082351	"P": 1551.25	"F": 4782}
{"v": 1	"t": 2082371	"P": 1554.5	"F": 5106}
{"v": 1	"t": 2082392	"P": 1559.5	"F": 5379}
{"v": 1	"t": 2082412	"P": 1575.0	"F": 5903}
{"v": 1	"t": 2082432	"P": 1580.5	"F": 5948}
{"v": 1	"t": 2082453	"P": 1582.5	"F": 6337}
{"v": 1	"t": 2082473	"P": 1581.5	"F": 6536}
{"v": 1	"t": 2082493	"P": 1599.0	"F": 6953}
{"v": 1	"t": 2082514	"P": 1597.5	"F": 7371}
{"v": 1	"t": 2082534	"P": 1604.0	"F": 7421}
{"v": 1	"t": 2082554	"P": 1612.0	"F": 7731}
{"v": 1	"t": 2082575	"P": 1615.0	"F": 7993}
{"v": 1	"t": 2082595	"P": 1618.75	"F": 8140}
{"v": 1	"t": 2082615	"P": 1607.25	"F": 7725}
{"v": 1	"t": 2082636	"P": 1617.75	"F": 8205}
{"v": 1	"t": 2082656	"P": 1634.0	"F": 8826}
{"v": 1	"t": 2082676	"P": 1614.5	"F": 8560}
{"v": 1	"t": 2082697	"P": 1626.25	"F": 8623}
{"v": 1	"t": 2082717	"P": 1634.5	"F": 8306}
{"v": 1	"t": 2082737	"P": 1641.25	"F": 9110}
{"v": 1	"t": 2082758	"P": 1629.25	"F": 9128}
{"v": 1	"t": 2082778	"P": 1639.75	"F": 9256	"C": 46.865	"D": 3286	"sn": 54091930088003	"file": "/data/device_log/data0000.out"	"CO2": 6438.62060546875	"Tp": 26.0067138671875	"H": 20.94889259338379}
{"v": 1	"t": 2082799	"P": 1641.75	"F": 8961}
{"v": 1	"t": 2082820	"P": 1641.5	"F": 9239}
{"v": 1	"t": 2082842	"P": 1639.0	"F": 9256}
{"v": 1	"t": 2082862	"P": 1641.5	"F": 9278}
{"v": 1	"t": 2082883	"P": 1634.0	"F": 9211}
{"v": 1	"t": 2082903	"P": 1643.25	"F": 9203}
{"v": 1	"t": 2082923	"P": 1640.25	"F": 9310}
{"v": 1	"t": 2082944	"P": 1634.5	"F": 9600}
{"v": 1	"t": 2082964	"P": 1633.25	"F": 9354}
{"v": 1	"t": 2082984	"P": 1643.0	"F": 9403}
{"v": 1	"t": 2083005	"P": 1643.0	"F": 9216}
{"v": 1	"t": 2083025	"P": 1632.5	"F": 9334}
{"v": 1	"t": 2083045	"P": 1646.0	"F": 9566}
{"v": 1	"t": 2083066	"P": 1656.25	"F": 9654}
{"v": 1	"t": 2083086	"P": 1645.0	"F": 9486}
{"v": 1	"t": 2083107	"P": 1636.0	"F": 9474}
{"v": 1	"t": 2083127	"P": 1645.5	"F": 9219}
{"v": 1	"t": 2083147	"P": 1644.5	"F": 9495}
{"v": 1	"t": 2083167	"P": 1647.5	"F": 9299}
{"v": 1	"t": 2083188	"P": 1639.0	"F": 9793}
{"v": 1	"t": 2083208	"P": 1648.25	"F": 9719}
{"v": 1	"t": 2083228	"P": 1650.75	"F": 9989}
{"v": 1	"t": 2083249	"P": 1637.5	"F": 9681}
{"v": 1	"t": 2083269	"P": 1658.75	"F": 9759}
{"v": 1	"t": 2083289	"P": 1655.5	"F": 9874}
{"v": 1	"t": 2083310	"P": 1660.75	"F": 9751}
{"v": 1	"t": 2083330	"P": 1640.75	"F": 9631}
{"v": 1	"t": 2083350	"P": 1643.0	"F": 9704}
{"v": 1	"t": 2083371	"P": 1661.5	"F": 9819}
{"v": 1	"t": 2083391	"P": 1642.5	"F": 9346}
{"v": 1	"t": 2083412	"P": 1639.75	"F": 9780}
{"v": 1	"t": 2083432	"P": 1659.75	"F": 8862}
{"v": 1	"t": 2083452	"P": 1641.0	"F": 9252}
{"v": 1	"t": 2083473	"P": 1645.5	"F": 9287}
{"v": 1	"t": 2083493	"P": 1656.5	"F": 9339}
{"v": 1	"t": 2083513	"P": 1653.0	"F": 9532}
{"v": 1	"t": 2083534	"P": 1635.5	"F": 9471}
{"v": 1	"t": 2083554	"P": 1626.75	"F": 9056}
{"v": 1	"t": 2083574	"P": 1632.0	"F": 9289}
{"v": 1	"t": 2083595	"P": 1625.0	"F": 8728}
{"v": 1	"t": 2083615	"P": 1615.75	"F": 8517}
{"v": 1	"t": 2083635	"P": 1610.75	"F": 8035}
{"v": 1	"t": 2083656	"P": 1609.0	"F": 7812}
{"v": 1	"t": 2083676	"P": 1608.75	"F": 7527}
{"v": 1	"t": 2083696	"P": 1590.5	"F": 7063}
{"v": 1	"t": 2083717	"P": 1588.25	"F": 6580}
{"v": 1	"t": 2083737	"P": 1590.75	"F": 6625}
{"v": 1	"t": 2083757	"P": 1561.5	"F": 6419}
{"v": 1	"t": 2083778	"P": 1559.25	"F": 5984}
{"v": 1	"t": 2083798	"P": 1557.5	"F": 5629	"C": 46.855	"D": 3286	"sn": 54091930088003	"file": "/data/device_log/data0000.out"}
{"v": 1	"t": 2083819	"P": 1554.25	"F": 5270}
{"v": 1	"t": 2083839	"P": 1548.0	"F": 5028}
{"v": 1	"t": 2083861	"P": 1537.75	"F": 4813}
{"v": 1	"t": 2083882	"P": 1535.0	"F": 4473}
{"v": 1	"t": 2083902	"P": 1542.0	"F": 4408}
{"v": 1	"t": 2083922	"P": 1529.25	"F": 3994}
{"v": 1	"t": 2083943	"P": 1528.25	"F": 3782}
{"v": 1	"t": 2083963	"P": 1527.0	"F": 3814}
{"v": 1	"t": 2083984	"P": 1525.25	"F": 3622}
{"v": 1	"t": 2084004	"P": 1518.0	"F": 3490}
{"v": 1	"t": 2084024	"P": 1522.0	"F": 3426}
{"v": 1	"t": 2084045	"P": 1520.75	"F": 3128}
{"v": 1	"t": 2084065	"P": 1510.75	"F": 2971}
{"v": 1	"t": 2084086	"P": 1510.25	"F": 3080}
{"v": 1	"t": 2084106	"P": 1520.5	"F": 3012}
{"v": 1	"t": 2084126	"P": 1508.5	"F": 2905}
{"v": 1	"t": 2084147	"P": 1505.25	"F": 2795}
{"v": 1	"t": 2084167	"P": 1518.75	"F": 2775}
{"v": 1	"t": 2084187	"P": 1511.25	"F": 2647}
{"v": 1	"t": 2084208	"P": 1506.25	"F": 2756}
{"v": 1	"t": 2084228	"P": 1514.75	"F": 2753}
{"v": 1	"t": 2084248	"P": 1516.5	"F": 2775}
{"v": 1	"t": 2084269	"P": 1510.75	"F": 2667}
{"v": 1	"t": 2084289	"P": 1510.0	"F": 2693}
{"v": 1	"t": 2084310	"P": 1523.75	"F": 2804}
{"v": 1	"t": 2084330	"P": 1517.25	"F": 2759}
{"v": 1	"t": 2084350	"P": 1509.5	"F": 2868}
{"v": 1	"t": 2084371	"P": 1530.5	"F": 3251}
{"v": 1	"t": 2084391	"P": 1530.25	"F": 3464}
{"v": 1	"t": 2084411	"P": 1528.5	"F": 3798}
{"v": 1	"t": 2084432	"P": 1534.0	"F": 4141}
{"v": 1	"t": 2084452	"P": 1547.5	"F": 4473}
{"v": 1	"t": 2084473	"P": 1547.0	"F": 4952}
{"v": 1	"t": 2084493	"P": 1553.5	"F": 5237}
{"v": 1	"t": 2084513	"P": 1570.75	"F": 5497}
{"v": 1	"t": 2084534	"P": 1571.25	"F": 5925}
{"v": 1	"t": 2084554	"P": 1569.5	"F": 6049}
{"v": 1	"t": 2084574	"P": 1599.25	"F": 6511}
{"v": 1	"t": 2084595	"P": 1583.75	"F": 6696}
{"v": 1	"t": 2084615	"P": 1594.5	"F": 6855}
{"v": 1	"t": 2084636	"P": 1603.75	"F": 7149}
{"v": 1	"t": 2084656	"P": 1604.5	"F": 7380}
{"v": 1	"t": 2084676	"P": 1605.75	"F": 7639}
{"v": 1	"t": 2084697	"P": 1611.0	"F": 7659}
{"v": 1	"t": 2084717	"P": 1622.0	"F": 7814}
{"v": 1	"t": 2084737	"P": 1614.25	"F": 8025}
{"v": 1	"t": 2084758	"P": 1613.25	"F": 7989}
{"v": 1	"t": 2084778	"P": 1622.75	"F": 8132}
{"v": 1	"t": 2084799	"P": 1626.0	"F": 8533}
{"v": 1	"t": 2084819	"P": 1615.5	"F": 8668	"C": 46.87	"D": 3286	"sn": 54091930088003	"file": "/data/device_log/data0000.out"	"CO2": 4636.5400390625	"Tp": 26.020065307617188	"H": 21.090805053710938}
{"v": 1	"t": 2084841	"P": 1626.5	"F": 8436}
{"v": 1	"t": 2084861	"P": 1622.75	"F": 8623}
{"v": 1	"t": 2084883	"P": 1640.0	"F": 8901}
{"v": 1	"t": 2084904	"P": 1636.25	"F": 9005}
{"v": 1	"t": 2084924	"P": 1624.5	"F": 8927}
{"v": 1	"t": 2084944	"P": 1639.5	"F": 9352}
{"v": 1	"t": 2084965	"P": 1646.5	"F": 9310}
{"v": 1	"t": 2084985	"P": 1639.75	"F": 9256}
{"v": 1	"t": 2085006	"P": 1629.0	"F": 9103}
{"v": 1	"t": 2085026	"P": 1641.75	"F": 8671}
{"v": 1	"t": 2085046	"P": 1629.5	"F": 9293}
{"v": 1	"t": 2085067	"P": 1635.0	"F": 8977}
{"v": 1	"t": 2085087	"P": 1645.75	"F": 9024}
{"v": 1	"t": 2085108	"P": 1639.25	"F": 9370}
{"v": 1	"t": 2085128	"P": 1637.0	"F": 9513}
{"v": 1	"t": 2085148	"P": 1653.0	"F": 9310}
{"v": 1	"t": 2085169	"P": 1636.75	"F": 9217}
{"v": 1	"t": 2085189	"P": 1656.75	"F": 9335}
{"v": 1	"t": 2085210	"P": 1647.5	"F": 9514}
{"v": 1	"t": 2085230	"P": 1639.75	"F": 9615}
{"v": 1	"t": 2085251	"P": 1643.0	"F": 9575}
{"v": 1	"t": 2085271	"P": 1650.0	"F": 9469}
{"v": 1	"t": 2085291	"P": 1634.75	"F": 9180}
{"v": 1	"t": 2085312	"P": 1642.0	"F": 9462}
{"v": 1	"t": 2085332	"P": 1646.5	"F": 9656}
{"v": 1	"t": 2085353	"P": 1643.0	"F": 9908}
{"v": 1	"t": 2085373	"P": 1646.5	"F": 9357}
{"v": 1	"t": 2085393	"P": 1655.0	"F": 9232}
{"v": 1	"t": 2085414	"P": 1644.0	"F": 9337}
{"v": 1	"t": 2085434	"P": 1644.5	"F": 9748}
{"v": 1	"t": 2085454	"P": 1643.25	"F": 9978}
{"v": 1	"t": 2085475	"P": 1644.0	"F": 9995}
{"v": 1	"t": 2085495	"P": 1631.5	"F": 9499}
{"v": 1	"t": 2085516	"P": 1649.5	"F": 9429}
{"v": 1	"t": 2085536	"P": 1650.5	"F": 9632}
{"v": 1	"t": 2085556	"P": 1649.25	"F": 10069}
{"v": 1	"t": 2085577	"P": 1634.25	"F": 9594}
{"v": 1	"t": 2085597	"P": 1653.75	"F": 9638}
{"v": 1	"t": 2085617	"P": 1647.25	"F": 9852}
{"v": 1	"t": 2085638	"P": 1634.25	"F": 8721}
{"v": 1	"t": 2085658	"P": 1652.0	"F": 9368}
{"v": 1	"t": 2085678	"P": 1650.25	"F": 9559}
{"v": 1	"t": 2085699	"P": 1651.5	"F": 9397}
{"v": 1	"t": 2085719	"P": 1635.0	"F": 9811}
{"v": 1	"t": 2085740	"P": 1645.0	"F": 9487}
{"v": 1	"t": 2085760	"P": 1641.0	"F": 9363}
{"v": 1	"t": 2085780	"P": 1639.0	"F": 9247}
{"v": 1	"t": 2085801	"P": 1639.25	"F": 9483}
{"v": 1	"t": 2085821	"P": 1641.5	"F": 9779}
{"v": 1	"t": 2085841	"P": 1629.5	"F": 8979	"C": 46.835	"D": 3286	"sn": 54091930088003	"file": "/data/device_log/data0000.out"}
{"v": 1	"t": 2085862	"P": 1636.0	"F": 8919}
{"v": 1	"t": 2085883	"P": 1623.75	"F": 9136}
{"v": 1	"t": 2085905	"P": 1636.0	"F": 8608}
{"v": 1	"t": 2085925	"P": 1620.0	"F": 8383}
{"v": 1	"t": 2085945	"P": 1609.25	"F": 8413}
{"v": 1	"t": 2085966	"P": 1621.5	"F": 7793}
{"v": 1	"t": 2085986	"P": 1599.75	"F": 7721}
{"v": 1	"t": 2086007	"P": 1600.5	"F": 7349}
{"v": 1	"t": 2086027	"P": 1595.5	"F": 7140}
{"v": 1	"t": 2086047	"P": 1592.0	"F": 7122}
{"v": 1	"t": 2086068	"P": 1577.25	"F": 6703}
{"v": 1	"t": 2086088	"P": 1570.5	"F": 6693}
{"v": 1	"t": 2086108	"P": 1577.25	"F": 6345}
{"v": 1	"t": 2086129	"P": 1563.75	"F": 5806}
{"v": 1	"t": 2086149	"P": 1555.0	"F": 5769}
{"v": 1	"t": 2086170	"P": 1558.25	"F": 5447}
{"v": 1	"t": 2086190	"P": 1554.75	"F": 5213}
{"v": 1	"t": 2086210	"P": 1536.0	"F": 4989}
{"v": 1	"t": 2086231	"P": 1545.0	"F": 4854}
{"v": 1	"t": 2086251	"P": 1538.25	"F": 4827}
{"v": 1	"t": 2086271	"P": 1533.5	"F": 4616}
{"v": 1	"t": 2086292	"P": 1530.75	"F": 4280}
{"v": 1	"t": 2086312	"P": 1535.75	"F": 4048}
{"v": 1	"t": 2086332	"P": 1525.25	"F": 4085}
{"v": 1	"t": 2086353	"P": 1518.25	"F": 3974}
{"v": 1	"t": 2086373	"P": 1528.0	"F": 3800}
{"v": 1	"t": 2086394	"P": 1519.0	"F": 3629}
{"v": 1	"t": 2086414	"P": 1514.5	"F": 3625}
{"v": 1	"t": 2086434	"P": 1529.25	"F": 3433}
{"v": 1	"t": 2086455	"P": 1523.0	"F": 3454}
{"v": 1	"t": 2086475	"P": 1513.75	"F": 3169}
{"v": 1	"t": 2086496	"P": 1516.0	"F": 3076}
{"v": 1	"t": 2086516	"P": 1523.5	"F": 3071}
{"v": 1	"t": 2086536	"P": 1511.5	"F": 3044}
{"v": 1	"t": 2086557	"P": 1513.5	"F": 2961}
{"v": 1	"t": 2086577	"P": 1521.5	"F": 2979}
{"v": 1	"t": 2086597	"P": 1520.0	"F": 3041}
{"v": 1	"t": 2086618	"P": 1510.25	"F": 2936}
{"v": 1	"t": 2086638	"P": 1519.0	"F": 3051}
{"v": 1	"t": 2086658	"P": 1521.75	"F": 3060}
{"v": 1	"t": 2086679	"P": 1518.25	"F": 3116}
{"v": 1	"t": 2086699	"P": 1523.25	"F": 3167}
{"v": 1	"t": 2086720	"P": 1531.0	"F": 3377}
{"v": 1	"t": 2086740	"P": 1531.25	"F": 3738}
{"v": 1	"t": 2086760	"P": 1527.0	"F": 4180}
{"v": 1	"t": 2086781	"P": 1546.75	"F": 4285}
{"v": 1	"t": 2086801	"P": 1559.25	"F": 4739}
{"v": 1	"t": 2086821	"P": 1550.75	"F": 5033}
{"v": 1	"t": 2086842	"P": 1558.75	"F": 5387}
{"v": 1	"t": 2086862	"P": 1580.5	"F": 5996	"C": 46.85	"D": 3286	"sn": 54091930088003	"file": "/data/device_log/data0000.out"	"CO2": 2946.419189453125	"Tp": 26.020065307617188	"H": 21.090614318847656}
{"v": 1	"t": 2086884	"P": 1579.25	"F": 5971}
{"v": 1	"t": 2086904	"P": 1570.25	"F": 6164}
{"v": 1	"t": 2086926	"P": 1588.75	"F": 6459}
{"v": 1	"t": 2086947	"P": 1578.75	"F": 6926}
{"v": 1	"t": 2086967	"P": 1608.0	"F": 7126}
{"v": 1	"t": 2086987	"P": 1596.25	"F": 6973}
{"v": 1	"t": 2087008	"P": 1597.25	"F": 6831}
{"v": 1	"t": 2087028	"P": 1603.5	"F": 7329}
{"v": 1	"t": 2087048	"P": 1613.75	"F": 7697}
{"v": 1	"t": 2087069	"P": 1607.75	"F": 7883}
{"v": 1	"t": 2087089	"P": 1601.25	"F": 7976}
{"v": 1	"t": 2087109	"P": 1620.25	"F": 7902}
{"v": 1	"t": 2087130	"P": 1618.25	"F": 8034}
{"v": 1	"t": 2087150	"P": 1607.25	"F": 8003}
{"v": 1	"t": 2087170	"P": 1617.75	"F": 8029}
{"v": 1	"t": 2087191	"P": 1628.25	"F": 8376}
{"v": 1	"t": 2087211	"P": 1619.5	"F": 8016}
{"v": 1	"t": 2087231	"P": 1611.75	"F": 8320}
{"v": 1	"t": 2087252	"P": 1613.25	"F": 8255}
{"v": 1	"t": 2087272	"P": 1631.0	"F": 8405}
{"v": 1	"t": 2087292	"P": 1621.5	"F": 8738}
{"v": 1	"t": 2087313	"P": 1611.25	"F": 8347}
{"v": 1	"t": 2087333	"P": 1622.25	"F": 8474}
{"v": 1	"t": 2087353	"P": 1624.0	"F": 8428}
{"v": 1	"t": 2087374	"P": 1630.25	"F": 8341}
{"v": 1	"t": 2087394	"P": 1608.75	"F": 8457}
{"v": 1	"t": 2087414	"P": 1628.5	"F": 8703}
{"v": 1	"t": 2087435	"P": 1629.0	"F": 8891}
{"v": 1	"t": 2087455	"P": 1616.25	"F": 8665}
{"v": 1	"t": 2087475	"P": 1622.0	"F": 8327}
{"v": 1	"t": 2087496	"P": 1627.25	"F": 8471}
{"v": 1	"t": 2087516	"P": 1624.25	"F": 8646}
{"v": 1	"t": 2087537	"P": 1629.5	"F": 8624}
{"v": 1	"t": 2087557	"P": 1639.75	"F": 8687}
{"v": 1	"t": 2087577	"P": 1635.0	"F": 8317}
{"v": 1	"t": 2087598	"P": 1624.0	"F": 8815}
{"v": 1	"t": 2087618	"P": 1629.0	"F": 8734}
{"v": 1	"t": 2087638	"P": 1637.25	"F": 8883}
{"v": 1	"t": 2087659	"P": 1628.0	"F": 8618}
{"v": 1	"t": 2087679	"P": 1623.0	"F": 8675}
{"v": 1	"t": 2087699	"P": 1625.0	"F": 8816}
{"v": 1	"t": 2087720	"P": 1627.5	"F": 8328}
{"v": 1	"t": 2087740	"P": 1626.0	"F": 8533}
{"v": 1	"t": 2087760	"P": 1619.5	"F": 8687}
{"v": 1	"t": 2087781	"P": 1641.75	"F": 8929}
{"v": 1	"t": 2087801	"P": 1630.75	"F": 8890}
{"v": 1	"t": 2087821	"P": 1614.5	"F": 9125}
{"v": 1	"t": 2087842	"P": 1612.25	"F": 8695}
{"v": 1	"t": 2087862	"P": 1630.75	"F": 8767}
{"v": 1	"t": 2087882	"P": 1633.5	"F": 8395	"C": 46.845	"D": 3286	"sn": 54091930088003	"file": "/data/device_log/data0000.out"}
{"v": 1	"t": 2087903	"P": 1625.25	"F": 8197}
{"v": 1	"t": 2087923	"P": 1631.0	"F": 8676}
{"v": 1	"t": 2087945	"P": 1612.75	"F": 8661}
{"v": 1	"t": 2087966	"P": 1624.5	"F": 8524}
{"v": 1	"t": 2087986	"P": 1616.25	"F": 8355}
{"v": 1	"t": 2088006	"P": 1615.25	"F": 8438}
{"v": 1	"t": 2088027	"P": 1628.25	"F": 8468}
{"v": 1	"t": 2088047	"P": 1615.0	"F": 8548}
{"v": 1	"t": 2088068	"P": 1604.0	"F": 8286}
{"v": 1	"t": 2088088	"P": 1628.25	"F": 8421}
{"v": 1	"t": 2088108	"P": 1623.0	"F": 8192}
{"v": 1	"t": 2088129	"P": 1610.0	"F": 8343}
{"v": 1	"t": 2088149	"P": 1610.75	"F": 8228}
{"v": 1	"t": 2088169	"P": 1617.25	"F": 8042}
{"v": 1	"t": 2088190	"P": 1614.75	"F": 7613}
{"v": 1	"t": 2088210	"P": 1608.25	"F": 8099}
{"v": 1	"t": 2088230	"P": 1603.25	"F": 7871}
{"v": 1	"t": 2088251	"P": 1607.25	"F": 7962}
{"v": 1	"t": 2088271	"P": 1606.25	"F": 7870}
{"v": 1	"t": 2088291	"P": 1603.25	"F": 7524}
{"v": 1	"t": 2088312	"P": 1596.0	"F": 7601}
{"v": 1	"t": 2088332	"P": 1609.75	"F": 7418}
{"v": 1	"t": 2088352	"P": 1607.25	"F": 7317}
{"v": 1	"t": 2088373	"P": 1588.0	"F": 7285}
{"v": 1	"t": 2088393	"P": 1591.25	"F": 7187}
{"v": 1	"t": 2088413	"P": 1592.5	"F": 6964}
{"v": 1	"t": 2088434	"P": 1584.0	"F": 6790}
{"v": 1	"t": 2088454	"P": 1579.25	"F": 6718}
{"v": 1	"t": 2088474	"P": 1583.5	"F": 6427}
{"v": 1	"t": 2088495	"P": 1580.5	"F": 6193}
{"v": 1	"t": 2088515	"P": 1566.75	"F": 6137}
{"v": 1	"t": 2088536	"P": 1567.25	"F": 5993}
{"v": 1	"t": 2088556	"P": 1570.75	"F": 5637}
{"v": 1	"t": 2088576	"P": 1564.75	"F": 5748}
{"v": 1	"t": 2088597	"P": 1559.75	"F": 5580}
{"v": 1	"t": 2088617	"P": 1553.75	"F": 5371}
{"v": 1	"t": 2088638	"P": 1546.0	"F": 5076}
{"v": 1	"t": 2088658	"P": 1551.25	"F": 5141}
{"v": 1	"t": 2088679	"P": 1544.0	"F": 4987}
{"v": 1	"t": 2088699	"P": 1550.25	"F": 4748}
{"v": 1	"t": 2088720	"P": 1539.25	"F": 4741}
{"v": 1	"t": 2088740	"P": 1530.25	"F": 4427}
{"v": 1	"t": 2088761	"P": 1542.0	"F": 4398}
{"v": 1	"t": 2088781	"P": 1534.25	"F": 4242}
{"v": 1	"t": 2088802	"P": 1528.0	"F": 4071}
{"v": 1	"t": 2088822	"P": 1535.25	"F": 3988}
{"v": 1	"t": 2088842	"P": 1525.25	"F": 3914}
{"v": 1	"t": 2088863	"P": 1517.5	"F": 3805}
{"v": 1	"t": 2088883	"P": 1523.5	"F": 3633}
{"v": 1	"t": 2088903	"P": 1532.25	"F": 3478	"C": 46.87	"D": 3286	"sn": 54091930088003	"file": "/data/device_log/data0000.out"	"CO2": 4329.5615234375	"Tp": 26.020065307617188	"H": 21.09048843383789}
{"v": 1	"t": 2088925	"P": 1522.5	"F": 3513}
{"v": 1	"t": 2088945	"P": 1513.5	"F": 3388}
{"v": 1	"t": 2088967	"P": 1525.0	"F": 3500}
{"v": 1	"t": 2088988	"P": 1512.25	"F": 3440}
{"v": 1	"t": 2089008	"P": 1522.5	"F": 3287}
{"v": 1	"t": 2089028	"P": 1531.75	"F": 3361}
{"v": 1	"t": 2089049	"P": 1524.25	"F": 3413}
{"v": 1	"t": 2089069	"P": 1517.25	"F": 3372}
{"v": 1	"t": 2089089	"P": 1524.75	"F": 3407}
{"v": 1	"t": 2089110	"P": 1536.5	"F": 3397}
{"v": 1	"t": 2089130	"P": 1525.0	"F": 3449}
{"v": 1	"t": 2089150	"P": 1523.0	"F": 3617}
{"v": 1	"t": 2089171	"P": 1543.0	"F": 3849}
{"v": 1	"t": 2089191	"P": 1544.75	"F": 4152}
{"v": 1	"t": 2089211	"P": 1537.0	"F": 4205}
{"v": 1	"t": 2089232	"P": 1543.25	"F": 4493}
{"v": 1	"t": 2089252	"P": 1553.25	"F": 4633}
{"v": 1	"t": 2089272	"P": 1557.75	"F": 4956}
{"v": 1	"t": 2089293	"P": 1557.75	"F": 5358}
{"v": 1	"t": 2089313	"P": 1558.25	"F": 5608}
{"v": 1	"t": 2089334	"P": 1571.0	"F": 5863}
{"v": 1	"t": 2089354	"P": 1563.25	"F": 6099}
{"v": 1	"t": 2089374	"P": 1571.75	"F": 6355}
{"v": 1	"t": 2089395	"P": 1593.5	"F": 6509}
{"v": 1	"t": 2089415	"P": 1584.0	"F": 6809}
{"v": 1	"t": 2089435	"P": 1582.0	"F": 7021}
{"v": 1	"t": 2089456	"P": 1591.5	"F": 7104}
{"v": 1	"t": 2089476	"P": 1609.25	"F": 7231}
{"v": 1	"t": 2089496	"P": 1599.75	"F": 7521}
{"v": 1	"t": 2089517	"P": 1600.5	"F": 7153}
{"v": 1	"t": 2089537	"P": 1607.0	"F": 7142}
{"v": 1	"t": 2089557	"P": 1610.5	"F": 7622}
{"v": 1	"t": 2089577	"P": 1605.75	"F": 7618}
{"v": 1	"t": 2089598	"P": 1609.25	"F": 7433}
{"v": 1	"t": 2089618	"P": 1616.5	"F": 7761}
{"v": 1	"t": 2089638	"P": 1613.5	"F": 7732}
{"v": 1	"t": 2089659	"P": 1611.75	"F": 7750}
{"v": 1	"t": 2089679	"P": 1615.25	"F": 8034}
{"v": 1	"t": 2089699	"P": 1626.5	"F": 7935}
{"v": 1	"t": 2089720	"P": 1622.0	"F": 8095}
{"v": 1	"t": 2089740	"P": 1605.25	"F": 8245}
{"v": 1	"t": 2089760	"P": 1610.25	"F": 7996}
{"v": 1	"t": 2089781	"P": 1620.5	"F": 8401}
{"v": 1	"t": 2089801	"P": 1623.25	"F": 8318}
{"v": 1	"t": 2089821	"P": 1610.0	"F": 8478}
{"v": 1	"t": 2089842	"P": 1612.75	"F": 8073}
{"v": 1	"t": 2089862	"P": 1629.0	"F": 8259}
{"v": 1	"t": 2089883	"P": 1619.75	"F": 8494}
{"v": 1	"t": 2089903	"P": 1618.25	"F": 8566}
{"v": 1	"t": 2089924	"P": 1620.75	"F": 7984	"C": 46.885	"D": 3286	"sn": 54091930088003	"file": "/data/device_log/data0000.out"}
{"v": 1	"t": 2089944	"P": 1609.0	"F": 8471}
{"v": 1	"t": 2089964	"P": 1622.0	"F": 8611}
{"v": 1	"t": 2089987	"P": 1630.0	"F": 8474}
{"v": 1	"t": 2090007	"P": 1623.25	"F": 8877}
{"v": 1	"t": 2090027	"P": 1635.0	"F": 8775}
{"v": 1	"t": 2090048	"P": 1622.75	"F": 8456}
{"v": 1	"t": 2090068	"P": 1621.25	"F": 8901}
{"v": 1	"t": 2090088	"P": 1630.5	"F": 8426}
{"v": 1	"t": 2090109	"P": 1621.5	"F": 8874}
{"v": 1	"t": 2090129	"P": 1617.5	"F": 8604}
{"v": 1	"t": 2090149	"P": 1634.75	"F": 8962}
{"v": 1	"t": 2090170	"P": 1639.5	"F": 8876}
{"v": 1	"t": 2090190	"P": 1614.5	"F": 8659}
{"v": 1	"t": 2090210	"P": 1619.5	"F": 8216}
{"v": 1	"t": 2090231	"P": 1637.25	"F": 8897}
{"v": 1	"t": 2090251	"P": 1636.75	"F": 8390}
{"v": 1	"t": 2090271	"P": 1622.0	"F": 8888}
{"v": 1	"t": 2090292	"P": 1625.5	"F": 8812}
{"v": 1	"t": 2090312	"P": 1637.0	"F": 8734}
{"v": 1	"t": 2090332	"P": 1620.75	"F": 8701}
{"v": 1	"t": 2090353	"P": 1618.25	"F": 8937}
{"v": 1	"t": 2090373	"P": 1622.5	"F": 8659}
{"v": 1	"t": 2090394	"P": 1625.25	"F": 8105}
{"v": 1	"t": 2090414	"P": 1604.25	"F": 8267}
{"v": 1	"t": 2090434	"P": 1608.5	"F": 7594}
{"v": 1	"t": 2090455	"P": 1612.0	"F": 7762}
{"v": 1	"t": 2090475	"P": 1600.25	"F": 7863}
{"v": 1	"t": 2090495	"P": 1587.75	"F": 7479}
{"v": 1	"t": 2090516	"P": 1604.5	"F": 7204}
{"v": 1	"t": 2090536	"P": 1581.75	"F": 6883}
{"v": 1	"t": 2090556	"P": 1579.25	"F": 6618}
{"v": 1	"t": 2090577	"P": 1578.75	"F": 6484}
{"v": 1	"t": 2090597	"P": 1580.5	"F": 6389}
{"v": 1	"t": 2090617	"P": 1573.75	"F": 6246}
{"v": 1	"t": 2090638	"P": 1564.75	"F": 5955}
{"v": 1	"t": 2090658	"P": 1571.75	"F": 5806}
{"v": 1	"t": 2090678	"P": 1566.25	"F": 5880}
{"v": 1	"t": 2090699	"P": 1550.25	"F": 5401}
{"v": 1	"t": 2090719	"P": 1546.25	"F": 5398}
{"v": 1	"t": 2090739	"P": 1558.0	"F": 4981}
{"v": 1	"t": 2090760	"P": 1546.75	"F": 4778}
{"v": 1	"t": 2090780	"P": 1535.75	"F": 4809}
{"v": 1	"t": 2090800	"P": 1531.75	"F": 4435}
{"v": 1	"t": 2090821	"P": 1544.25	"F": 4468}
{"v": 1	"t": 2090841	"P": 1535.25	"F": 4390}
{"v": 1	"t": 2090861	"P": 1522.0	"F": 4087}
{"v": 1	"t": 2090882	"P": 1528.25	"F": 3989}
{"v": 1	"t": 2090902	"P": 1527.25	"F": 3896}
{"v": 1	"t": 2090922	"P": 1523.5	"F": 3834}
{"v": 1	"t": 2090943	"P": 1519.0	"F": 3623	"C": 46.845	"D": 3286	"sn": 54091930088003	"file": "/data/device_log/data0000.out"	"CO2": 3540.529052734375	"Tp": 26.020065307617188	"H": 20.745046615600586}
{"v": 1	"t": 2090964	"P": 1519.0	"F": 3594}
{"v": 1	"t": 2090985	"P": 1523.25	"F": 3407}
{"v": 1	"t": 2091006	"P": 1511.75	"F": 3263}
{"v": 1	"t": 2091027	"P": 1520.5	"F": 3090}
{"v": 1	"t": 2091047	"P": 1522.5	"F": 3108}
{"v": 1	"t": 2091067	"P": 1514.5	"F": 3141}
{"v": 1	"t": 2091088	"P": 1507.5	"F": 2993}
{"v": 1	"t": 2091108	"P": 1515.75	"F": 2919}
{"v": 1	"t": 2091128	"P": 1522.5	"F": 2831}
{"v": 1	"t": 2091149	"P": 1514.25	"F": 2795}
{"v": 1	"t": 2091169	"P": 1511.5	"F": 2942}
{"v": 1	"t": 2091189	"P": 1530.25	"F": 3175}
{"v": 1	"t": 2091210	"P": 1534.5	"F": 3560}
{"v": 1	"t": 2091230	"P": 1531.75	"F": 4004}
{"v": 1	"t": 2091250	"P": 1541.0	"F": 4440}
{"v": 1	"t": 2091271	"P": 1566.0	"F": 4934}
{"v": 1	"t": 2091291	"P": 1566.25	"F": 5405}
{"v": 1	"t": 2091311	"P": 1565.75	"F": 5818}
{"v": 1	"t": 2091332	"P": 1581.0	"F": 6023}
{"v": 1	"t": 2091352	"P": 1588.25	"F": 6678}
{"v": 1	"t": 2091372	"P": 1588.25	"F": 6819}
{"v": 1	"t": 2091393	"P": 1590.0	"F": 6875}
{"v": 1	"t": 2091413	"P": 1601.5	"F": 7316}
{"v": 1	"t": 2091433	"P": 1612.25	"F": 7470}
{"v": 1	"t": 2091454	"P": 1604.0	"F": 7403}
{"v": 1	"t": 2091474	"P": 1599.5	"F": 7516}
{"v": 1	"t": 2091494	"P": 1611.0	"F": 7869}
{"v": 1	"t": 2091515	"P": 1615.0	"F": 7827}
{"v": 1	"t": 2091535	"P": 1613.5	"F": 8119}
{"v": 1	"t": 2091556	"P": 1626.5	"F": 7999}
{"v": 1	"t": 2091576	"P": 1627.75	"F": 8308}
{"v": 1	"t": 2091596	"P": 1614.0	"F": 8501}
{"v": 1	"t": 2091617	"P": 1621.25	"F": 8453}
{"v": 1	"t": 2091637	"P": 1632.25	"F": 8334}
{"v": 1	"t": 2091657	"P": 1629.5	"F": 8796}
{"v": 1	"t": 2091678	"P": 1620.25	"F": 8494}
{"v": 1	"t": 2091698	"P": 1617.75	"F": 8538}
{"v": 1	"t": 2091718	"P": 1631.25	"F": 8691}
{"v": 1	"t": 2091739	"P": 1641.25	"F": 8447}
{"v": 1	"t": 2091759	"P": 1621.5	"F": 8880}
{"v": 1	"t": 2091779	"P": 1653.0	"F": 8902}
{"v": 1	"t": 2091800	"P": 1645.25	"F": 9077}
{"v": 1	"t": 2091820	"P": 1643.25	"F": 9466}
{"v": 1	"t": 2091840	"P": 1636.25	"F": 9296}
{"v": 1	"t": 2091861	"P": 1641.0	"F": 8949}
{"v": 1	"t": 2091881	"P": 1640.25	"F": 9245}
{"v": 1	"t": 2091901	"P": 1628.75	"F": 9045}
{"v": 1	"t": 2091922	"P": 1635.5	"F": 8830}
{"v": 1	"t": 2091942	"P": 1655.25	"F": 8971}
{"v": 1	"t": 2091962	"P": 1633.25	"F": 9168	"C": 46.885	"D": 3286	"sn": 54091930088003	"file": "/data/device_log/data0000.out"}
{"v": 1	"t": 2091983	"P": 1638.5	"F": 9016}
{"v": 1	"t": 2092003	"P": 1646.0	"F": 9476}
{"v": 1	"t": 2092027	"P": 1648.5	"F": 9626}
{"v": 1	"t": 2092047	"P": 1638.5	"F": 9716}
{"v": 1	"t": 2092068	"P": 1634.0	"F": 9809}
{"v": 1	"t": 2092088	"P": 1646.25	"F": 9475}
{"v": 1	"t": 2092109	"P": 1636.75	"F": 9417}
{"v": 1	"t": 2092129	"P": 1639.5	"F": 9429}
{"v": 1	"t": 2092150	"P": 1644.25	"F": 9243}
{"v": 1	"t": 2092170	"P": 1634.75	"F": 9564}
{"v": 1	"t": 2092191	"P": 1642.0	"F": 9332}
{"v": 1	"t": 2092211	"P": 1645.0	"F": 8872}
{"v": 1	"t": 2092232	"P": 1632.25	"F": 9087}
{"v": 1	"t": 2092252	"P": 1650.75	"F": 9144}
{"v": 1	"t": 2092273	"P": 1642.75	"F": 9033}
{"v": 1	"t": 2092293	"P": 1624.5	"F": 9112}
{"v": 1	"t": 2092313	"P": 1650.5	"F": 9159}
{"v": 1	"t": 2092334	"P": 1646.0	"F": 9523}
{"v": 1	"t": 2092354	"P": 1635.0	"F": 9411}
{"v": 1	"t": 2092374	"P": 1644.5	"F": 9537}
{"v": 1	"t": 2092395	"P": 1640.75	"F": 9524}
{"v": 1	"t": 2092415	"P": 1644.75	"F": 9496}
{"v": 1	"t": 2092435	"P": 1632.0	"F": 9224}
{"v": 1	"t": 2092456	"P": 1646.5	"F": 9474}
{"v": 1	"t": 2092476	"P": 1634.75	"F": 8946}
{"v": 1	"t": 2092496	"P": 1640.25	"F": 9322}
{"v": 1	"t": 2092517	"P": 1636.75	"F": 9090}
{"v": 1	"t": 2092537	"P": 1645.5	"F": 8726}
{"v": 1	"t": 2092557	"P": 1630.25	"F": 8657}
{"v": 1	"t": 2092578	"P": 1607.25	"F": 8685}
{"v": 1	"t": 2092598	"P": 1624.25	"F": 8349}
{"v": 1	"t": 2092618	"P": 1620.0	"F": 8096}
{"v": 1	"t": 2092639	"P": 1607.0	"F": 7842}
{"v": 1	"t": 2092659	"P": 1598.0	"F": 7356}
{"v": 1	"t": 2092679	"P": 1587.75	"F": 6989}
{"v": 1	"t": 2092700	"P": 1593.0	"F": 6904}
{"v": 1	"t": 2092720	"P": 1578.75	"F": 6565}
{"v": 1	"t": 2092740	"P": 1567.0	"F": 6260}
{"v": 1	"t": 2092761	"P": 1574.75	"F": 5995}
{"v": 1	"t": 2092781	"P": 1561.25	"F": 5833}
{"v": 1	"t": 2092802	"P": 1546.75	"F": 5436}
{"v": 1	"t": 2092822	"P": 1548.25	"F": 5147}
{"v": 1	"t": 2092842	"P": 1545.0	"F": 4877}
{"v": 1	"t": 2092863	"P": 1530.0	"F": 4525}
{"v": 1	"t": 2092883	"P": 1528.25	"F": 4197}
{"v": 1	"t": 2092903	"P": 1537.25	"F": 3980}
{"v": 1	"t": 2092924	"P": 1523.25	"F": 3747}
{"v": 1	"t": 2092944	"P": 1517.0	"F": 3418}
{"v": 1	"t": 2092964	"P": 1518.25	"F": 3366}
{"v": 1	"t": 2092985	"P": 1524.0	"F": 3283	"C": 46.86	"D": 3286	"sn": 54091930088003	"file": "/data/device_log/data0000.out"	"CO2": 2767.960205078125	"Tp": 25.990692138671875	"H": 20.00042724609375}
{"v": 1	"t": 2093006	"P": 1516.75	"F": 3287}
{"v": 1	"t": 2093027	"P": 1511.25	"F": 3089}
{"v": 1	"t": 2093049	"P": 1511.0	"F": 2934}
{"v": 1	"t": 2093069	"P": 1507.0	"F": 2913}
{"v": 1	"t": 2093089	"P": 1517.25	"F": 2796}
{"v": 1	"t": 2093110	"P": 1516.0	"F": 2637}
{"v": 1	"t": 2093130	"P": 1509.5	"F": 2752}
{"v": 1	"t": 2093150	"P": 1512.0	"F": 2564}
{"v": 1	"t": 2093171	"P": 1517.5	"F": 2482}
{"v": 1	"t": 2093191	"P": 1509.5	"F": 2453}
{"v": 1	"t": 2093212	"P": 1504.0	"F": 2431}
{"v": 1	"t": 2093232	"P": 1521.25	"F": 2384}
{"v": 1	"t": 2093252	"P": 1521.5	"F": 2356}
{"v": 1	"t": 2093273	"P": 1516.0	"F": 2558}
{"v": 1	"t": 2093293	"P": 1521.0	"F": 3061}
{"v": 1	"t": 2093313	"P": 1533.5	"F": 3513}
{"v": 1	"t": 2093334	"P": 1531.75	"F": 3919}
{"v": 1	"t": 2093354	"P": 1542.25	"F": 4391}
{"v": 1	"t": 2093375	"P": 1551.75	"F": 4755}
{"v": 1	"t": 2093395	"P": 1551.75	"F": 4834}
{"v": 1	"t": 2093415	"P": 1556.5	"F": 5344}
{"v": 1	"t": 2093436	"P": 1568.0	"F": 5508}
{"v": 1	"t": 2093456	"P": 1574.0	"F": 5660}
{"v": 1	"t": 2093476	"P": 1572.75	"F": 5933}
{"v": 1	"t": 2093497	"P": 1573.5	"F": 6047}
{"v": 1	"t": 2093517	"P": 1580.0	"F": 6179}
{"v": 1	"t": 2093537	"P": 1582.0	"F": 6358}
{"v": 1	"t": 2093558	"P": 1573.0	"F": 6416}
{"v": 1	"t": 2093578	"P": 1581.75	"F": 6536}
{"v": 1	"t": 2093598	"P": 1588.0	"F": 6614}
{"v": 1	"t": 2093619	"P": 1592.25	"F": 6459}
{"v": 1	"t": 2093639	"P": 1576.0	"F": 6614}
{"v": 1	"t": 2093659	"P": 1592.25	"F": 6766}
{"v": 1	"t": 2093680	"P": 1593.5	"F": 6631}
{"v": 1	"t": 2093700	"P": 1585.75	"F": 6681}
{"v": 1	"t": 2093720	"P": 1589.75	"F": 6887}
{"v": 1	"t": 2093741	"P": 1606.25	"F": 6813}
{"v": 1	"t": 2093761	"P": 1595.0	"F": 6884}
{"v": 1	"t": 2093781	"P": 1587.5	"F": 7063}
{"v": 1	"t": 2093802	"P": 1578.0	"F": 7056}
{"v": 1	"t": 2093822	"P": 1599.25	"F": 6834}
{"v": 1	"t": 2093842	"P": 1593.25	"F": 7091}
{"v": 1	"t": 2093863	"P": 1586.5	"F": 7020}
{"v": 1	"t": 2093883	"P": 1601.75	"F": 7336}
{"v": 1	"t": 2093904	"P": 1597.5	"F": 7574}
{"v": 1	"t": 2093924	"P": 1601.5	"F": 7503}
{"v": 1	"t": 2093944	"P": 1605.75	"F": 7892}
{"v": 1	"t": 2093965	"P": 1612.75	"F": 7639}
{"v": 1	"t": 2093985	"P": 1601.25	"F": 7926}
{"v": 1	"t": 2094005	"P": 1602.5	"F": 7828	"C": 46.905	"D": 3286	"sn": 54091930088003	"file": "/data/device_log/data0000.out"}
{"v": 1	"t": 2094026	"P": 1609.5	"F": 7958}
{"v": 1	"t": 2094046	"P": 1592.25	"F": 7668}
{"v": 1	"t": 2094068	"P": 1612.0	"F": 7525}
{"v": 1	"t": 2094089	"P": 1590.75	"F": 7588}
{"v": 1	"t": 2094109	"P": 1590.5	"F": 7368}
{"v": 1	"t": 2094129	"P": 1599.0	"F": 7578}
{"v": 1	"t": 2094150	"P": 1602.5	"F": 7411}
{"v": 1	"t": 2094170	"P": 1604.75	"F": 7721}
{"v": 1	"t": 2094191	"P": 1606.25	"F": 7731}
{"v": 1	"t": 2094211	"P": 1604.25	"F": 7759}
{"v": 1	"t": 2094231	"P": 1605.5	"F": 8104}
{"v": 1	"t": 2094252	"P": 1610.25	"F": 8042}
{"v": 1	"t": 2094272	"P": 1622.0	"F": 8410}
{"v": 1	"t": 2094292	"P": 1629.0	"F": 8690}
{"v": 1	"t": 2094313	"P": 1625.5	"F": 8605}
{"v": 1	"t": 2094333	"P": 1611.25	"F": 8557}
{"v": 1	"t": 2094353	"P": 1631.5	"F": 8138}
{"v": 1	"t": 2094374	"P": 1616.75	"F": 8115}
{"v": 1	"t": 2094394	"P": 1615.25	"F": 8424}
{"v": 1	"t": 2094414	"P": 1619.0	"F": 8050}
{"v": 1	"t": 2094435	"P": 1617.25	"F": 8059}
{"v": 1	"t": 2094455	"P": 1611.25	"F": 7884}
{"v": 1	"t": 2094476	"P": 1618.25	"F": 8157}
{"v": 1	"t": 2094496	"P": 1619.25	"F": 8195}
{"v": 1	"t": 2094516	"P": 1604.5	"F": 8020}
{"v": 1	"t": 2094537	"P": 1595.75	"F": 7499}
{"v": 1	"t": 2094557	"P": 1606.25	"F": 7187}
{"v": 1	"t": 2094577	"P": 1590.5	"F": 7173}
{"v": 1	"t": 2094598	"P": 1581.75	"F": 6776}
{"v": 1	"t": 2094618	"P": 1581.5	"F": 6714}
{"v": 1	"t": 2094638	"P": 1596.5	"F": 6794}
{"v": 1	"t": 2094659	"P": 1589.25	"F": 6728}
{"v": 1	"t": 2094679	"P": 1575.0	"F": 6655}
{"v": 1	"t": 2094699	"P": 1581.5	"F": 6737}
{"v": 1	"t": 2094720	"P": 1585.5	"F": 6656}
{"v": 1	"t": 2094740	"P": 1581.5	"F": 6618}
{"v": 1	"t": 2094760	"P": 1588.75	"F": 6890}
{"v": 1	"t": 2094781	"P": 1594.75	"F": 6891}
{"v": 1	"t": 2094801	"P": 1598.75	"F": 7068}
{"v": 1	"t": 2094821	"P": 1600.25	"F": 7411}
{"v": 1	"t": 2094842	"P": 1603.75	"F": 7626}
{"v": 1	"t": 2094862	"P": 1622.75	"F": 7466}
{"v": 1	"t": 2094882	"P": 1606.25	"F": 7933}
{"v": 1	"t": 2094903	"P": 1606.25	"F": 7869}
{"v": 1	"t": 2094923	"P": 1604.0	"F": 8096}
{"v": 1	"t": 2094943	"P": 1614.5	"F": 8160}
{"v": 1	"t": 2094964	"P": 1614.75	"F": 7865}
{"v": 1	"t": 2094984	"P": 1617.75	"F": 7885}
{"v": 1	"t": 2095005	"P": 1609.5	"F": 7847}
{"v": 1	"t": 2095025	"P": 1599.5	"F": 7764	"C": 46.89	"D": 3286	"sn": 54091930088003	"file": "/data/device_log/data0000.out"	"CO2": 3920.50341796875	"Tp": 26.0067138671875	"H": 19.856884002685547}
{"v": 1	"t": 2095047	"P": 1591.75	"F": 7224}
{"v": 1	"t": 2095067	"P": 1600.5	"F": 7259}
{"v": 1	"t": 2095088	"P": 1572.5	"F": 6805}
{"v": 1	"t": 2095108	"P": 1581.5	"F": 6289}
{"v": 1	"t": 2095129	"P": 1562.25	"F": 5901}
{"v": 1	"t": 2095149	"P": 1546.5	"F": 5433}
{"v": 1	"t": 2095169	"P": 1550.0	"F": 5198}
{"v": 1	"t": 2095190	"P": 1545.0	"F": 4816}
{"v": 1	"t": 2095210	"P": 1534.5	"F": 4631}
{"v": 1	"t": 2095230	"P": 1522.0	"F": 4227}
{"v": 1	"t": 2095251	"P": 1523.75	"F": 3659}
{"v": 1	"t": 2095271	"P": 1521.0	"F": 3244}
{"v": 1	"t": 2095291	"P": 1509.0	"F": 2738}
{"v": 1	"t": 2095312	"P": 1505.75	"F": 2411}
{"v": 1	"t": 2095332	"P": 1520.5	"F": 2199}
{"v": 1	"t": 2095352	"P": 1520.5	"F": 2233}
{"v": 1	"t": 2095373	"P": 1511.5	"F": 2342}
{"v": 1	"t": 2095393	"P": 1514.25	"F": 2711}
{"v": 1	"t": 2095413	"P": 1525.0	"F": 3079}
{"v": 1	"t": 2095434	"P": 1526.0	"F": 3427}
{"v": 1	"t": 2095454	"P": 1519.75	"F": 3812}
{"v": 1	"t": 2095474	"P": 1538.0	"F": 4104}
{"v": 1	"t": 2095495	"P": 1548.5	"F": 4519}
{"v": 1	"t": 2095515	"P": 1542.25	"F": 4619}
{"v": 1	"t": 2095536	"P": 1560.5	"F": 5079}
{"v": 1	"t": 2095556	"P": 1567.75	"F": 5326}
{"v": 1	"t": 2095577	"P": 1565.0	"F": 5626}
{"v": 1	"t": 2095597	"P": 1578.75	"F": 5928}
{"v": 1	"t": 2095618	"P": 1578.25	"F": 6412}
{"v": 1	"t": 2095638	"P": 1588.75	"F": 6684}
{"v": 1	"t": 2095659	"P": 1582.75	"F": 6501}
{"v": 1	"t": 2095679	"P": 1575.75	"F": 6323}
{"v": 1	"t": 2095699	"P": 1570.25	"F": 6061}
{"v": 1	"t": 2095720	"P": 1568.5	"F": 5848}
{"v": 1	"t": 2095740	"P": 1578.5	"F": 5882}
{"v": 1	"t": 2095761	"P": 1603.25	"F": 6619}
{"v": 1	"t": 2095781	"P": 1605.5	"F": 7568}
{"v": 1	"t": 2095801	"P": 1611.5	"F": 8384}
{"v": 1	"t": 2095822	"P": 1602.5	"F": 8467}
{"v": 1	"t": 2095842	"P": 1611.0	"F": 9054}
{"v": 1	"t": 2095862	"P": 1607.75	"F": 8488}
{"v": 1	"t": 2095883	"P": 1595.5	"F": 8161}
{"v": 1	"t": 2095903	"P": 1593.75	"F": 7684}
{"v": 1	"t": 2095923	"P": 1600.25	"F": 7228}
{"v": 1	"t": 2095944	"P": 1601.25	"F": 7157}
{"v": 1	"t": 2095964	"P": 1603.25	"F": 7172}
{"v": 1	"t": 2095984	"P": 1615.25	"F": 7126}
{"v": 1	"t": 2096005	"P": 1617.75	"F": 7580}
{"v": 1	"t": 2096025	"P": 1618.0	"F": 8099}
{"v": 1	"t": 2096045	"P": 1619.5	"F": 8526	"C": 46.905	"D": 3286	"sn": 54091930088003	"file": "/data/device_log/data0000.out"}
{"v": 1	"t": 2096066	"P": 1619.75	"F": 8271}
{"v": 1	"t": 2096087	"P": 1606.25	"F": 8006}
{"v": 1	"t": 2096109	"P": 1630.75	"F": 8131}
{"v": 1	"t": 2096129	"P": 1660.0	"F": 9135}
{"v": 1	"t": 2096149	"P": 1680.0	"F": 10687}
{"v": 1	"t": 2096170	"P": 1696.0	"F": 12196}
{"v": 1	"t": 2096190	"P": 1680.75	"F": 13091}
{"v": 1	"t": 2096210	"P": 1684.0	"F": 13207}
{"v": 1	"t": 2096231	"P": 1689.75	"F": 12842}
{"v": 1	"t": 2096251	"P": 1663.25	"F": 12265}
{"v": 1	"t": 2096272	"P": 1651.25	"F": 11435}
{"v": 1	"t": 2096292	"P": 1646.25	"F": 9917}
{"v": 1	"t": 2096313	"P": 1611.25	"F": 8707}
{"v": 1	"t": 2096333	"P": 1609.5	"F": 7927}
{"v": 1	"t": 2096354	"P": 1609.75	"F": 7547}
{"v": 1	"t": 2096374	"P": 1606.25	"F": 7119}
{"v": 1	"t": 2096394	"P": 1614.25	"F": 7342}
{"v": 1	"t": 2096414	"P": 1627.75	"F": 7643}
{"v": 1	"t": 2096435	"P": 1649.5	"F": 7840}
{"v": 1	"t": 2096455	"P": 1650.5	"F": 9009}
{"v": 1	"t": 2096476	"P": 1676.0	"F": 10160}
{"v": 1	"t": 2096496	"P": 1687.5	"F": 10833}
{"v": 1	"t": 2096516	"P": 1667.75	"F": 10733}
{"v": 1	"t": 2096537	"P": 1648.75	"F": 10999}
{"v": 1	"t": 2096557	"P": 1645.25	"F": 11056}
{"v": 1	"t": 2096577	"P": 1628.75	"F": 9929}
{"v": 1	"t": 2096598	"P": 1586.75	"F": 9147}
{"v": 1	"t": 2096618	"P": 1547.25	"F": 7102}
{"v": 1	"t": 2096638	"P": 1547.0	"F": 5236}
{"v": 1	"t": 2096658	"P": 1524.0	"F": 3320}
{"v": 1	"t": 2096679	"P": 1511.25	"F": 1692}
{"v": 1	"t": 2096699	"P": 1509.25	"F": 924}
{"v": 1	"t": 2096720	"P": 1531.5	"F": 425}
{"v": 1	"t": 2096740	"P": 1528.0	"F": 267}
{"v": 1	"t": 2096760	"P": 1523.75	"F": 291}
{"v": 1	"t": 2096781	"P": 1533.0	"F": 608}
{"v": 1	"t": 2096801	"P": 1553.5	"F": 1688}
{"v": 1	"t": 2096821	"P": 1573.0	"F": 4059}
{"v": 1	"t": 2096842	"P": 1605.5	"F": 7210}
{"v": 1	"t": 2096862	"P": 1628.25	"F": 9196}
{"v": 1	"t": 2096883	"P": 1608.25	"F": 9453}
{"v": 1	"t": 2096903	"P": 1577.5	"F": 8971}
{"v": 1	"t": 2096923	"P": 1572.0	"F": 8146}
{"v": 1	"t": 2096944	"P": 1552.25	"F": 7194}
{"v": 1	"t": 2096964	"P": 1543.5	"F": 6269}
{"v": 1	"t": 2096984	"P": 1528.75	"F": 5152}
{"v": 1	"t": 2097005	"P": 1524.0	"F": 3979}
{"v": 1	"t": 2097025	"P": 1517.75	"F": 2445}
{"v": 1	"t": 2097045	"P": 1507.0	"F": 1364}
{"v": 1	"t": 2097066	"P": 1516.75	"F": 729	"C": 46.905	"D": 3286	"sn": 54091930088003	"file": "/data/device_log/data0000.out"	"CO2": 3900.50830078125	"Tp": 26.0067138671875	"H": 19.856693267822266}
{"v": 1	"t": 2097087	"P": 1533.0	"F": 575}
{"v": 1	"t": 2097108	"P": 1532.75	"F": 1007}
{"v": 1	"t": 2097129	"P": 1571.25	"F": 2532}
{"v": 1	"t": 2097150	"P": 1611.75	"F": 5812}
{"v": 1	"t": 2097170	"P": 1663.0	"F": 9398}
{"v": 1	"t": 2097190	"P": 1689.5	"F": 12056}
{"v": 1	"t": 2097211	"P": 1711.75	"F": 13965}
{"v": 1	"t": 2097231	"P": 1686.5	"F": 13483}
{"v": 1	"t": 2097251	"P": 1659.75	"F": 12763}
{"v": 1	"t": 2097272	"P": 1648.25	"F": 11892}
{"v": 1	"t": 2097292	"P": 1619.75	"F": 10287}
{"v": 1	"t": 2097312	"P": 1580.5	"F": 7904}
{"v": 1	"t": 2097333	"P": 1555.0	"F": 5907}
{"v": 1	"t": 2097353	"P": 1551.75	"F": 4253}
{"v": 1	"t": 2097374	"P": 1541.75	"F": 2649}
{"v": 1	"t": 2097394	"P": 1531.0	"F": 1534}
{"v": 1	"t": 2097414	"P": 1534.5	"F": 1133}
{"v": 1	"t": 2097435	"P": 1530.75	"F": 1049}
{"v": 1	"t": 2097455	"P": 1546.5	"F": 1542}
{"v": 1	"t": 2097476	"P": 1602.75	"F": 4194}
{"v": 1	"t": 2097496	"P": 1672.0	"F": 8773}
{"v": 1	"t": 2097516	"P": 1707.5	"F": 11931}
{"v": 1	"t": 2097536	"P": 1745.5	"F": 14234}
{"v": 1	"t": 2097557	"P": 1761.5	"F": 15355}
{"v": 1	"t": 2097577	"P": 1765.5	"F": 15914}
{"v": 1	"t": 2097597	"P": 1732.75	"F": 15878}
{"v": 1	"t": 2097618	"P": 1696.25	"F": 15450}
{"v": 1	"t": 2097638	"P": 1682.5	"F": 13446}
{"v": 1	"t": 2097658	"P": 1653.5	"F": 12538}
{"v": 1	"t": 2097679	"P": 1629.5	"F": 9942}
{"v": 1	"t": 2097699	"P": 1605.25	"F": 8522}
{"v": 1	"t": 2097719	"P": 1609.75	"F": 6902}
{"v": 1	"t": 2097740	"P": 1596.25	"F": 7041}
{"v": 1	"t": 2097760	"P": 1588.75	"F": 6275}
{"v": 1	"t": 2097780	"P": 1608.5	"F": 6434}
{"v": 1	"t": 2097801	"P": 1644.75	"F": 7654}
{"v": 1	"t": 2097821	"P": 1706.75	"F": 10082}
{"v": 1	"t": 2097841	"P": 1752.75	"F": 14138}
{"v": 1	"t": 2097862	"P": 1826.5	"F": 17001}
{"v": 1	"t": 2097882	"P": 1845.25	"F": 18323}
{"v": 1	"t": 2097902	"P": 1833.5	"F": 18929}
{"v": 1	"t": 2097923	"P": 1798.25	"F": 18732}
{"v": 1	"t": 2097944	"P": 1794.0	"F": 17921}
{"v": 1	"t": 2097964	"P": 1759.75	"F": 17337}
{"v": 1	"t": 2097984	"P": 1737.25	"F": 15569}
{"v": 1	"t": 2098005	"P": 1700.75	"F": 14573}
{"v": 1	"t": 2098025	"P": 1668.5	"F": 11409}
{"v": 1	"t": 2098045	"P": 1618.75	"F": 8776}
{"v": 1	"t": 2098066	"P": 1637.75	"F": 7489}
{"v": 1	"t": 2098086	"P": 1644.75	"F": 7693	"C": 46.865	"D": 3286	"sn": 54091930088003	"file": "/data/device_log/data0000.out"}
{"v": 1	"t": 2098107	"P": 1675.75	"F": 9146}
{"v": 1	"t": 2098127	"P": 1711.25	"F": 11808}
{"v": 1	"t": 2098149	"P": 1758.75	"F": 14090}
{"v": 1	"t": 2098169	"P": 1809.0	"F": 15812}
{"v": 1	"t": 2098190	"P": 1829.75	"F": 16452}
{"v": 1	"t": 2098210	"P": 1815.0	"F": 18103}
{"v": 1	"t": 2098231	"P": 1794.5	"F": 17294}
{"v": 1	"t": 2098251	"P": 1754.5	"F": 15524}
{"v": 1	"t": 2098271	"P": 1698.5	"F": 15166}
{"v": 1	"t": 2098292	"P": 1650.0	"F": 12780}
{"v": 1	"t": 2098312	"P": 1625.75	"F": 10773}
{"v": 1	"t": 2098332	"P": 1591.0	"F": 7893}
{"v": 1	"t": 2098353	"P": 1547.0	"F": 5634}
{"v": 1	"t": 2098373	"P": 1522.75	"F": 3675}
{"v": 1	"t": 2098393	"P": 1531.25	"F": 1720}
{"v": 1	"t": 2098414	"P": 1519.25	"F": 843}
{"v": 1	"t": 2098434	"P": 1522.25	"F": 1029}
{"v": 1	"t": 2098454	"P": 1561.0	"F": 3129}
{"v": 1	"t": 2098475	"P": 1625.0	"F": 7281}
{"v": 1	"t": 2098495	"P": 1642.25	"F": 9641}
{"v": 1	"t": 2098516	"P": 1625.75	"F": 10607}
{"v": 1	"t": 2098536	"P": 1608.75	"F": 10677}
{"v": 1	"t": 2098556	"P": 1581.25	"F": 10224}
{"v": 1	"t": 2098577	"P": 1558.25	"F": 8409}
{"v": 1	"t": 2098597	"P": 1537.75	"F": 6381}
{"v": 1	"t": 2098617	"P": 1502.0	"F": 3823}
{"v": 1	"t": 2098638	"P": 1465.0	"F": 1481}
{"v": 1	"t": 2098658	"P": 1462.25	"F": 189}
{"v": 1	"t": 2098678	"P": 1423.5	"F": -7}
{"v": 1	"t": 2098699	"P": 1498.5	"F": 9}
{"v": 1	"t": 2098719	"P": 1417.25	"F": 3}
{"v": 1	"t": 2098739	"P": 1461.25	"F": 22}
{"v": 1	"t": 2098760	"P": 1571.5	"F": 76}
{"v": 1	"t": 2098780	"P": 1592.0	"F": 545}
{"v": 1	"t": 2098800	"P": 1610.5	"F": 3725}
{"v": 1	"t": 2098821	"P": 1680.75	"F": 9756}
{"v": 1	"t": 2098841	"P": 1761.0	"F": 13083}
{"v": 1	"t": 2098861	"P": 1769.5	"F": 15107}
{"v": 1	"t": 2098882	"P": 1761.5	"F": 16245}
{"v": 1	"t": 2098902	"P": 1747.25	"F": 16842}
{"v": 1	"t": 2098922	"P": 1718.0	"F": 14630}
{"v": 1	"t": 2098943	"P": 1692.25	"F": 14551}
{"v": 1	"t": 2098963	"P": 1662.25	"F": 12762}
{"v": 1	"t": 2098984	"P": 1630.75	"F": 10393}
{"v": 1	"t": 2099004	"P": 1611.0	"F": 8742}
{"v": 1	"t": 2099025	"P": 1594.5	"F": 7408}
{"v": 1	"t": 2099045	"P": 1580.25	"F": 6634}
{"v": 1	"t": 2099066	"P": 1578.75	"F": 6869}
{"v": 1	"t": 2099086	"P": 1603.25	"F": 6021}
{"v": 1	"t": 2099107	"P": 1609.5	"F": 7144	"C": 46.9	"D": 3286	"sn": 54091930088003	"file": "/data/device_log/data0000.out"	"CO2": 4596.9072265625	"Tp": 26.033416748046875	"H": 19.590227127075195}
{"v": 1	"t": 2099128	"P": 1653.0	"F": 7840}
{"v": 1	"t": 2099149	"P": 1693.5	"F": 10430}
{"v": 1	"t": 2099170	"P": 1743.5	"F": 12959}
{"v": 1	"t": 2099191	"P": 1770.75	"F": 15464}
{"v": 1	"t": 2099211	"P": 1766.0	"F": 16230}
{"v": 1	"t": 2099232	"P": 1761.25	"F": 16875}
{"v": 1	"t": 2099252	"P": 1743.0	"F": 16688}
{"v": 1	"t": 2099272	"P": 1723.5	"F": 15080}
{"v": 1	"t": 2099293	"P": 1677.75	"F": 13906}
{"v": 1	"t": 2099313	"P": 1655.75	"F": 12209}
{"v": 1	"t": 2099333	"P": 1648.25	"F": 9842}
{"v": 1	"t": 2099354	"P": 1624.75	"F": 8430}
{"v": 1	"t": 2099374	"P": 1617.25	"F": 7089}
{"v": 1	"t": 2099394	"P": 1623.25	"F": 6546}
{"v": 1	"t": 2099415	"P": 1618.5	"F": 7455}
{"v": 1	"t": 2099435	"P": 1603.5	"F": 7100}
{"v": 1	"t": 2099455	"P": 1594.25	"F": 6803}
{"v": 1	"t": 2099476	"P": 1602.25	"F": 6657}
{"v": 1	"t": 2099496	"P": 1600.0	"F": 7085}
{"v": 1	"t": 2099516	"P": 1584.25	"F": 7545}
{"v": 1	"t": 2099537	"P": 1587.0	"F": 7394}
{"v": 1	"t": 2099557	"P": 1578.75	"F": 7050}
{"v": 1	"t": 2099577	"P": 1558.75	"F": 6165}
{"v": 1	"t": 2099598	"P": 1529.75	"F": 5518}
{"v": 1	"t": 2099618	"P": 1520.25	"F": 4522}
{"v": 1	"t": 2099638	"P": 1517.75	"F": 3726}
{"v": 1	"t": 2099659	"P": 1497.75	"F": 2772}
{"v": 1	"t": 2099679	"P": 1486.75	"F": 1942}
{"v": 1	"t": 2099699	"P": 1488.25	"F": 1198}
{"v": 1	"t": 2099720	"P": 1487.25	"F": 591}
{"v": 1	"t": 2099740	"P": 1476.75	"F": 220}
{"v": 1	"t": 2099761	"P": 1473.75	"F": 127}
{"v": 1	"t": 2099781	"P": 1464.0	"F": 767}
{"v": 1	"t": 2099802	"P": 1466.5	"F": 631}
{"v": 1	"t": 2099822	"P": 1491.75	"F": 116}
{"v": 1	"t": 2099842	"P": 1484.0	"F": 63}
{"v": 1	"t": 2099863	"P": 1511.5	"F": 208}
{"v": 1	"t": 2099883	"P": 1499.25	"F": 448}
{"v": 1	"t": 2099903	"P": 1516.25	"F": 1015}
{"v": 1	"t": 2099924	"P": 1520.25	"F": 1591}
{"v": 1	"t": 2099944	"P": 1522.75	"F": 2354}
{"v": 1	"t": 2099964	"P": 1529.25	"F": 3483}
{"v": 1	"t": 2099985	"P": 1555.25	"F": 4333}
{"v": 1	"t": 2100005	"P": 1542.25	"F": 4826}
{"v": 1	"t": 2100025	"P": 1546.75	"F": 4901}
{"v": 1	"t": 2100046	"P": 1554.5	"F": 5350}
{"v": 1	"t": 2100066	"P": 1556.25	"F": 5221}
{"v": 1	"t": 2100086	"P": 1554.0	"F": 5462}
{"v": 1	"t": 2100107	"P": 1547.5	"F": 5598}
{"v": 1	"t": 2100127	"P": 1562.5	"F": 5514	"C": 46.855	"D": 3286	"sn": 54091930088003	"file": "/data/device_log/data0000.out"}
{"v": 1	"t": 2100148	"P": 1557.0	"F": 5522}
{"v": 1	"t": 2100168	"P": 1565.75	"F": 5347}
{"v": 1	"t": 2100190	"P": 1555.25	"F": 5552}
{"v": 1	"t": 2100211	"P": 1564.75	"F": 5542}
{"v": 1	"t": 2100231	"P": 1576.25	"F": 5879}
{"v": 1	"t": 2100251	"P": 1568.75	"F": 5875}
{"v": 1	"t": 2100272	"P": 1559.5	"F": 6206}
{"v": 1	"t": 2100292	"P": 1564.75	"F": 6126}
{"v": 1	"t": 2100313	"P": 1572.75	"F": 6221}
{"v": 1	"t": 2100333	"P": 1559.5	"F": 6150}
{"v": 1	"t": 2100353	"P": 1564.5	"F": 5738}
{"v": 1	"t": 2100374	"P": 1565.75	"F": 5535}
{"v": 1	"t": 2100394	"P": 1562.25	"F": 5735}
{"v": 1	"t": 2100414	"P": 1574.0	"F": 5829}
{"v": 1	"t": 2100435	"P": 1584.25	"F": 6338}
{"v": 1	"t": 2100455	"P": 1577.75	"F": 6637}
{"v": 1	"t": 2100475	"P": 1560.25	"F": 6750}
{"v": 1	"t": 2100496	"P": 1583.0	"F": 6801}
{"v": 1	"t": 2100516	"P": 1577.25	"F": 6436}
{"v": 1	"t": 2100536	"P": 1560.25	"F": 6110}
{"v": 1	"t": 2100557	"P": 1564.75	"F": 5773}
{"v": 1	"t": 2100577	"P": 1573.25	"F": 5664}
{"v": 1	"t": 2100597	"P": 1577.5	"F": 5955}
{"v": 1	"t": 2100618	"P": 1571.5	"F": 6344}
{"v": 1	"t": 2100638	"P": 1576.25	"F": 6559}
{"v": 1	"t": 2100658	"P": 1580.75	"F": 6706}
{"v": 1	"t": 2100679	"P": 1582.25	"F": 7049}
{"v": 1	"t": 2100699	"P": 1593.25	"F": 7040}
{"v": 1	"t": 2100719	"P": 1599.75	"F": 7310}
{"v": 1	"t": 2100740	"P": 1602.25	"F": 7215}
{"v": 1	"t": 2100760	"P": 1590.25	"F": 7346}
{"v": 1	"t": 2100780	"P": 1598.0	"F": 7497}
{"v": 1	"t": 2100801	"P": 1606.25	"F": 7396}
{"v": 1	"t": 2100821	"P": 1606.5	"F": 7315}
{"v": 1	"t": 2100842	"P": 1593.5	"F": 6989}
{"v": 1	"t": 2100862	"P": 1608.75	"F": 7447}
{"v": 1	"t": 2100883	"P": 1587.25	"F": 7204}
{"v": 1	"t": 2100903	"P": 1597.25	"F": 7175}
{"v": 1	"t": 2100923	"P": 1619.0	"F": 7218}
{"v": 1	"t": 2100944	"P": 1599.75	"F": 7164}
{"v": 1	"t": 2100964	"P": 1598.75	"F": 7287}
{"v": 1	"t": 2100984	"P": 1596.0	"F": 7310}
{"v": 1	"t": 2101005	"P": 1609.0	"F": 7466}
{"v": 1	"t": 2101025	"P": 1614.0	"F": 7568}
{"v": 1	"t": 2101045	"P": 1598.25	"F": 7636}
{"v": 1	"t": 2101066	"P": 1603.25	"F": 7627}
{"v": 1	"t": 2101086	"P": 1605.25	"F": 7592}
{"v": 1	"t": 2101106	"P": 1602.5	"F": 7540}
{"v": 1	"t": 2101127	"P": 1594.75	"F": 7421}
{"v": 1	"t": 2101147	"P": 1599.75	"F": 7395	"C": 46.855	"D": 3286	"sn": 54091930088003	"file": "/data/device_log/data0000.out"	"CO2": 4390.16552734375	"Tp": 26.020065307617188	"H": 20.00018310546875}
{"v": 1	"t": 2101169	"P": 1597.5	"F": 7350}
{"v": 1	"t": 2101189	"P": 1583.5	"F": 7314}
{"v": 1	"t": 2101213	"P": 1609.0	"F": 7431}
{"v": 1	"t": 2101234	"P": 1591.25	"F": 7228}
{"v": 1	"t": 2101254	"P": 1586.0	"F": 7388}
{"v": 1	"t": 2101274	"P": 1599.25	"F": 7345}
{"v": 1	"t": 2101295	"P": 1602.0	"F": 7498}
{"v": 1	"t": 2101315	"P": 1598.25	"F": 7323}
{"v": 1	"t": 2101335	"P": 1585.25	"F": 7387}
{"v": 1	"t": 2101356	"P": 1616.5	"F": 7321}
{"v": 1	"t": 2101376	"P": 1604.5	"F": 7443}
{"v": 1	"t": 2101396	"P": 1609.75	"F": 7389}
{"v": 1	"t": 2101417	"P": 1607.75	"F": 7816}
{"v": 1	"t": 2101437	"P": 1618.25	"F": 7816}
{"v": 1	"t": 2101458	"P": 1605.25	"F": 7714}
{"v": 1	"t": 2101478	"P": 1614.0	"F": 7799}
{"v": 1	"t": 2101498	"P": 1630.25	"F": 8053}
{"v": 1	"t": 2101519	"P": 1618.75	"F": 8255}
{"v": 1	"t": 2101539	"P": 1608.0	"F": 8447}
{"v": 1	"t": 2101559	"P": 1623.5	"F": 8255}
{"v": 1	"t": 2101580	"P": 1635.25	"F": 8426}
{"v": 1	"t": 2101600	"P": 1613.25	"F": 8546}
{"v": 1	"t": 2101620	"P": 1621.0	"F": 8484}
{"v": 1	"t": 2101641	"P": 1628.5	"F": 8370}
{"v": 1	"t": 2101661	"P": 1621.0	"F": 8841}
{"v": 1	"t": 2101681	"P": 1616.25	"F": 8654}
{"v": 1	"t": 2101702	"P": 1610.25	"F": 8743}
{"v": 1	"t": 2101722	"P": 1624.25	"F": 8622}
{"v": 1	"t": 2101742	"P": 1616.5	"F": 8482}
{"v": 1	"t": 2101763	"P": 1622.5	"F": 8588}
{"v": 1	"t": 2101783	"P": 1621.25	"F": 8411}
{"v": 1	"t": 2101803	"P": 1625.25	"F": 8556}
{"v": 1	"t": 2101824	"P": 1635.25	"F": 8539}
{"v": 1	"t": 2101844	"P": 1640.0	"F": 9411}
{"v": 1	"t": 2101864	"P": 1658.75	"F": 9402}
{"v": 1	"t": 2101885	"P": 1646.5	"F": 10072}
{"v": 1	"t": 2101905	"P": 1635.25	"F": 10434}
{"v": 1	"t": 2101926	"P": 1638.75	"F": 10241}
{"v": 1	"t": 2101946	"P": 1652.5	"F": 9803}
{"v": 1	"t": 2101966	"P": 1636.5	"F": 9736}
{"v": 1	"t": 2101987	"P": 1639.0	"F": 9840}
{"v": 1	"t": 2102007	"P": 1651.5	"F": 9528}
{"v": 1	"t": 2102028	"P": 1636.75	"F": 9724}
{"v": 1	"t": 2102048	"P": 1643.25	"F": 9324}
{"v": 1	"t": 2102068	"P": 1658.75	"F": 9926}
{"v": 1	"t": 2102089	"P": 1670.75	"F": 10226}
{"v": 1	"t": 2102109	"P": 1660.5	"F": 10524}
{"v": 1	"t": 2102129	"P": 1657.75	"F": 10206}
{"v": 1	"t": 2102150	"P": 1655.5	"F": 9861}
{"v": 1	"t": 2102170	"P": 1644.25	"F": 9238	"C": 46.865	"D": 3286	"sn": 54091930088003	"file": "/data/device_log/data0000.out"}
{"v": 1	"t": 2102191	"P": 1642.0	"F": 9895}
{"v": 1	"t": 2102211	"P": 1646.25	"F": 9096}
{"v": 1	"t": 2102233	"P": 1620.5	"F": 8833}
{"v": 1	"t": 2102253	"P": 1642.75	"F": 8363}
{"v": 1	"t": 2102274	"P": 1636.75	"F": 8444}
{"v": 1	"t": 2102294	"P": 1617.5	"F": 9028}
{"v": 1	"t": 2102314	"P": 1627.0	"F": 9178}
{"v": 1	"t": 2102335	"P": 1637.25	"F": 9098}
{"v": 1	"t": 2102355	"P": 1636.25	"F": 8973}
{"v": 1	"t": 2102375	"P": 1636.5	"F": 9099}
{"v": 1	"t": 2102396	"P": 1642.0	"F": 9514}
{"v": 1	"t": 2102416	"P": 1644.75	"F": 9330}
{"v": 1	"t": 2102436	"P": 1638.0	"F": 9254}
{"v": 1	"t": 2102457	"P": 1626.5	"F": 8496}
{"v": 1	"t": 2102477	"P": 1653.0	"F": 9145}
{"v": 1	"t": 2102498	"P": 1635.0	"F": 8956}
{"v": 1	"t": 2102518	"P": 1632.25	"F": 9114}
{"v": 1	"t": 2102539	"P": 1631.0	"F": 9038}
{"v": 1	"t": 2102559	"P": 1623.25	"F": 8688}
{"v": 1	"t": 2102579	"P": 1627.75	"F": 8905}
{"v": 1	"t": 2102600	"P": 1619.0	"F": 8474}
{"v": 1	"t": 2102620	"P": 1598.75	"F": 7645}
{"v": 1	"t": 2102641	"P": 1608.25	"F": 7529}
{"v": 1	"t": 2102661	"P": 1595.25	"F": 7269}
{"v": 1	"t": 2102682	"P": 1582.75	"F": 7053}
{"v": 1	"t": 2102702	"P": 1585.5	"F": 6658}
{"v": 1	"t": 2102723	"P": 1577.25	"F": 6324}
{"v": 1	"t": 2102743	"P": 1566.0	"F": 6100}
{"v": 1	"t": 2102763	"P": 1577.25	"F": 5832}
{"v": 1	"t": 2102784	"P": 1565.5	"F": 5865}
{"v": 1	"t": 2102804	"P": 1554.0	"F": 5766}
{"v": 1	"t": 2102824	"P": 1555.75	"F": 5545}
{"v": 1	"t": 2102845	"P": 1570.5	"F": 5421}
{"v": 1	"t": 2102865	"P": 1559.0	"F": 5460}
{"v": 1	"t": 2102885	"P": 1546.25	"F": 5324}
{"v": 1	"t": 2102906	"P": 1555.25	"F": 5065}
{"v": 1	"t": 2102926	"P": 1553.0	"F": 5016}
{"v": 1	"t": 2102946	"P": 1545.25	"F": 4712}
{"v": 1	"t": 2102967	"P": 1527.5	"F": 4504}
{"v": 1	"t": 2102987	"P": 1542.0	"F": 4415}
{"v": 1	"t": 2103007	"P": 1534.75	"F": 4146}
{"v": 1	"t": 2103028	"P": 1523.25	"F": 4122}
{"v": 1	"t": 2103048	"P": 1524.25	"F": 3980}
{"v": 1	"t": 2103068	"P": 1536.5	"F": 3720}
{"v": 1	"t": 2103089	"P": 1530.0	"F": 3703}
{"v": 1	"t": 2103109	"P": 1524.0	"F": 3863}
{"v": 1	"t": 2103129	"P": 1528.75	"F": 3854}
{"v": 1	"t": 2103150	"P": 1536.0	"F": 3993}
{"v": 1	"t": 2103170	"P": 1523.75	"F": 4063}
{"v": 1	"t": 2103190	"P": 1523.0	"F": 3997	"C": 46.875	"D": 3286	"sn": 54091930088003	"file": "/data/device_log/data0000.out"	"CO2": 4372.509765625	"Tp": 26.046768188476562	"H": 21.561134338378906}
{"v": 1	"t": 2103212	"P": 1532.75	"F": 4034}
{"v": 1	"t": 2103232	"P": 1545.75	"F": 4132}
{"v": 1	"t": 2103255	"P": 1536.75	"F": 4155}
{"v": 1	"t": 2103275	"P": 1534.5	"F": 4519}
{"v": 1	"t": 2103295	"P": 1529.25	"F": 4494}
{"v": 1	"t": 2103316	"P": 1543.25	"F": 4525}
{"v": 1	"t": 2103336	"P": 1543.5	"F": 4449}
{"v": 1	"t": 2103356	"P": 1534.75	"F": 4314}
{"v": 1	"t": 2103377	"P": 1536.25	"F": 4398}
{"v": 1	"t": 2103397	"P": 1557.0	"F": 4722}
{"v": 1	"t": 2103417	"P": 1563.5	"F": 5197}
{"v": 1	"t": 2103438	"P": 1566.25	"F": 5727}
{"v": 1	"t": 2103458	"P": 1570.5	"F": 6227}
{"v": 1	"t": 2103478	"P": 1595.25	"F": 6655}
{"v": 1	"t": 2103499	"P": 1598.75	"F": 7143}
{"v": 1	"t": 2103519	"P": 1594.75	"F": 7506}
{"v": 1	"t": 2103539	"P": 1612.0	"F": 7798}
{"v": 1	"t": 2103560	"P": 1620.75	"F": 7964}
{"v": 1	"t": 2103580	"P": 1618.25	"F": 8193}
{"v": 1	"t": 2103600	"P": 1616.75	"F": 8266}
{"v": 1	"t": 2103621	"P": 1630.75	"F": 8480}
{"v": 1	"t": 2103641	"P": 1633.0	"F": 8790}
{"v": 1	"t": 2103661	"P": 1625.25	"F": 9045}
{"v": 1	"t": 2103682	"P": 1633.5	"F": 8602}
{"v": 1	"t": 2103702	"P": 1644.0	"F": 9048}
{"v": 1	"t": 2103722	"P": 1637.25	"F": 9431}
{"v": 1	"t": 2103743	"P": 1638.25	"F": 9364}
{"v": 1	"t": 2103763	"P": 1645.75	"F": 9576}
{"v": 1	"t": 2103783	"P": 1657.0	"F": 9640}
{"v": 1	"t": 2103804	"P": 1653.25	"F": 9273}
{"v": 1	"t": 2103824	"P": 1651.25	"F": 9764}
{"v": 1	"t": 2103844	"P": 1666.75	"F": 10336}
{"v": 1	"t": 2103865	"P": 1654.5	"F": 10189}
{"v": 1	"t": 2103885	"P": 1644.0	"F": 10678}
{"v": 1	"t": 2103905	"P": 1658.5	"F": 10238}
{"v": 1	"t": 2103926	"P": 1669.25	"F": 10356}
{"v": 1	"t": 2103946	"P": 1666.0	"F": 10199}
{"v": 1	"t": 2103966	"P": 1671.5	"F": 10321}
{"v": 1	"t": 2103987	"P": 1663.75	"F": 10511}
{"v": 1	"t": 2104007	"P": 1675.75	"F": 10082}
{"v": 1	"t": 2104027	"P": 1669.0	"F": 11029}
{"v": 1	"t": 2104048	"P": 1660.5	"F": 11120}
{"v": 1	"t": 2104068	"P": 1671.0	"F": 11109}
{"v": 1	"t": 2104088	"P": 1660.5	"F": 10455}
{"v": 1	"t": 2104109	"P": 1658.75	"F": 10026}
{"v": 1	"t": 2104129	"P": 1647.25	"F": 9928}
{"v": 1	"t": 2104149	"P": 1660.75	"F": 9672}
{"v": 1	"t": 2104170	"P": 1658.25	"F": 9982}
{"v": 1	"t": 2104190	"P": 1641.0	"F": 9568}
{"v": 1	"t": 2104210	"P": 1631.75	"F": 9432	"C": 46.865	"D": 3286	"sn": 54091930088003	"file": "/data/device_log/data0000.out"	"CO2": 6826.4814453125	"Tp": 26.033416748046875	"H": 22.032791137695312}
{"v": 1	"t": 2104232	"P": 1626.25	"F": 9333}
{"v": 1	"t": 2104252	"P": 1622.0	"F": 8498}
{"v": 1	"t": 2104273	"P": 1610.25	"F": 7741}
{"v": 1	"t": 2104293	"P": 1607.0	"F": 7590}
{"v": 1	"t": 2104314	"P": 1587.25	"F": 7375}
{"v": 1	"t": 2104334	"P": 1573.0	"F": 6473}
{"v": 1	"t": 2104354	"P": 1555.0	"F": 5864}
{"v": 1	"t": 2104375	"P": 1541.5	"F": 4993}
{"v": 1	"t": 2104395	"P": 1514.25	"F": 3805}
{"v": 1	"t": 2104415	"P": 1493.5	"F": 2522}
{"v": 1	"t": 2104436	"P": 1490.75	"F": 1107}
{"v": 1	"t": 2104456	"P": 1483.25	"F": 261}
{"v": 1	"t": 2104476	"P": 1450.25	"F": 13}
{"v": 1	"t": 2104497	"P": 1477.75	"F": 27}
{"v": 1	"t": 2104517	"P": 1408.25	"F": 53}
{"v": 1	"t": 2104537	"P": 1475.5	"F": 82}
{"v": 1	"t": 2104558	"P": 1508.5	"F": 59}
{"v": 1	"t": 2104578	"P": 1408.5	"F": 46}
{"v": 1	"t": 2104598	"P": 1480.25	"F": 77}
{"v": 1	"t": 2104619	"P": 1586.75	"F": 149}
{"v": 1	"t": 2104639	"P": 1471.5	"F": 315}
{"v": 1	"t": 2104659	"P": 1521.25	"F": 848}
{"v": 1	"t": 2104680	"P": 1528.25	"F": 1874}
{"v": 1	"t": 2104700	"P": 1528.0	"F": 2705}
{"v": 1	"t": 2104720	"P": 1530.75	"F": 3560}
{"v": 1	"t": 2104741	"P": 1551.75	"F": 4312}
{"v": 1	"t": 2104761	"P": 1545.0	"F": 4698}
{"v": 1	"t": 2104781	"P": 1538.75	"F": 5174}
{"v": 1	"t": 2104802	"P": 1543.25	"F": 5396}
{"v": 1	"t": 2104822	"P": 1555.25	"F": 5293}
{"v": 1	"t": 2104842	"P": 1555.0	"F": 5673}
{"v": 1	"t": 2104863	"P": 1557.25	"F": 5634}
{"v": 1	"t": 2104883	"P": 1550.0	"F": 5615}
{"v": 1	"t": 2104903	"P": 1557.25	"F": 5251}
{"v": 1	"t": 2104924	"P": 1562.0	"F": 5135}
{"v": 1	"t": 2104944	"P": 1559.25	"F": 5508}
{"v": 1	"t": 2104964	"P": 1564.25	"F": 5725}
{"v": 1	"t": 2104985	"P": 1568.75	"F": 5226}
{"v": 1	"t": 2105005	"P": 1556.0	"F": 5239}
{"v": 1	"t": 2105025	"P": 1548.5	"F": 5319}
{"v": 1	"t": 2105046	"P": 1566.0	"F": 5642}
{"v": 1	"t": 2105066	"P": 1573.0	"F": 5788}
{"v": 1	"t": 2105086	"P": 1565.25	"F": 5838}
{"v": 1	"t": 2105107	"P": 1556.5	"F": 5848}
{"v": 1	"t": 2105127	"P": 1577.25	"F": 5991}
{"v": 1	"t": 2105147	"P": 1580.75	"F": 6233}
{"v": 1	"t": 2105168	"P": 1570.0	"F": 6040}
{"v": 1	"t": 2105188	"P": 1561.0	"F": 6267}
{"v": 1	"t": 2105208	"P": 1584.5	"F": 6142}
{"v": 1	"t": 2105229	"P": 1565.5	"F": 5981	"C": 46.885	"D": 3286	"sn": 54091930088003	"file": "/data/device_log/data0000.out"}
{"v": 1	"t": 2105249	"P": 1568.5	"F": 5984}
{"v": 1	"t": 2105269	"P": 1572.0	"F": 5908}
{"v": 1	"t": 2105291	"P": 1566.0	"F": 6019}
{"v": 1	"t": 2105312	"P": 1568.5	"F": 6345}
{"v": 1	"t": 2105332	"P": 1594.0	"F": 6810}
{"v": 1	"t": 2105352	"P": 1588.25	"F": 7255}
{"v": 1	"t": 2105373	"P": 1583.75	"F": 6983}
{"v": 1	"t": 2105393	"P": 1602.75	"F": 6718}
{"v": 1	"t": 2105413	"P": 1601.5	"F": 7087}
{"v": 1	"t": 2105434	"P": 1604.25	"F": 7434}
{"v": 1	"t": 2105454	"P": 1607.75	"F": 7608}
{"v": 1	"t": 2105474	"P": 1631.0	"F": 8120}
{"v": 1	"t": 2105495	"P": 1637.75	"F": 8762}
{"v": 1	"t": 2105515	"P": 1628.25	"F": 9566}
{"v": 1	"t": 2105535	"P": 1625.75	"F": 9964}
{"v": 1	"t": 2105556	"P": 1644.75	"F": 9680}
{"v": 1	"t": 2105576	"P": 1641.5	"F": 9472}
{"v": 1	"t": 2105596	"P": 1619.75	"F": 9235}
{"v": 1	"t": 2105617	"P": 1622.5	"F": 9272}
{"v": 1	"t": 2105637	"P": 1632.5	"F": 8819}
{"v": 1	"t": 2105657	"P": 1617.75	"F": 8478}
{"v": 1	"t": 2105678	"P": 1615.25	"F": 8290}
{"v": 1	"t": 2105698	"P": 1606.5	"F": 8350}
{"v": 1	"t": 2105718	"P": 1617.0	"F": 8437}
{"v": 1	"t": 2105739	"P": 1603.0	"F": 8423}
{"v": 1	"t": 2105759	"P": 1608.0	"F": 8298}
{"v": 1	"t": 2105779	"P": 1610.75	"F": 8259}
{"v": 1	"t": 2105800	"P": 1609.5	"F": 8338}
{"v": 1	"t": 2105820	"P": 1604.5	"F": 7778}
{"v": 1	"t": 2105840	"P": 1602.75	"F": 7874}
{"v": 1	"t": 2105861	"P": 1605.75	"F": 7408}
{"v": 1	"t": 2105881	"P": 1609.25	"F": 7490}
{"v": 1	"t": 2105901	"P": 1596.75	"F": 7390}
{"v": 1	"t": 2105922	"P": 1605.75	"F": 7591}
{"v": 1	"t": 2105943	"P": 1606.25	"F": 7729}
{"v": 1	"t": 2105963	"P": 1599.25	"F": 7885}
{"v": 1	"t": 2105983	"P": 1620.5	"F": 8050}
{"v": 1	"t": 2106003	"P": 1619.0	"F": 7913}
{"v": 1	"t": 2106024	"P": 1611.0	"F": 8147}
{"v": 1	"t": 2106044	"P": 1616.75	"F": 8324}
{"v": 1	"t": 2106064	"P": 1625.25	"F": 8285}
{"v": 1	"t": 2106085	"P": 1615.75	"F": 8514}
{"v": 1	"t": 2106105	"P": 1624.25	"F": 8845}
{"v": 1	"t": 2106125	"P": 1632.5	"F": 8987}
{"v": 1	"t": 2106146	"P": 1647.75	"F": 9241}
{"v": 1	"t": 2106166	"P": 1655.75	"F": 9351}
{"v": 1	"t": 2106186	"P": 1640.25	"F": 9530}
{"v": 1	"t": 2106207	"P": 1658.0	"F": 10050}
{"v": 1	"t": 2106227	"P": 1673.25	"F": 10734}
{"v": 1	"t": 2106247	"P": 1666.75	"F": 11091	"C": 46.875	"D": 3286	"sn": 54091930088003	"file": "/data/device_log/data0000.out"	"CO2": 3303.47900390625	"Tp": 26.062789916992188	"H": 21.765600204467773}
{"v": 1	"t": 2106269	"P": 1673.75	"F": 10880}
{"v": 1	"t": 2106289	"P": 1665.5	"F": 10945}
{"v": 1	"t": 2106311	"P": 1665.25	"F": 11106}
{"v": 1	"t": 2106331	"P": 1676.25	"F": 10994}
{"v": 1	"t": 2106351	"P": 1671.5	"F": 11072}
{"v": 1	"t": 2106372	"P": 1668.5	"F": 11378}
{"v": 1	"t": 2106392	"P": 1695.0	"F": 11461}
{"v": 1	"t": 2106412	"P": 1677.0	"F": 11302}
{"v": 1	"t": 2106433	"P": 1676.25	"F": 11474}
{"v": 1	"t": 2106453	"P": 1671.75	"F": 10942}
{"v": 1	"t": 2106473	"P": 1695.25	"F": 11531}
{"v": 1	"t": 2106494	"P": 1680.0	"F": 11783}
{"v": 1	"t": 2106514	"P": 1673.75	"F": 11192}
{"v": 1	"t": 2106534	"P": 1676.5	"F": 11125}
{"v": 1	"t": 2106555	"P": 1665.0	"F": 11109}
{"v": 1	"t": 2106575	"P": 1667.75	"F": 10862}
{"v": 1	"t": 2106595	"P": 1654.25	"F": 10672}
{"v": 1	"t": 2106616	"P": 1667.25	"F": 10280}
{"v": 1	"t": 2106636	"P": 1663.0	"F": 10651}
{"v": 1	"t": 2106656	"P": 1652.75	"F": 10361}
{"v": 1	"t": 2106677	"P": 1652.0	"F": 10070}
{"v": 1	"t": 2106697	"P": 1674.0	"F": 10415}
{"v": 1	"t": 2106717	"P": 1657.5	"F": 9762}
{"v": 1	"t": 2106738	"P": 1650.5	"F": 10239}
{"v": 1	"t": 2106758	"P": 1655.25	"F": 10513}
{"v": 1	"t": 2106778	"P": 1674.75	"F": 10459}
{"v": 1	"t": 2106799	"P": 1659.0	"F": 10362}
{"v": 1	"t": 2106819	"P": 1636.5	"F": 10140}
{"v": 1	"t": 2106839	"P": 1657.0	"F": 10205}
{"v": 1	"t": 2106860	"P": 1656.75	"F": 9752}
{"v": 1	"t": 2106880	"P": 1641.25	"F": 9807}
{"v": 1	"t": 2106900	"P": 1625.5	"F": 9451}
{"v": 1	"t": 2106921	"P": 1636.75	"F": 8864}
{"v": 1	"t": 2106941	"P": 1615.75	"F": 8634}
{"v": 1	"t": 2106961	"P": 1610.0	"F": 8531}
{"v": 1	"t": 2106982	"P": 1598.75	"F": 7922}
{"v": 1	"t": 2107002	"P": 1611.0	"F": 7493}
{"v": 1	"t": 2107022	"P": 1595.5	"F": 7200}
{"v": 1	"t": 2107043	"P": 1570.0	"F": 6730}
{"v": 1	"t": 2107063	"P": 1564.0	"F": 6362}
{"v": 1	"t": 2107083	"P": 1566.5	"F": 5799}
{"v": 1	"t": 2107104	"P": 1554.25	"F": 5242}
{"v": 1	"t": 2107124	"P": 1545.25	"F": 4937}
{"v": 1	"t": 2107144	"P": 1550.5	"F": 4804}
{"v": 1	"t": 2107165	"P": 1546.75	"F": 4741}
{"v": 1	"t": 2107185	"P": 1535.25	"F": 4858}
{"v": 1	"t": 2107205	"P": 1527.25	"F": 4472}
{"v": 1	"t": 2107226	"P": 1536.5	"F": 4479}
{"v": 1	"t": 2107246	"P": 1537.75	"F": 4219}
{"v": 1	"t": 2107266	"P": 1522.5	"F": 3851	"C": 46.855	"D": 3286	"sn": 54091930088003	"file": "/data/device_log/data0000.out"}
{"v": 1	"t": 2107287	"P": 1526.25	"F": 3872}
{"v": 1	"t": 2107307	"P": 1536.0	"F": 3883}
{"v": 1	"t": 2107329	"P": 1524.0	"F": 3654}
{"v": 1	"t": 2107350	"P": 1534.0	"F": 3694}
{"v": 1	"t": 2107370	"P": 1529.75	"F": 3856}
{"v": 1	"t": 2107390	"P": 1535.75	"F": 4460}
{"v": 1	"t": 2107411	"P": 1553.75	"F": 4852}
{"v": 1	"t": 2107431	"P": 1559.5	"F": 5218}
{"v": 1	"t": 2107451	"P": 1557.0	"F": 5588}
{"v": 1	"t": 2107472	"P": 1568.5	"F": 5921}
{"v": 1	"t": 2107492	"P": 1593.75	"F": 6420}
{"v": 1	"t": 2107512	"P": 1600.5	"F": 6829}
{"v": 1	"t": 2107533	"P": 1605.75	"F": 7413}
{"v": 1	"t": 2107553	"P": 1630.75	"F": 8714}
{"v": 1	"t": 2107573	"P": 1639.5	"F": 9043}
{"v": 1	"t": 2107594	"P": 1633.0	"F": 9152}
{"v": 1	"t": 2107614	"P": 1630.25	"F": 9171}
{"v": 1	"t": 2107634	"P": 1624.5	"F": 9430}
{"v": 1	"t": 2107655	"P": 1640.25	"F": 9577}
{"v": 1	"t": 2107675	"P": 1629.0	"F": 8943}
{"v": 1	"t": 2107695	"P": 1626.75	"F": 8568}
{"v": 1	"t": 2107716	"P": 1641.75	"F": 8643}
{"v": 1	"t": 2107736	"P": 1634.25	"F": 9089}
{"v": 1	"t": 2107756	"P": 1642.0	"F": 9127}
{"v": 1	"t": 2107777	"P": 1646.5	"F": 9681}
{"v": 1	"t": 2107797	"P": 1653.5	"F": 9471}
{"v": 1	"t": 2107817	"P": 1662.25	"F": 9371}
{"v": 1	"t": 2107838	"P": 1650.75	"F": 10006}
{"v": 1	"t": 2107858	"P": 1644.5	"F": 9495}
{"v": 1	"t": 2107878	"P": 1651.5	"F": 9580}
{"v": 1	"t": 2107899	"P": 1634.75	"F": 9550}
{"v": 1	"t": 2107919	"P": 1636.5	"F": 9375}
{"v": 1	"t": 2107939	"P": 1645.75	"F": 9452}
{"v": 1	"t": 2107960	"P": 1643.5	"F": 9428}
{"v": 1	"t": 2107980	"P": 1643.5	"F": 9497}
{"v": 1	"t": 2108000	"P": 1652.25	"F": 9508}
{"v": 1	"t": 2108021	"P": 1669.0	"F": 10688}
{"v": 1	"t": 2108041	"P": 1675.0	"F": 11257}
{"v": 1	"t": 2108061	"P": 1660.0	"F": 11173}
{"v": 1	"t": 2108082	"P": 1658.5	"F": 11035}
{"v": 1	"t": 2108102	"P": 1652.25	"F": 10076}
{"v": 1	"t": 2108122	"P": 1649.25	"F": 9918}
{"v": 1	"t": 2108143	"P": 1631.0	"F": 9172}
{"v": 1	"t": 2108163	"P": 1632.0	"F": 8786}
{"v": 1	"t": 2108183	"P": 1644.75	"F": 8949}
{"v": 1	"t": 2108204	"P": 1627.25	"F": 9014}
{"v": 1	"t": 2108224	"P": 1623.5	"F": 8484}
{"v": 1	"t": 2108244	"P": 1637.75	"F": 8800}
{"v": 1	"t": 2108265	"P": 1636.0	"F": 9027}
{"v": 1	"t": 2108285	"P": 1635.75	"F": 9345	"C": 46.86	"D": 3286	"sn": 54091930088003	"file": "/data/device_log/data0000.out"	"CO2": 6415.1142578125	"Tp": 26.033416748046875	"H": 22.180681228637695}
{"v": 1	"t": 2108306	"P": 1629.75	"F": 9045}
{"v": 1	"t": 2108327	"P": 1629.75	"F": 8923}
{"v": 1	"t": 2108348	"P": 1632.75	"F": 9090}
{"v": 1	"t": 2108368	"P": 1645.0	"F": 9430}
{"v": 1	"t": 2108388	"P": 1643.25	"F": 9553}
{"v": 1	"t": 2108409	"P": 1641.5	"F": 9864}
{"v": 1	"t": 2108429	"P": 1640.25	"F": 9796}
{"v": 1	"t": 2108449	"P": 1645.75	"F": 10152}
{"v": 1	"t": 2108470	"P": 1644.25	"F": 9528}
{"v": 1	"t": 2108490	"P": 1630.5	"F": 9270}
{"v": 1	"t": 2108510	"P": 1632.25	"F": 9150}
{"v": 1	"t": 2108531	"P": 1630.0	"F": 8376}
{"v": 1	"t": 2108551	"P": 1624.5	"F": 8530}
{"v": 1	"t": 2108571	"P": 1617.5	"F": 8177}
{"v": 1	"t": 2108592	"P": 1625.5	"F": 8252}
{"v": 1	"t": 2108612	"P": 1626.5	"F": 7878}
{"v": 1	"t": 2108632	"P": 1608.75	"F": 8126}
{"v": 1	"t": 2108653	"P": 1598.75	"F": 8130}
{"v": 1	"t": 2108673	"P": 1606.0	"F": 7876}
{"v": 1	"t": 2108693	"P": 1595.25	"F": 7098}
{"v": 1	"t": 2108714	"P": 1592.75	"F": 7222}
{"v": 1	"t": 2108734	"P": 1591.0	"F": 7204}
{"v": 1	"t": 2108754	"P": 1596.25	"F": 6999}
{"v": 1	"t": 2108775	"P": 1594.75	"F": 7130}
{"v": 1	"t": 2108795	"P": 1571.5	"F": 6426}
{"v": 1	"t": 2108815	"P": 1557.75	"F": 5897}
{"v": 1	"t": 2108836	"P": 1565.75	"F": 5698}
{"v": 1	"t": 2108856	"P": 1564.0	"F": 5523}
{"v": 1	"t": 2108876	"P": 1541.25	"F": 5255}
{"v": 1	"t": 2108897	"P": 1540.0	"F": 5133}
{"v": 1	"t": 2108917	"P": 1547.5	"F": 4770}
{"v": 1	"t": 2108937	"P": 1532.25	"F": 4337}
{"v": 1	"t": 2108958	"P": 1521.0	"F": 3984}
{"v": 1	"t": 2108978	"P": 1519.25	"F": 3366}
{"v": 1	"t": 2108999	"P": 1512.5	"F": 3255}
{"v": 1	"t": 2109019	"P": 1514.5	"F": 3598}
{"v": 1	"t": 2109039	"P": 1521.25	"F": 4046}
{"v": 1	"t": 2109060	"P": 1511.75	"F": 3856}
{"v": 1	"t": 2109080	"P": 1506.25	"F": 3050}
{"v": 1	"t": 2109100	"P": 1503.25	"F": 2025}
{"v": 1	"t": 2109121	"P": 1509.75	"F": 1610}
{"v": 1	"t": 2109141	"P": 1503.5	"F": 1476}
{"v": 1	"t": 2109161	"P": 1500.0	"F": 1394}
{"v": 1	"t": 2109182	"P": 1505.0	"F": 1482}
{"v": 1	"t": 2109202	"P": 1516.5	"F": 1616}
{"v": 1	"t": 2109222	"P": 1516.25	"F": 1973}
{"v": 1	"t": 2109243	"P": 1507.5	"F": 2341}
{"v": 1	"t": 2109263	"P": 1514.5	"F": 2735}
{"v": 1	"t": 2109283	"P": 1525.0	"F": 2863}
{"v": 1	"t": 2109304	"P": 1520.75	"F": 3385	"C": 46.885	"D": 3286	"sn": 54091930088003	"file": "/data/device_log/data0000.out"}
{"v": 1	"t": 2109324	"P": 1519.0	"F": 3581}
{"v": 1	"t": 2109345	"P": 1515.25	"F": 3330}
{"v": 1	"t": 2109367	"P": 1510.0	"F": 2844}
{"v": 1	"t": 2109387	"P": 1531.5	"F": 2671}
{"v": 1	"t": 2109407	"P": 1532.5	"F": 2996}
{"v": 1	"t": 2109427	"P": 1538.25	"F": 3647}
{"v": 1	"t": 2109448	"P": 1540.75	"F": 4498}
{"v": 1	"t": 2109468	"P": 1556.0	"F": 5045}
{"v": 1	"t": 2109488	"P": 1561.25	"F": 5460}
{"v": 1	"t": 2109509	"P": 1569.25	"F": 5845}
{"v": 1	"t": 2109529	"P": 1565.5	"F": 6222}
{"v": 1	"t": 2109549	"P": 1583.75	"F": 6454}
{"v": 1	"t": 2109570	"P": 1590.25	"F": 6971}
{"v": 1	"t": 2109590	"P": 1598.25	"F": 7306}
{"v": 1	"t": 2109610	"P": 1601.75	"F": 7601}
{"v": 1	"t": 2109631	"P": 1630.75	"F": 7814}
{"v": 1	"t": 2109651	"P": 1608.75	"F": 8245}
{"v": 1	"t": 2109671	"P": 1607.0	"F": 8032}
{"v": 1	"t": 2109692	"P": 1611.5	"F": 7854}
{"v": 1	"t": 2109712	"P": 1613.0	"F": 7917}
{"v": 1	"t": 2109732	"P": 1609.0	"F": 7968}
{"v": 1	"t": 2109753	"P": 1610.25	"F": 8087}
{"v": 1	"t": 2109773	"P": 1622.5	"F": 7931}
{"v": 1	"t": 2109793	"P": 1632.25	"F": 8093}
{"v": 1	"t": 2109814	"P": 1630.75	"F": 8623}
{"v": 1	"t": 2109834	"P": 1617.25	"F": 8578}
{"v": 1	"t": 2109854	"P": 1626.0	"F": 8496}
{"v": 1	"t": 2109875	"P": 1629.75	"F": 8659}
{"v": 1	"t": 2109895	"P": 1624.5	"F": 8317}
{"v": 1	"t": 2109915	"P": 1632.5	"F": 8922}
{"v": 1	"t": 2109936	"P": 1647.0	"F": 9155}
{"v": 1	"t": 2109956	"P": 1643.25	"F": 9797}
{"v": 1	"t": 2109976	"P": 1648.75	"F": 9924}
{"v": 1	"t": 2109997	"P": 1647.5	"F": 10046}
{"v": 1	"t": 2110017	"P": 1654.25	"F": 9628}
{"v": 1	"t": 2110037	"P": 1641.0	"F": 9763}
{"v": 1	"t": 2110058	"P": 1627.5	"F": 9545}
{"v": 1	"t": 2110078	"P": 1641.0	"F": 9677}
{"v": 1	"t": 2110098	"P": 1649.75	"F": 9712}
{"v": 1	"t": 2110119	"P": 1643.0	"F": 9626}
{"v": 1	"t": 2110139	"P": 1641.5	"F": 9668}
{"v": 1	"t": 2110159	"P": 1647.0	"F": 9119}
{"v": 1	"t": 2110180	"P": 1657.0	"F": 9813}
{"v": 1	"t": 2110200	"P": 1643.5	"F": 9823}
{"v": 1	"t": 2110220	"P": 1649.5	"F": 9126}
{"v": 1	"t": 2110241	"P": 1654.25	"F": 9634}
{"v": 1	"t": 2110261	"P": 1662.0	"F": 9885}
{"v": 1	"t": 2110281	"P": 1643.5	"F": 10011}
{"v": 1	"t": 2110302	"P": 1654.0	"F": 9591}
{"v": 1	"t": 2110322	"P": 1665.75	"F": 10445	"C": 46.865	"D": 3286	"sn": 54091930088003	"file": "/data/device_log/data0000.out"	"CO2": 5522.03466796875	"Tp": 26.046768188476562	"H": 22.383010864257812}
{"v": 1	"t": 2110343	"P": 1667.75	"F": 10769}
{"v": 1	"t": 2110364	"P": 1652.5	"F": 10945}
{"v": 1	"t": 2110385	"P": 1657.75	"F": 10217}
{"v": 1	"t": 2110405	"P": 1651.25	"F": 10268}
{"v": 1	"t": 2110425	"P": 1641.5	"F": 9933}
{"v": 1	"t": 2110446	"P": 1667.25	"F": 9651}
{"v": 1	"t": 2110466	"P": 1670.0	"F": 9151}
{"v": 1	"t": 2110486	"P": 1654.5	"F": 10614}
{"v": 1	"t": 2110507	"P": 1653.25	"F": 11052}
{"v": 1	"t": 2110527	"P": 1681.25	"F": 11024}
{"v": 1	"t": 2110547	"P": 1659.0	"F": 10692}
{"v": 1	"t": 2110568	"P": 1652.75	"F": 10886}
{"v": 1	"t": 2110588	"P": 1648.0	"F": 10295}
{"v": 1	"t": 2110608	"P": 1656.5	"F": 9259}
{"v": 1	"t": 2110629	"P": 1646.25	"F": 9494}
{"v": 1	"t": 2110649	"P": 1620.25	"F": 9312}
{"v": 1	"t": 2110669	"P": 1627.0	"F": 9068}
{"v": 1	"t": 2110690	"P": 1621.75	"F": 8565}
{"v": 1	"t": 2110710	"P": 1618.75	"F": 8323}
{"v": 1	"t": 2110730	"P": 1597.0	"F": 7463}
{"v": 1	"t": 2110751	"P": 1599.0	"F": 7152}
{"v": 1	"t": 2110771	"P": 1591.5	"F": 6807}
{"v": 1	"t": 2110791	"P": 1567.75	"F": 6955}
{"v": 1	"t": 2110812	"P": 1560.75	"F": 6250}
{"v": 1	"t": 2110832	"P": 1559.5	"F": 5295}
{"v": 1	"t": 2110852	"P": 1554.25	"F": 4568}
{"v": 1	"t": 2110873	"P": 1537.25	"F": 4667}
{"v": 1	"t": 2110893	"P": 1535.0	"F": 4887}
{"v": 1	"t": 2110913	"P": 1543.0	"F": 4582}
{"v": 1	"t": 2110934	"P": 1525.75	"F": 3971}
{"v": 1	"t": 2110954	"P": 1516.25	"F": 3825}
{"v": 1	"t": 2110974	"P": 1525.25	"F": 3541}
{"v": 1	"t": 2110995	"P": 1518.5	"F": 3378}
{"v": 1	"t": 2111015	"P": 1506.75	"F": 2533}
{"v": 1	"t": 2111035	"P": 1506.75	"F": 1696}
{"v": 1	"t": 2111056	"P": 1515.5	"F": 1498}
{"v": 1	"t": 2111076	"P": 1512.5	"F": 1709}
{"v": 1	"t": 2111096	"P": 1501.5	"F": 1776}
{"v": 1	"t": 2111117	"P": 1502.5	"F": 1875}
{"v": 1	"t": 2111137	"P": 1518.25	"F": 2019}
{"v": 1	"t": 2111157	"P": 1514.0	"F": 2292}
{"v": 1	"t": 2111178	"P": 1507.25	"F": 2673}
{"v": 1	"t": 2111198	"P": 1516.5	"F": 3324}
{"v": 1	"t": 2111218	"P": 1534.0	"F": 3537}
{"v": 1	"t": 2111239	"P": 1530.25	"F": 4108}
{"v": 1	"t": 2111259	"P": 1529.0	"F": 4400}
{"v": 1	"t": 2111279	"P": 1546.0	"F": 4811}
{"v": 1	"t": 2111300	"P": 1558.0	"F": 4861}
{"v": 1	"t": 2111320	"P": 1552.25	"F": 5251}
{"v": 1	"t": 2111340	"P": 1548.0	"F": 5241	"C": 46.875	"D": 3286	"sn": 54091930088003	"file": "/data/device_log/data0000.out"}
{"v": 1	"t": 2111361	"P": 1564.5	"F": 5365}
{"v": 1	"t": 2111381	"P": 1570.75	"F": 5787}
{"v": 1	"t": 2111403	"P": 1574.25	"F": 6225}
{"v": 1	"t": 2111423	"P": 1597.25	"F": 6816}
{"v": 1	"t": 2111444	"P": 1600.5	"F": 6991}
{"v": 1	"t": 2111464	"P": 1617.0	"F": 7804}
{"v": 1	"t": 2111484	"P": 1638.25	"F": 8277}
{"v": 1	"t": 2111505	"P": 1644.25	"F": 8893}
{"v": 1	"t": 2111525	"P": 1630.5	"F": 9242}
{"v": 1	"t": 2111546	"P": 1617.5	"F": 9163}
{"v": 1	"t": 2111566	"P": 1628.5	"F": 8670}
{"v": 1	"t": 2111586	"P": 1630.0	"F": 8642}
{"v": 1	"t": 2111607	"P": 1632.0	"F": 8841}
{"v": 1	"t": 2111627	"P": 1640.25	"F": 9135}
{"v": 1	"t": 2111647	"P": 1659.25	"F": 9941}
{"v": 1	"t": 2111668	"P": 1664.5	"F": 10586}
{"v": 1	"t": 2111688	"P": 1672.25	"F": 10718}
{"v": 1	"t": 2111708	"P": 1694.25	"F": 11657}
{"v": 1	"t": 2111728	"P": 1686.0	"F": 11800}
{"v": 1	"t": 2111749	"P": 1663.0	"F": 10974}
{"v": 1	"t": 2111769	"P": 1660.75	"F": 10961}
{"v": 1	"t": 2111789	"P": 1671.5	"F": 10806}
{"v": 1	"t": 2111810	"P": 1662.5	"F": 10737}
{"v": 1	"t": 2111830	"P": 1670.25	"F": 10821}
{"v": 1	"t": 2111850	"P": 1678.5	"F": 11387}
{"v": 1	"t": 2111871	"P": 1676.5	"F": 11306}
{"v": 1	"t": 2111891	"P": 1674.5	"F": 10962}
{"v": 1	"t": 2111911	"P": 1672.5	"F": 11247}
{"v": 1	"t": 2111932	"P": 1674.0	"F": 11727}
{"v": 1	"t": 2111952	"P": 1680.5	"F": 11343}
{"v": 1	"t": 2111972	"P": 1653.5	"F": 10113}
{"v": 1	"t": 2111993	"P": 1636.25	"F": 8805}
{"v": 1	"t": 2112013	"P": 1642.0	"F": 9155}
{"v": 1	"t": 2112033	"P": 1629.25	"F": 8992}
{"v": 1	"t": 2112054	"P": 1618.75	"F": 8911}
{"v": 1	"t": 2112074	"P": 1616.5	"F": 8659}
{"v": 1	"t": 2112094	"P": 1620.25	"F": 8142}
{"v": 1	"t": 2112115	"P": 1619.75	"F": 8024}
{"v": 1	"t": 2112135	"P": 1611.0	"F": 7821}
{"v": 1	"t": 2112155	"P": 1634.5	"F": 8419}
{"v": 1	"t": 2112176	"P": 1652.75	"F": 9049}
{"v": 1	"t": 2112196	"P": 1661.75	"F": 9975}
{"v": 1	"t": 2112216	"P": 1655.75	"F": 10203}
{"v": 1	"t": 2112237	"P": 1668.75	"F": 10458}
{"v": 1	"t": 2112257	"P": 1677.25	"F": 10264}
{"v": 1	"t": 2112278	"P": 1670.0	"F": 11251}
{"v": 1	"t": 2112298	"P": 1682.25	"F": 11719}
{"v": 1	"t": 2112318	"P": 1690.0	"F": 12050}
{"v": 1	"t": 2112339	"P": 1663.25	"F": 11425}
{"v": 1	"t": 2112359	"P": 1640.75	"F": 10615	"C": 46.865	"D": 3286	"sn": 54091930088003	"file": "/data/device_log/data0000.out"	"CO2": 4916.20849609375	"Tp": 26.033416748046875	"H": 22.56616973876953}
{"v": 1	"t": 2112380	"P": 1648.25	"F": 9945}
{"v": 1	"t": 2112401	"P": 1661.0	"F": 9493}
{"v": 1	"t": 2112423	"P": 1670.0	"F": 10925}
{"v": 1	"t": 2112443	"P": 1674.0	"F": 11088}
{"v": 1	"t": 2112464	"P": 1658.75	"F": 10862}
{"v": 1	"t": 2112484	"P": 1636.75	"F": 10079}
{"v": 1	"t": 2112504	"P": 1643.75	"F": 10097}
{"v": 1	"t": 2112525	"P": 1628.75	"F": 9232}
{"v": 1	"t": 2112545	"P": 1615.25	"F": 9118}
{"v": 1	"t": 2112565	"P": 1596.5	"F": 7898}
{"v": 1	"t": 2112586	"P": 1581.75	"F": 6944}
{"v": 1	"t": 2112606	"P": 1569.25	"F": 6109}
{"v": 1	"t": 2112626	"P": 1538.0	"F": 5282}
{"v": 1	"t": 2112647	"P": 1528.5	"F": 4151}
{"v": 1	"t": 2112667	"P": 1524.25	"F": 3451}
{"v": 1	"t": 2112687	"P": 1519.5	"F": 2788}
{"v": 1	"t": 2112708	"P": 1503.0	"F": 2569}
{"v": 1	"t": 2112728	"P": 1514.25	"F": 2390}
{"v": 1	"t": 2112748	"P": 1518.0	"F": 2130}
{"v": 1	"t": 2112769	"P": 1508.0	"F": 1711}
{"v": 1	"t": 2112789	"P": 1511.0	"F": 1623}
{"v": 1	"t": 2112809	"P": 1523.0	"F": 2041}
{"v": 1	"t": 2112830	"P": 1521.25	"F": 2882}
{"v": 1	"t": 2112850	"P": 1512.5	"F": 3032}
{"v": 1	"t": 2112871	"P": 1509.0	"F": 2246}
{"v": 1	"t": 2112891	"P": 1505.5	"F": 1336}
{"v": 1	"t": 2112911	"P": 1489.5	"F": 1231}
{"v": 1	"t": 2112932	"P": 1487.75	"F": 1175}
{"v": 1	"t": 2112952	"P": 1505.0	"F": 1086}
{"v": 1	"t": 2112972	"P": 1510.75	"F": 1423}
{"v": 1	"t": 2112993	"P": 1508.25	"F": 1752}
{"v": 1	"t": 2113013	"P": 1514.0	"F": 2309}
{"v": 1	"t": 2113033	"P": 1535.0	"F": 2613}
{"v": 1	"t": 2113054	"P": 1532.5	"F": 3199}
{"v": 1	"t": 2113074	"P": 1529.25	"F": 3754}
{"v": 1	"t": 2113094	"P": 1543.75	"F": 4507}
{"v": 1	"t": 2113115	"P": 1562.5	"F": 5271}
{"v": 1	"t": 2113135	"P": 1565.25	"F": 6084}
{"v": 1	"t": 2113155	"P": 1568.75	"F": 6226}
{"v": 1	"t": 2113176	"P": 1572.0	"F": 6512}
{"v": 1	"t": 2113196	"P": 1584.75	"F": 6495}
{"v": 1	"t": 2113216	"P": 1577.0	"F": 6938}
{"v": 1	"t": 2113237	"P": 1578.0	"F": 7418}
{"v": 1	"t": 2113257	"P": 1603.0	"F": 7389}
{"v": 1	"t": 2113277	"P": 1597.5	"F": 7367}
{"v": 1	"t": 2113297	"P": 1594.25	"F": 7380}
{"v": 1	"t": 2113318	"P": 1586.5	"F": 7271}
{"v": 1	"t": 2113338	"P": 1588.25	"F": 6712}
{"v": 1	"t": 2113358	"P": 1596.0	"F": 6956}
{"v": 1	"t": 2113379	"P": 1588.75	"F": 6937	"C": 46.89	"D": 3286	"sn": 54091930088003	"file": "/data/device_log/data0000.out"}
{"v": 1	"t": 2113399	"P": 1597.5	"F": 7022}
{"v": 1	"t": 2113420	"P": 1611.25	"F": 7492}
{"v": 1	"t": 2113442	"P": 1611.75	"F": 8035}
{"v": 1	"t": 2113462	"P": 1624.25	"F": 8402}
{"v": 1	"t": 2113482	"P": 1622.75	"F": 8796}
{"v": 1	"t": 2113503	"P": 1629.5	"F": 9023}
{"v": 1	"t": 2113523	"P": 1651.75	"F": 9299}
{"v": 1	"t": 2113543	"P": 1648.5	"F": 9687}
{"v": 1	"t": 2113564	"P": 1642.0	"F": 9731}
{"v": 1	"t": 2113584	"P": 1639.25	"F": 9723}
{"v": 1	"t": 2113605	"P": 1648.25	"F": 9649}
{"v": 1	"t": 2113625	"P": 1640.25	"F": 9243}
{"v": 1	"t": 2113645	"P": 1647.25	"F": 9849}
{"v": 1	"t": 2113665	"P": 1649.0	"F": 10104}
{"v": 1	"t": 2113686	"P": 1665.75	"F": 9904}
{"v": 1	"t": 2113706	"P": 1643.25	"F": 10261}
{"v": 1	"t": 2113726	"P": 1642.5	"F": 9434}
{"v": 1	"t": 2113747	"P": 1648.75	"F": 10266}
{"v": 1	"t": 2113767	"P": 1652.75	"F": 9981}
{"v": 1	"t": 2113787	"P": 1653.5	"F": 9557}
{"v": 1	"t": 2113808	"P": 1633.5	"F": 9509}
{"v": 1	"t": 2113828	"P": 1643.5	"F": 10456}
{"v": 1	"t": 2113848	"P": 1643.75	"F": 9656}
{"v": 1	"t": 2113869	"P": 1635.75	"F": 9250}
{"v": 1	"t": 2113889	"P": 1636.25	"F": 9456}
{"v": 1	"t": 2113909	"P": 1640.75	"F": 9875}
{"v": 1	"t": 2113930	"P": 1649.5	"F": 9485}
{"v": 1	"t": 2113950	"P": 1625.5	"F": 9173}
{"v": 1	"t": 2113970	"P": 1613.75	"F": 8778}
{"v": 1	"t": 2113991	"P": 1619.75	"F": 8214}
{"v": 1	"t": 2114011	"P": 1617.25	"F": 7845}
{"v": 1	"t": 2114031	"P": 1611.75	"F": 8044}
{"v": 1	"t": 2114052	"P": 1603.0	"F": 7419}
{"v": 1	"t": 2114072	"P": 1624.25	"F": 7620}
{"v": 1	"t": 2114092	"P": 1610.0	"F": 8043}
{"v": 1	"t": 2114113	"P": 1612.25	"F": 8383}
{"v": 1	"t": 2114133	"P": 1641.5	"F": 8598}
{"v": 1	"t": 2114153	"P": 1633.25	"F": 8880}
{"v": 1	"t": 2114174	"P": 1633.0	"F": 8953}
{"v": 1	"t": 2114194	"P": 1619.75	"F": 8575}
{"v": 1	"t": 2114214	"P": 1630.5	"F": 8559}
{"v": 1	"t": 2114235	"P": 1623.5	"F": 8388}
{"v": 1	"t": 2114255	"P": 1615.25	"F": 8689}
{"v": 1	"t": 2114275	"P": 1624.75	"F": 8901}
{"v": 1	"t": 2114296	"P": 1633.5	"F": 8570}
{"v": 1	"t": 2114316	"P": 1636.0	"F": 8605}
{"v": 1	"t": 2114336	"P": 1620.75	"F": 8561}
{"v": 1	"t": 2114357	"P": 1625.75	"F": 8368}
{"v": 1	"t": 2114377	"P": 1635.25	"F": 8289}
{"v": 1	"t": 2114397	"P": 1631.25	"F": 8492	"C": 46.89	"D": 3286	"sn": 54091930088003	"file": "/data/device_log/data0000.out"	"CO2": 8864.525390625	"Tp": 26.062789916992188	"H": 22.86183738708496}
{"v": 1	"t": 2114419	"P": 1618.5	"F": 8335}
{"v": 1	"t": 2114439	"P": 1607.75	"F": 8259}
{"v": 1	"t": 2114461	"P": 1605.0	"F": 7910}
{"v": 1	"t": 2114482	"P": 1606.25	"F": 7491}
{"v": 1	"t": 2114502	"P": 1613.5	"F": 7832}
{"v": 1	"t": 2114522	"P": 1610.75	"F": 7506}
{"v": 1	"t": 2114543	"P": 1592.25	"F": 7305}
{"v": 1	"t": 2114563	"P": 1605.0	"F": 7361}
{"v": 1	"t": 2114583	"P": 1596.75	"F": 7164}
{"v": 1	"t": 2114604	"P": 1585.25	"F": 7274}
{"v": 1	"t": 2114624	"P": 1570.25	"F": 6379}
{"v": 1	"t": 2114644	"P": 1565.0	"F": 6169}
{"v": 1	"t": 2114665	"P": 1562.75	"F": 5530}
{"v": 1	"t": 2114685	"P": 1547.25	"F": 5126}
{"v": 1	"t": 2114705	"P": 1550.5	"F": 5141}
{"v": 1	"t": 2114726	"P": 1557.25	"F": 5129}
{"v": 1	"t": 2114746	"P": 1552.0	"F": 5007}
{"v": 1	"t": 2114766	"P": 1538.0	"F": 4813}
{"v": 1	"t": 2114787	"P": 1529.0	"F": 4727}
{"v": 1	"t": 2114807	"P": 1531.5	"F": 4327}
{"v": 1	"t": 2114827	"P": 1519.5	"F": 3903}
{"v": 1	"t": 2114848	"P": 1505.75	"F": 3631}
{"v": 1	"t": 2114868	"P": 1506.25	"F": 3417}
{"v": 1	"t": 2114888	"P": 1519.0	"F": 3171}
{"v": 1	"t": 2114909	"P": 1508.25	"F": 3026}
{"v": 1	"t": 2114929	"P": 1498.25	"F": 2824}
{"v": 1	"t": 2114949	"P": 1513.0	"F": 2527}
{"v": 1	"t": 2114970	"P": 1519.5	"F": 2541}
{"v": 1	"t": 2114990	"P": 1517.0	"F": 2771}
{"v": 1	"t": 2115010	"P": 1521.0	"F": 2995}
{"v": 1	"t": 2115031	"P": 1538.0	"F": 3361}
{"v": 1	"t": 2115051	"P": 1546.5	"F": 3825}
{"v": 1	"t": 2115071	"P": 1542.5	"F": 4277}
{"v": 1	"t": 2115092	"P": 1551.0	"F": 4641}
{"v": 1	"t": 2115112	"P": 1574.5	"F": 5215}
{"v": 1	"t": 2115132	"P": 1582.0	"F": 6012}
{"v": 1	"t": 2115153	"P": 1581.75	"F": 6499}
{"v": 1	"t": 2115173	"P": 1583.25	"F": 6614}
{"v": 1	"t": 2115193	"P": 1597.75	"F": 7126}
{"v": 1	"t": 2115214	"P": 1594.5	"F": 7307}
{"v": 1	"t": 2115234	"P": 1604.5	"F": 7773}
{"v": 1	"t": 2115254	"P": 1609.0	"F": 7942}
{"v": 1	"t": 2115275	"P": 1631.75	"F": 7742}
{"v": 1	"t": 2115295	"P": 1610.75	"F": 8130}
{"v": 1	"t": 2115315	"P": 1597.5	"F": 8224}
{"v": 1	"t": 2115335	"P": 1608.0	"F": 8065}
{"v": 1	"t": 2115356	"P": 1624.0	"F": 7723}
{"v": 1	"t": 2115376	"P": 1606.75	"F": 8377}
{"v": 1	"t": 2115396	"P": 1599.75	"F": 8198}
{"v": 1	"t": 2115417	"P": 1613.75	"F": 8306	"C": 46.87	"D": 3286	"sn": 54091930088003	"file": "/data/device_log/data0000.out"}
{"v": 1	"t": 2115437	"P": 1620.5	"F": 8228}
{"v": 1	"t": 2115458	"P": 1611.0	"F": 8357}
{"v": 1	"t": 2115480	"P": 1614.5	"F": 8550}
{"v": 1	"t": 2115500	"P": 1612.25	"F": 8413}
{"v": 1	"t": 2115521	"P": 1613.25	"F": 8389}
{"v": 1	"t": 2115541	"P": 1613.25	"F": 8281}
{"v": 1	"t": 2115561	"P": 1614.25	"F": 8209}
{"v": 1	"t": 2115582	"P": 1594.0	"F": 8118}
{"v": 1	"t": 2115602	"P": 1611.0	"F": 7474}
{"v": 1	"t": 2115622	"P": 1613.0	"F": 7575}
{"v": 1	"t": 2115643	"P": 1606.5	"F": 7573}
{"v": 1	"t": 2115663	"P": 1596.75	"F": 7577}
{"v": 1	"t": 2115683	"P": 1604.5	"F": 7538}
{"v": 1	"t": 2115704	"P": 1609.75	"F": 7530}
{"v": 1	"t": 2115724	"P": 1599.0	"F": 7369}
{"v": 1	"t": 2115744	"P": 1605.75	"F": 7754}
{"v": 1	"t": 2115765	"P": 1621.75	"F": 7998}
{"v": 1	"t": 2115785	"P": 1631.0	"F": 8537}
{"v": 1	"t": 2115805	"P": 1625.0	"F": 9070}
{"v": 1	"t": 2115825	"P": 1632.25	"F": 8425}
{"v": 1	"t": 2115846	"P": 1648.0	"F": 9104}
{"v": 1	"t": 2115866	"P": 1631.75	"F": 8842}
{"v": 1	"t": 2115886	"P": 1626.0	"F": 8952}
{"v": 1	"t": 2115907	"P": 1631.75	"F": 8905}
{"v": 1	"t": 2115927	"P": 1631.5	"F": 8853}
{"v": 1	"t": 2115947	"P": 1625.75	"F": 8837}
{"v": 1	"t": 2115968	"P": 1622.5	"F": 8869}
{"v": 1	"t": 2115988	"P": 1626.25	"F": 8797}
{"v": 1	"t": 2116009	"P": 1644.25	"F": 9070}
{"v": 1	"t": 2116029	"P": 1640.0	"F": 9264}
{"v": 1	"t": 2116050	"P": 1645.75	"F": 9410}
{"v": 1	"t": 2116070	"P": 1640.0	"F": 9503}
{"v": 1	"t": 2116090	"P": 1648.0	"F": 9636}
{"v": 1	"t": 2116111	"P": 1673.0	"F": 9763}
{"v": 1	"t": 2116131	"P": 1663.5	"F": 9859}
{"v": 1	"t": 2116151	"P": 1667.0	"F": 10164}
{"v": 1	"t": 2116172	"P": 1678.5	"F": 10150}
{"v": 1	"t": 2116192	"P": 1676.0	"F": 10872}
{"v": 1	"t": 2116212	"P": 1676.25	"F": 11571}
{"v": 1	"t": 2116233	"P": 1662.75	"F": 11649}
{"v": 1	"t": 2116253	"P": 1682.25	"F": 11005}
{"v": 1	"t": 2116273	"P": 1687.25	"F": 11157}
{"v": 1	"t": 2116294	"P": 1677.5	"F": 11393}
{"v": 1	"t": 2116314	"P": 1659.75	"F": 10930}
{"v": 1	"t": 2116334	"P": 1664.5	"F": 10568}
{"v": 1	"t": 2116355	"P": 1656.0	"F": 9918}
{"v": 1	"t": 2116375	"P": 1626.0	"F": 9302}
{"v": 1	"t": 2116395	"P": 1611.5	"F": 8787}
{"v": 1	"t": 2116416	"P": 1622.75	"F": 8159}
{"v": 1	"t": 2116436	"P": 1603.0	"F": 7644	"C": 46.895	"D": 3286	"sn": 54091930088003	"file": "/data/device_log/data0000.out"	"CO2": 2707.8203125	"Tp": 26.076141357421875	"H": 22.862194061279297}
{"v": 1	"t": 2116457	"P": 1595.0	"F": 7492}
{"v": 1	"t": 2116478	"P": 1578.0	"F": 7396}
{"v": 1	"t": 2116499	"P": 1571.75	"F": 6631}
{"v": 1	"t": 2116519	"P": 1555.5	"F": 5696}
{"v": 1	"t": 2116539	"P": 1550.25	"F": 5180}
{"v": 1	"t": 2116560	"P": 1546.5	"F": 5229}
{"v": 1	"t": 2116580	"P": 1531.0	"F": 5037}
{"v": 1	"t": 2116600	"P": 1533.0	"F": 4949}
{"v": 1	"t": 2116621	"P": 1533.75	"F": 4441}
{"v": 1	"t": 2116641	"P": 1512.5	"F": 3668}
{"v": 1	"t": 2116662	"P": 1515.0	"F": 3163}
{"v": 1	"t": 2116682	"P": 1528.25	"F": 2796}
{"v": 1	"t": 2116702	"P": 1525.5	"F": 2864}
{"v": 1	"t": 2116723	"P": 1521.5	"F": 2917}
{"v": 1	"t": 2116743	"P": 1518.0	"F": 3046}
{"v": 1	"t": 2116763	"P": 1529.5	"F": 2958}
{"v": 1	"t": 2116784	"P": 1523.0	"F": 3093}
{"v": 1	"t": 2116804	"P": 1519.75	"F": 3263}
{"v": 1	"t": 2116824	"P": 1527.25	"F": 3663}
{"v": 1	"t": 2116845	"P": 1546.25	"F": 3699}
{"v": 1	"t": 2116865	"P": 1538.25	"F": 3800}
{"v": 1	"t": 2116885	"P": 1535.0	"F": 4126}
{"v": 1	"t": 2116906	"P": 1531.75	"F": 4137}
{"v": 1	"t": 2116926	"P": 1548.25	"F": 4325}
{"v": 1	"t": 2116946	"P": 1534.0	"F": 4200}
{"v": 1	"t": 2116966	"P": 1524.25	"F": 4060}
{"v": 1	"t": 2116987	"P": 1540.5	"F": 4135}
{"v": 1	"t": 2117007	"P": 1543.5	"F": 4183}
{"v": 1	"t": 2117027	"P": 1538.75	"F": 4313}
{"v": 1	"t": 2117048	"P": 1545.5	"F": 4586}
{"v": 1	"t": 2117068	"P": 1552.25	"F": 5082}
{"v": 1	"t": 2117088	"P": 1562.0	"F": 5280}
{"v": 1	"t": 2117109	"P": 1559.0	"F": 5301}
{"v": 1	"t": 2117129	"P": 1550.25	"F": 5547}
{"v": 1	"t": 2117149	"P": 1569.25	"F": 5593}
{"v": 1	"t": 2117170	"P": 1577.75	"F": 6097}
{"v": 1	"t": 2117190	"P": 1577.5	"F": 6716}
{"v": 1	"t": 2117210	"P": 1584.75	"F": 6916}
{"v": 1	"t": 2117231	"P": 1595.25	"F": 7015}
{"v": 1	"t": 2117251	"P": 1584.0	"F": 7169}
{"v": 1	"t": 2117271	"P": 1579.75	"F": 6938}
{"v": 1	"t": 2117292	"P": 1598.0	"F": 7046}
{"v": 1	"t": 2117312	"P": 1596.0	"F": 7274}
{"v": 1	"t": 2117332	"P": 1597.5	"F": 7413}
{"v": 1	"t": 2117353	"P": 1601.5	"F": 7480}
{"v": 1	"t": 2117373	"P": 1611.5	"F": 7301}
{"v": 1	"t": 2117393	"P": 1616.5	"F": 7875}
{"v": 1	"t": 2117414	"P": 1613.25	"F": 7934}
{"v": 1	"t": 2117434	"P": 1613.5	"F": 8484}
{"v": 1	"t": 2117454	"P": 1627.25	"F": 8842	"C": 46.87	"D": 3286	"sn": 54091930088003	"file": "/data/device_log/data0000.out"}
{"v": 1	"t": 2117475	"P": 1627.75	"F": 8755}
{"v": 1	"t": 2117495	"P": 1622.5	"F": 8708}
{"v": 1	"t": 2117518	"P": 1621.5	"F": 8468}
{"v": 1	"t": 2117538	"P": 1616.75	"F": 8673}
{"v": 1	"t": 2117558	"P": 1632.5	"F": 8351}
{"v": 1	"t": 2117579	"P": 1625.0	"F": 8533}
{"v": 1	"t": 2117599	"P": 1624.5	"F": 8582}
{"v": 1	"t": 2117619	"P": 1637.75	"F": 8740}
{"v": 1	"t": 2117640	"P": 1626.75	"F": 8400}
{"v": 1	"t": 2117660	"P": 1622.75	"F": 8950}
{"v": 1	"t": 2117680	"P": 1623.25	"F": 8790}
{"v": 1	"t": 2117701	"P": 1624.25	"F": 8673}
{"v": 1	"t": 2117721	"P": 1631.0	"F": 8796}
{"v": 1	"t": 2117741	"P": 1628.75	"F": 9251}
{"v": 1	"t": 2117762	"P": 1620.75	"F": 9158}
{"v": 1	"t": 2117782	"P": 1641.0	"F": 9312}
{"v": 1	"t": 2117802	"P": 1635.0	"F": 8220}
{"v": 1	"t": 2117823	"P": 1626.75	"F": 8725}
{"v": 1	"t": 2117843	"P": 1623.5	"F": 8565}
{"v": 1	"t": 2117863	"P": 1636.5	"F": 8655}
{"v": 1	"t": 2117884	"P": 1619.5	"F": 8153}
{"v": 1	"t": 2117904	"P": 1607.0	"F": 8117}
{"v": 1	"t": 2117924	"P": 1616.25	"F": 7904}
{"v": 1	"t": 2117945	"P": 1610.75	"F": 7604}
{"v": 1	"t": 2117965	"P": 1588.25	"F": 7338}
{"v": 1	"t": 2117985	"P": 1583.25	"F": 7189}
{"v": 1	"t": 2118006	"P": 1607.5	"F": 7045}
{"v": 1	"t": 2118026	"P": 1586.5	"F": 6813}
{"v": 1	"t": 2118046	"P": 1563.5	"F": 6365}
{"v": 1	"t": 2118067	"P": 1559.25	"F": 5833}
{"v": 1	"t": 2118087	"P": 1561.75	"F": 5524}
{"v": 1	"t": 2118107	"P": 1559.5	"F": 5316}
{"v": 1	"t": 2118128	"P": 1551.25	"F": 5088}
{"v": 1	"t": 2118148	"P": 1543.5	"F": 5018}
{"v": 1	"t": 2118168	"P": 1555.5	"F": 5233}
{"v": 1	"t": 2118189	"P": 1530.5	"F": 4905}
{"v": 1	"t": 2118209	"P": 1513.0	"F": 4533}
{"v": 1	"t": 2118229	"P": 1507.5	"F": 3836}
{"v": 1	"t": 2118250	"P": 1511.25	"F": 3008}
{"v": 1	"t": 2118270	"P": 1497.5	"F": 2010}
{"v": 1	"t": 2118290	"P": 1484.75	"F": 1315}
{"v": 1	"t": 2118311	"P": 1491.25	"F": 903}
{"v": 1	"t": 2118331	"P": 1500.25	"F": 574}
{"v": 1	"t": 2118351	"P": 1499.75	"F": 284}
{"v": 1	"t": 2118372	"P": 1496.0	"F": 241}
{"v": 1	"t": 2118392	"P": 1510.75	"F": 440}
{"v": 1	"t": 2118412	"P": 1508.25	"F": 1048}
{"v": 1	"t": 2118433	"P": 1507.5	"F": 1524}
{"v": 1	"t": 2118453	"P": 1503.25	"F": 1806}
{"v": 1	"t": 2118473	"P": 1508.0	"F": 2035	"C": 46.885	"D": 3286	"sn": 54091930088003	"file": "/data/device_log/data0000.out"	"CO2": 6033.86865234375	"Tp": 26.076141357421875	"H": 22.978530883789062}
{"v": 1	"t": 2118495	"P": 1505.0	"F": 2091}
{"v": 1	"t": 2118515	"P": 1498.0	"F": 2067}
{"v": 1	"t": 2118536	"P": 1498.0	"F": 1817}
{"v": 1	"t": 2118557	"P": 1501.0	"F": 1589}
{"v": 1	"t": 2118577	"P": 1519.5	"F": 1612}
{"v": 1	"t": 2118597	"P": 1522.0	"F": 1776}
{"v": 1	"t": 2118618	"P": 1517.75	"F": 2049}
{"v": 1	"t": 2118638	"P": 1534.75	"F": 2679}
{"v": 1	"t": 2118658	"P": 1554.0	"F": 3656}
{"v": 1	"t": 2118679	"P": 1556.0	"F": 4678}
{"v": 1	"t": 2118699	"P": 1558.0	"F": 5884}
{"v": 1	"t": 2118719	"P": 1578.5	"F": 6243}
{"v": 1	"t": 2118740	"P": 1591.0	"F": 6870}
{"v": 1	"t": 2118760	"P": 1586.75	"F": 7369}
{"v": 1	"t": 2118780	"P": 1581.5	"F": 7831}
{"v": 1	"t": 2118801	"P": 1598.5	"F": 7419}
{"v": 1	"t": 2118821	"P": 1590.0	"F": 7021}
{"v": 1	"t": 2118841	"P": 1579.5	"F": 6891}
{"v": 1	"t": 2118862	"P": 1574.25	"F": 6407}
{"v": 1	"t": 2118882	"P": 1581.0	"F": 6125}
{"v": 1	"t": 2118902	"P": 1580.25	"F": 6188}
{"v": 1	"t": 2118923	"P": 1579.75	"F": 6334}
{"v": 1	"t": 2118943	"P": 1587.5	"F": 6665}
{"v": 1	"t": 2118963	"P": 1603.0	"F": 6670}
{"v": 1	"t": 2118984	"P": 1596.5	"F": 7240}
{"v": 1	"t": 2119004	"P": 1606.0	"F": 7503}
{"v": 1	"t": 2119024	"P": 1610.25	"F": 7699}
{"v": 1	"t": 2119045	"P": 1628.75	"F": 8030}
{"v": 1	"t": 2119065	"P": 1632.5	"F": 8339}
{"v": 1	"t": 2119086	"P": 1624.5	"F": 8327}
{"v": 1	"t": 2119106	"P": 1617.75	"F": 8581}
{"v": 1	"t": 2119126	"P": 1630.75	"F": 8986}
{"v": 1	"t": 2119147	"P": 1624.25	"F": 8991}
{"v": 1	"t": 2119167	"P": 1632.75	"F": 8778}
{"v": 1	"t": 2119187	"P": 1633.0	"F": 8970}
{"v": 1	"t": 2119208	"P": 1635.75	"F": 8832}
{"v": 1	"t": 2119228	"P": 1641.0	"F": 9190}
{"v": 1	"t": 2119248	"P": 1647.25	"F": 9032}
{"v": 1	"t": 2119269	"P": 1638.0	"F": 8993}
{"v": 1	"t": 2119289	"P": 1638.75	"F": 9458}
{"v": 1	"t": 2119309	"P": 1656.0	"F": 9684}
{"v": 1	"t": 2119330	"P": 1661.75	"F": 9908}
{"v": 1	"t": 2119350	"P": 1650.75	"F": 10281}
{"v": 1	"t": 2119370	"P": 1654.75	"F": 10658}
{"v": 1	"t": 2119391	"P": 1650.0	"F": 10904}
{"v": 1	"t": 2119411	"P": 1664.0	"F": 10391}
{"v": 1	"t": 2119431	"P": 1659.75	"F": 11113}
{"v": 1	"t": 2119452	"P": 1661.0	"F": 11222}
{"v": 1	"t": 2119472	"P": 1680.25	"F": 11221}
{"v": 1	"t": 2119492	"P": 1661.75	"F": 10767	"C": 46.895	"D": 3286	"sn": 54091930088003	"file": "/data/device_log/data0000.out"}
{"v": 1	"t": 2119513	"P": 1671.0	"F": 10539}
{"v": 1	"t": 2119533	"P": 1686.25	"F": 10674}
{"v": 1	"t": 2119555	"P": 1660.5	"F": 10259}
{"v": 1	"t": 2119576	"P": 1673.25	"F": 11210}
{"v": 1	"t": 2119596	"P": 1676.25	"F": 11120}
{"v": 1	"t": 2119616	"P": 1679.25	"F": 11425}
{"v": 1	"t": 2119637	"P": 1662.25	"F": 11060}
{"v": 1	"t": 2119657	"P": 1667.75	"F": 10561}
{"v": 1	"t": 2119677	"P": 1676.0	"F": 10845}
{"v": 1	"t": 2119698	"P": 1660.5	"F": 11126}
{"v": 1	"t": 2119718	"P": 1671.25	"F": 10508}
{"v": 1	"t": 2119738	"P": 1684.25	"F": 11372}
{"v": 1	"t": 2119759	"P": 1672.75	"F": 10719}
{"v": 1	"t": 2119779	"P": 1670.0	"F": 11314}
{"v": 1	"t": 2119799	"P": 1664.5	"F": 10945}
{"v": 1	"t": 2119820	"P": 1677.25	"F": 11033}
{"v": 1	"t": 2119840	"P": 1659.75	"F": 10728}
{"v": 1	"t": 2119860	"P": 1649.5	"F": 10665}
{"v": 1	"t": 2119880	"P": 1658.5	"F": 10352}
{"v": 1	"t": 2119901	"P": 1666.25	"F": 10183}
{"v": 1	"t": 2119921	"P": 1663.25	"F": 10538}
{"v": 1	"t": 2119941	"P": 1651.5	"F": 10549}
{"v": 1	"t": 2119962	"P": 1652.5	"F": 10456}
{"v": 1	"t": 2119982	"P": 1661.5	"F": 10615}
{"v": 1	"t": 2120002	"P": 1655.75	"F": 10512}
{"v": 1	"t": 2120023	"P": 1643.75	"F": 9681}
{"v": 1	"t": 2120043	"P": 1639.75	"F": 9805}
{"v": 1	"t": 2120063	"P": 1643.25	"F": 9656}
{"v": 1	"t": 2120084	"P": 1636.25	"F": 9199}
{"v": 1	"t": 2120104	"P": 1617.25	"F": 8813}
{"v": 1	"t": 2120124	"P": 1625.0	"F": 8234}
{"v": 1	"t": 2120145	"P": 1617.5	"F": 8247}
{"v": 1	"t": 2120165	"P": 1608.25	"F": 7993}
{"v": 1	"t": 2120185	"P": 1597.0	"F": 7551}
{"v": 1	"t": 2120206	"P": 1596.25	"F": 7057}
{"v": 1	"t": 2120226	"P": 1585.5	"F": 6597}
{"v": 1	"t": 2120246	"P": 1568.0	"F": 6586}
{"v": 1	"t": 2120267	"P": 1566.0	"F": 6153}
{"v": 1	"t": 2120287	"P": 1564.75	"F": 5721}
{"v": 1	"t": 2120307	"P": 1553.25	"F": 5345}
{"v": 1	"t": 2120328	"P": 1543.0	"F": 5068}
{"v": 1	"t": 2120348	"P": 1551.25	"F": 4735}
{"v": 1	"t": 2120368	"P": 1539.25	"F": 4499}
{"v": 1	"t": 2120389	"P": 1524.75	"F": 4208}
{"v": 1	"t": 2120409	"P": 1516.0	"F": 3884}
{"v": 1	"t": 2120429	"P": 1527.25	"F": 3701}
{"v": 1	"t": 2120450	"P": 1521.25	"F": 3673}
{"v": 1	"t": 2120470	"P": 1517.0	"F": 3368}
{"v": 1	"t": 2120490	"P": 1508.0	"F": 3257}
{"v": 1	"t": 2120511	"P": 1517.0	"F": 2970	"C": 46.88	"D": 3286	"sn": 54091930088003	"file": "/data/device_log/data0000.out"	"CO2": 6460.814453125	"Tp": 26.089492797851562	"H": 22.978715896606445}
{"v": 1	"t": 2120532	"P": 1512.0	"F": 2734}
{"v": 1	"t": 2120552	"P": 1503.0	"F": 2447}
{"v": 1	"t": 2120573	"P": 1513.0	"F": 2420}
{"v": 1	"t": 2120594	"P": 1506.5	"F": 2365}
{"v": 1	"t": 2120614	"P": 1499.25	"F": 2367}
{"v": 1	"t": 2120634	"P": 1505.5	"F": 2321}
{"v": 1	"t": 2120655	"P": 1517.25	"F": 2305}
{"v": 1	"t": 2120675	"P": 1512.0	"F": 2391}
{"v": 1	"t": 2120695	"P": 1505.0	"F": 2363}
{"v": 1	"t": 2120716	"P": 1517.0	"F": 2576}
{"v": 1	"t": 2120736	"P": 1518.75	"F": 2780}
{"v": 1	"t": 2120756	"P": 1512.25	"F": 3048}
{"v": 1	"t": 2120777	"P": 1517.25	"F": 3324}
{"v": 1	"t": 2120797	"P": 1539.25	"F": 3691}
{"v": 1	"t": 2120817	"P": 1539.5	"F": 3961}
{"v": 1	"t": 2120838	"P": 1530.25	"F": 4388}
{"v": 1	"t": 2120858	"P": 1555.5	"F": 4769}
{"v": 1	"t": 2120878	"P": 1571.0	"F": 5201}
{"v": 1	"t": 2120899	"P": 1563.5	"F": 5624}
{"v": 1	"t": 2120919	"P": 1566.25	"F": 5995}
{"v": 1	"t": 2120939	"P": 1576.25	"F": 6299}
{"v": 1	"t": 2120960	"P": 1586.0	"F": 6410}
{"v": 1	"t": 2120980	"P": 1588.0	"F": 6909}
{"v": 1	"t": 2121000	"P": 1593.75	"F": 7052}
{"v": 1	"t": 2121021	"P": 1603.5	"F": 7370}
{"v": 1	"t": 2121041	"P": 1619.0	"F": 7478}
{"v": 1	"t": 2121061	"P": 1603.25	"F": 7875}
{"v": 1	"t": 2121082	"P": 1604.5	"F": 7889}
{"v": 1	"t": 2121102	"P": 1628.25	"F": 8079}
{"v": 1	"t": 2121122	"P": 1623.0	"F": 8394}
{"v": 1	"t": 2121143	"P": 1619.25	"F": 8307}
{"v": 1	"t": 2121163	"P": 1632.25	"F": 8634}
{"v": 1	"t": 2121183	"P": 1639.5	"F": 9019}
{"v": 1	"t": 2121204	"P": 1638.75	"F": 8848}
{"v": 1	"t": 2121224	"P": 1626.5	"F": 8835}
{"v": 1	"t": 2121244	"P": 1641.5	"F": 9539}
{"v": 1	"t": 2121265	"P": 1650.75	"F": 9289}
{"v": 1	"t": 2121285	"P": 1644.75	"F": 9751}
{"v": 1	"t": 2121305	"P": 1636.0	"F": 9830}
{"v": 1	"t": 2121326	"P": 1649.75	"F": 9616}
{"v": 1	"t": 2121346	"P": 1652.75	"F": 9831}
{"v": 1	"t": 2121366	"P": 1649.25	"F": 9683}
{"v": 1	"t": 2121387	"P": 1635.75	"F": 9590}
{"v": 1	"t": 2121407	"P": 1653.75	"F": 9533}
{"v": 1	"t": 2121427	"P": 1656.75	"F": 9787}
{"v": 1	"t": 2121448	"P": 1644.0	"F": 9763}
{"v": 1	"t": 2121468	"P": 1651.25	"F": 10146}
{"v": 1	"t": 2121488	"P": 1660.25	"F": 9752}
{"v": 1	"t": 2121509	"P": 1656.75	"F": 10085}
{"v": 1	"t": 2121529	"P": 1658.0	"F": 10237	"C": 46.895	"D": 3286	"sn": 54091930088003	"file": "/data/device_log/data0000.out"}
{"v": 1	"t": 2121549	"P": 1657.75	"F": 10332}
{"v": 1	"t": 2121570	"P": 1650.0	"F": 10092}
{"v": 1	"t": 2121592	"P": 1658.5	"F": 10141}
{"v": 1	"t": 2121612	"P": 1660.0	"F": 10468}
{"v": 1	"t": 2121633	"P": 1646.25	"F": 10016}
{"v": 1	"t": 2121653	"P": 1645.25	"F": 10207}
{"v": 1	"t": 2121673	"P": 1653.75	"F": 10004}
{"v": 1	"t": 2121694	"P": 1653.5	"F": 9161}
{"v": 1	"t": 2121714	"P": 1651.5	"F": 9558}
{"v": 1	"t": 2121734	"P": 1653.0	"F": 9235}
{"v": 1	"t": 2121755	"P": 1670.25	"F": 9674}
{"v": 1	"t": 2121775	"P": 1651.0	"F": 9664}
{"v": 1	"t": 2121795	"P": 1639.5	"F": 9534}
{"v": 1	"t": 2121816	"P": 1642.75	"F": 9668}
{"v": 1	"t": 2121836	"P": 1650.75	"F": 9733}
{"v": 1	"t": 2121856	"P": 1660.5	"F": 9794}
{"v": 1	"t": 2121876	"P": 1634.25	"F": 10049}
{"v": 1	"t": 2121897	"P": 1659.25	"F": 9982}
{"v": 1	"t": 2121917	"P": 1662.75	"F": 10245}
{"v": 1	"t": 2121937	"P": 1658.75	"F": 10124}
{"v": 1	"t": 2121958	"P": 1642.0	"F": 9553}
{"v": 1	"t": 2121978	"P": 1658.0	"F": 10280}
{"v": 1	"t": 2121998	"P": 1654.0	"F": 9882}
{"v": 1	"t": 2122019	"P": 1632.25	"F": 9121}
{"v": 1	"t": 2122039	"P": 1626.0	"F": 8954}
{"v": 1	"t": 2122059	"P": 1629.75	"F": 8477}
{"v": 1	"t": 2122080	"P": 1629.25	"F": 8329}
{"v": 1	"t": 2122100	"P": 1613.0	"F": 8123}
{"v": 1	"t": 2122121	"P": 1603.25	"F": 7700}
{"v": 1	"t": 2122141	"P": 1603.5	"F": 7272}
{"v": 1	"t": 2122162	"P": 1600.25	"F": 7164}
{"v": 1	"t": 2122182	"P": 1595.5	"F": 7133}
{"v": 1	"t": 2122202	"P": 1581.5	"F": 6957}
{"v": 1	"t": 2122223	"P": 1571.5	"F": 6796}
{"v": 1	"t": 2122243	"P": 1570.0	"F": 6530}
{"v": 1	"t": 2122263	"P": 1568.25	"F": 5987}
{"v": 1	"t": 2122284	"P": 1557.0	"F": 5612}
{"v": 1	"t": 2122304	"P": 1539.0	"F": 5241}
{"v": 1	"t": 2122324	"P": 1537.0	"F": 4976}
{"v": 1	"t": 2122345	"P": 1544.5	"F": 4699}
{"v": 1	"t": 2122365	"P": 1537.25	"F": 4602}
{"v": 1	"t": 2122385	"P": 1526.75	"F": 4278}
{"v": 1	"t": 2122406	"P": 1537.5	"F": 4283}
{"v": 1	"t": 2122426	"P": 1542.5	"F": 4338}
{"v": 1	"t": 2122446	"P": 1529.75	"F": 4071}
{"v": 1	"t": 2122466	"P": 1521.5	"F": 3972}
{"v": 1	"t": 2122487	"P": 1525.0	"F": 3885}
{"v": 1	"t": 2122507	"P": 1529.5	"F": 3676}
{"v": 1	"t": 2122527	"P": 1522.0	"F": 3543}
{"v": 1	"t": 2122548	"P": 1510.5	"F": 3333	"C": 46.875	"D": 3286	"sn": 54091930088003	"file": "/data/device_log/data0000.out"	"CO2": 5051.85302734375	"Tp": 26.10284423828125	"H": 22.97853660583496}
{"v": 1	"t": 2122569	"P": 1508.5	"F": 2947}
{"v": 1	"t": 2122590	"P": 1515.5	"F": 2516}
{"v": 1	"t": 2122610	"P": 1500.75	"F": 1922}
{"v": 1	"t": 2122631	"P": 1503.75	"F": 1434}
{"v": 1	"t": 2122651	"P": 1490.5	"F": 1012}
{"v": 1	"t": 2122671	"P": 1484.0	"F": 731}
{"v": 1	"t": 2122692	"P": 1493.5	"F": 529}
{"v": 1	"t": 2122712	"P": 1500.5	"F": 539}
{"v": 1	"t": 2122732	"P": 1494.5	"F": 733}
{"v": 1	"t": 2122753	"P": 1497.5	"F": 1359}
{"v": 1	"t": 2122773	"P": 1519.25	"F": 2052}
{"v": 1	"t": 2122794	"P": 1517.25	"F": 2715}
{"v": 1	"t": 2122814	"P": 1527.5	"F": 3459}
{"v": 1	"t": 2122834	"P": 1545.5	"F": 4235}
{"v": 1	"t": 2122855	"P": 1566.5	"F": 5057}
{"v": 1	"t": 2122875	"P": 1567.5	"F": 5894}
{"v": 1	"t": 2122895	"P": 1573.25	"F": 6245}
{"v": 1	"t": 2122916	"P": 1579.5	"F": 6343}
{"v": 1	"t": 2122936	"P": 1580.75	"F": 6057}
{"v": 1	"t": 2122956	"P": 1578.5	"F": 6121}
{"v": 1	"t": 2122976	"P": 1574.75	"F": 6369}
{"v": 1	"t": 2122997	"P": 1593.75	"F": 6744}
{"v": 1	"t": 2123017	"P": 1605.5	"F": 6785}
{"v": 1	"t": 2123037	"P": 1597.5	"F": 6934}
{"v": 1	"t": 2123058	"P": 1581.75	"F": 7178}
{"v": 1	"t": 2123078	"P": 1586.0	"F": 7294}
{"v": 1	"t": 2123098	"P": 1588.25	"F": 6623}
{"v": 1	"t": 2123119	"P": 1568.0	"F": 6621}
{"v": 1	"t": 2123139	"P": 1559.5	"F": 6160}
{"v": 1	"t": 2123159	"P": 1568.0	"F": 6323}
{"v": 1	"t": 2123180	"P": 1580.75	"F": 6469}
{"v": 1	"t": 2123200	"P": 1588.25	"F": 7045}
{"v": 1	"t": 2123220	"P": 1596.75	"F": 7701}
{"v": 1	"t": 2123241	"P": 1608.75	"F": 7581}
{"v": 1	"t": 2123261	"P": 1596.25	"F": 7629}
{"v": 1	"t": 2123281	"P": 1578.5	"F": 7108}
{"v": 1	"t": 2123302	"P": 1584.5	"F": 6665}
{"v": 1	"t": 2123322	"P": 1584.75	"F": 6344}
{"v": 1	"t": 2123342	"P": 1578.75	"F": 6187}
{"v": 1	"t": 2123363	"P": 1580.0	"F": 6465}
{"v": 1	"t": 2123383	"P": 1603.25	"F": 7260}
{"v": 1	"t": 2123403	"P": 1622.5	"F": 8126}
{"v": 1	"t": 2123424	"P": 1600.75	"F": 7955}
{"v": 1	"t": 2123444	"P": 1607.0	"F": 8338}
{"v": 1	"t": 2123464	"P": 1631.0	"F": 8122}
{"v": 1	"t": 2123485	"P": 1608.25	"F": 7873}
{"v": 1	"t": 2123505	"P": 1602.25	"F": 7733}
{"v": 1	"t": 2123525	"P": 1602.5	"F": 7441}
{"v": 1	"t": 2123546	"P": 1610.0	"F": 7428}
{"v": 1	"t": 2123566	"P": 1609.5	"F": 7324	"C": 46.89	"D": 3286	"sn": 54091930088003	"file": "/data/device_log/data0000.out"}
{"v": 1	"t": 2123587	"P": 1610.25	"F": 7617}
{"v": 1	"t": 2123607	"P": 1613.0	"F": 7960}
{"v": 1	"t": 2123629	"P": 1612.5	"F": 8100}
{"v": 1	"t": 2123649	"P": 1628.25	"F": 8771}
{"v": 1	"t": 2123669	"P": 1648.25	"F": 9141}
{"v": 1	"t": 2123690	"P": 1631.25	"F": 9067}
{"v": 1	"t": 2123710	"P": 1626.0	"F": 8896}
{"v": 1	"t": 2123730	"P": 1637.75	"F": 8864}
{"v": 1	"t": 2123751	"P": 1645.25	"F": 8730}
{"v": 1	"t": 2123771	"P": 1627.75	"F": 9047}
{"v": 1	"t": 2123792	"P": 1615.25	"F": 8563}
{"v": 1	"t": 2123812	"P": 1633.5	"F": 8589}
{"v": 1	"t": 2123832	"P": 1639.0	"F": 8315}
{"v": 1	"t": 2123853	"P": 1627.25	"F": 8243}
{"v": 1	"t": 2123873	"P": 1627.25	"F": 8308}
{"v": 1	"t": 2123893	"P": 1639.0	"F": 8524}
{"v": 1	"t": 2123914	"P": 1630.5	"F": 8616}
{"v": 1	"t": 2123934	"P": 1620.25	"F": 8499}
{"v": 1	"t": 2123954	"P": 1626.5	"F": 8655}
{"v": 1	"t": 2123975	"P": 1633.75	"F": 8982}
{"v": 1	"t": 2123995	"P": 1630.0	"F": 8782}
{"v": 1	"t": 2124015	"P": 1627.75	"F": 8822}
{"v": 1	"t": 2124036	"P": 1635.5	"F": 8634}
{"v": 1	"t": 2124056	"P": 1622.25	"F": 8706}
{"v": 1	"t": 2124076	"P": 1617.75	"F": 8114}
{"v": 1	"t": 2124097	"P": 1618.5	"F": 8727}
{"v": 1	"t": 2124117	"P": 1629.0	"F": 8695}
{"v": 1	"t": 2124137	"P": 1619.5	"F": 8320}
{"v": 1	"t": 2124158	"P": 1620.0	"F": 8596}
{"v": 1	"t": 2124178	"P": 1622.75	"F": 8499}
{"v": 1	"t": 2124198	"P": 1625.25	"F": 8713}
{"v": 1	"t": 2124219	"P": 1619.75	"F": 8476}
{"v": 1	"t": 2124239	"P": 1607.75	"F": 8175}
{"v": 1	"t": 2124259	"P": 1615.0	"F": 8182}
{"v": 1	"t": 2124280	"P": 1619.25	"F": 8222}
{"v": 1	"t": 2124300	"P": 1611.75	"F": 7926}
{"v": 1	"t": 2124320	"P": 1603.25	"F": 7799}
{"v": 1	"t": 2124341	"P": 1623.75	"F": 8022}
{"v": 1	"t": 2124361	"P": 1635.75	"F": 8081}
{"v": 1	"t": 2124381	"P": 1623.0	"F": 8900}
{"v": 1	"t": 2124402	"P": 1643.25	"F": 8818}
{"v": 1	"t": 2124422	"P": 1660.75	"F": 9864}
{"v": 1	"t": 2124442	"P": 1659.75	"F": 9645}
{"v": 1	"t": 2124463	"P": 1656.5	"F": 10203}
{"v": 1	"t": 2124483	"P": 1659.75	"F": 9906}
{"v": 1	"t": 2124503	"P": 1674.75	"F": 10418}
{"v": 1	"t": 2124524	"P": 1659.75	"F": 10821}
{"v": 1	"t": 2124544	"P": 1651.5	"F": 10516}
{"v": 1	"t": 2124564	"P": 1654.25	"F": 10153}
{"v": 1	"t": 2124585	"P": 1657.75	"F": 10437	"C": 46.885	"D": 3286	"sn": 54091930088003	"file": "/data/device_log/data0000.out"	"CO2": 4651.6591796875	"Tp": 26.118865966796875	"H": 22.978839874267578}
{"v": 1	"t": 2124605	"P": 1651.5	"F": 9888}
{"v": 1	"t": 2124626	"P": 1661.0	"F": 9854}
{"v": 1	"t": 2124650	"P": 1644.5	"F": 10154}
{"v": 1	"t": 2124670	"P": 1631.25	"F": 10352}
{"v": 1	"t": 2124691	"P": 1647.0	"F": 9755}
{"v": 1	"t": 2124711	"P": 1643.5	"F": 9324}
{"v": 1	"t": 2124731	"P": 1631.75	"F": 9292}
{"v": 1	"t": 2124752	"P": 1631.0	"F": 9186}
{"v": 1	"t": 2124772	"P": 1643.75	"F": 9076}
{"v": 1	"t": 2124792	"P": 1638.5	"F": 9646}
{"v": 1	"t": 2124813	"P": 1634.5	"F": 9048}
{"v": 1	"t": 2124833	"P": 1626.5	"F": 9012}
{"v": 1	"t": 2124853	"P": 1628.25	"F": 8984}
{"v": 1	"t": 2124874	"P": 1635.0	"F": 8363}
{"v": 1	"t": 2124894	"P": 1622.5	"F": 8459}
{"v": 1	"t": 2124914	"P": 1614.75	"F": 8401}
{"v": 1	"t": 2124934	"P": 1628.75	"F": 8448}
{"v": 1	"t": 2124955	"P": 1612.5	"F": 8627}
{"v": 1	"t": 2124975	"P": 1615.5	"F": 8659}
{"v": 1	"t": 2124995	"P": 1622.75	"F": 8291}
{"v": 1	"t": 2125016	"P": 1626.0	"F": 8042}
{"v": 1	"t": 2125036	"P": 1619.0	"F": 8623}
{"v": 1	"t": 2125056	"P": 1613.75	"F": 8385}
{"v": 1	"t": 2125077	"P": 1622.75	"F": 8341}
{"v": 1	"t": 2125097	"P": 1627.5	"F": 8203}
{"v": 1	"t": 2125117	"P": 1631.25	"F": 9003}
{"v": 1	"t": 2125138	"P": 1634.5	"F": 8702}
{"v": 1	"t": 2125158	"P": 1635.75	"F": 9356}
{"v": 1	"t": 2125178	"P": 1632.5	"F": 9181}
{"v": 1	"t": 2125199	"P": 1605.25	"F": 8004}
{"v": 1	"t": 2125219	"P": 1570.0	"F": 6842}
{"v": 1	"t": 2125239	"P": 1562.5	"F": 6019}
{"v": 1	"t": 2125260	"P": 1546.25	"F": 5066}
{"v": 1	"t": 2125280	"P": 1518.25	"F": 3941}
{"v": 1	"t": 2125300	"P": 1503.5	"F": 3341}
{"v": 1	"t": 2125321	"P": 1503.75	"F": 2250}
{"v": 1	"t": 2125341	"P": 1485.0	"F": 1473}
{"v": 1	"t": 2125361	"P": 1471.5	"F": 843}
{"v": 1	"t": 2125382	"P": 1477.5	"F": 225}
{"v": 1	"t": 2125402	"P": 1473.5	"F": 16}
{"v": 1	"t": 2125423	"P": 1438.0	"F": 14}
{"v": 1	"t": 2125443	"P": 1465.0	"F": 20}
{"v": 1	"t": 2125463	"P": 1413.5	"F": 21}
{"v": 1	"t": 2125484	"P": 1553.0	"F": 48}
{"v": 1	"t": 2125504	"P": 1480.5	"F": 93}
{"v": 1	"t": 2125524	"P": 1497.25	"F": 132}
{"v": 1	"t": 2125545	"P": 1506.75	"F": 473}
{"v": 1	"t": 2125565	"P": 1512.25	"F": 1598}
{"v": 1	"t": 2125586	"P": 1521.5	"F": 2924}
{"v": 1	"t": 2125606	"P": 1534.25	"F": 3653	"C": 46.89	"D": 3286	"sn": 54091930088003	"file": "/data/device_log/data0000.out"	"CO2": 3686.632568359375	"Tp": 26.118865966796875	"H": 22.978960037231445}
{"v": 1	"t": 2125627	"P": 1541.75	"F": 4159}
{"v": 1	"t": 2125648	"P": 1532.25	"F": 4320}
{"v": 1	"t": 2125669	"P": 1533.0	"F": 4189}
{"v": 1	"t": 2125689	"P": 1545.75	"F": 4410}
{"v": 1	"t": 2125710	"P": 1549.25	"F": 4487}
{"v": 1	"t": 2125730	"P": 1548.25	"F": 4857}
{"v": 1	"t": 2125750	"P": 1562.0	"F": 5186}
{"v": 1	"t": 2125771	"P": 1571.75	"F": 5686}
{"v": 1	"t": 2125791	"P": 1558.5	"F": 5913}
{"v": 1	"t": 2125812	"P": 1564.5	"F": 5991}
{"v": 1	"t": 2125832	"P": 1581.75	"F": 6147}
{"v": 1	"t": 2125852	"P": 1579.0	"F": 6473}
{"v": 1	"t": 2125873	"P": 1574.5	"F": 6550}
{"v": 1	"t": 2125893	"P": 1574.75	"F": 6372}
{"v": 1	"t": 2125913	"P": 1586.0	"F": 6575}
{"v": 1	"t": 2125934	"P": 1577.25	"F": 6613}
{"v": 1	"t": 2125954	"P": 1580.25	"F": 6379}
{"v": 1	"t": 2125974	"P": 1583.25	"F": 6592}
{"v": 1	"t": 2125995	"P": 1595.25	"F": 6777}
{"v": 1	"t": 2126015	"P": 1585.25	"F": 6926}
{"v": 1	"t": 2126035	"P": 1592.0	"F": 6913}
{"v": 1	"t": 2126056	"P": 1603.25	"F": 7202}
{"v": 1	"t": 2126076	"P": 1603.75	"F": 7107}
{"v": 1	"t": 2126096	"P": 1587.75	"F": 7338}
{"v": 1	"t": 2126117	"P": 1583.25	"F": 7080}
{"v": 1	"t": 2126137	"P": 1602.25	"F": 7221}
{"v": 1	"t": 2126157	"P": 1589.5	"F": 7251}
{"v": 1	"t": 2126178	"P": 1594.5	"F": 7150}
{"v": 1	"t": 2126198	"P": 1605.25	"F": 7548}
{"v": 1	"t": 2126218	"P": 1607.25	"F": 7656}
{"v": 1	"t": 2126239	"P": 1600.25	"F": 7770}
{"v": 1	"t": 2126259	"P": 1598.25	"F": 7637}
{"v": 1	"t": 2126279	"P": 1612.25	"F": 7889}
{"v": 1	"t": 2126300	"P": 1618.0	"F": 7646}
{"v": 1	"t": 2126320	"P": 1594.5	"F": 7703}
{"v": 1	"t": 2126340	"P": 1603.75	"F": 7607}
{"v": 1	"t": 2126361	"P": 1604.0	"F": 7568}
{"v": 1	"t": 2126381	"P": 1597.75	"F": 7015}
{"v": 1	"t": 2126401	"P": 1572.75	"F": 6567}
{"v": 1	"t": 2126422	"P": 1565.75	"F": 6235}
{"v": 1	"t": 2126442	"P": 1561.75	"F": 5651}
{"v": 1	"t": 2126462	"P": 1553.25	"F": 5049}
{"v": 1	"t": 2126483	"P": 1534.25	"F": 4654}
{"v": 1	"t": 2126503	"P": 1527.25	"F": 4192}
{"v": 1	"t": 2126523	"P": 1522.0	"F": 3686}
{"v": 1	"t": 2126544	"P": 1509.25	"F": 3139}
{"v": 1	"t": 2126564	"P": 1501.0	"F": 2527}
{"v": 1	"t": 2126584	"P": 1501.25	"F": 2156}
{"v": 1	"t": 2126605	"P": 1507.5	"F": 1905}
{"v": 1	"t": 2126625	"P": 1491.0	"F": 1477	"C": 46.915	"D": 3286	"sn": 54091930088003	"file": "/data/device_log/data0000.out"}
{"v": 1	"t": 2126645	"P": 1482.75	"F": 1197}
{"v": 1	"t": 2126666	"P": 1492.75	"F": 768}
{"v": 1	"t": 2126688	"P": 1484.5	"F": 496}
{"v": 1	"t": 2126708	"P": 1501.5	"F": 461}
{"v": 1	"t": 2126729	"P": 1496.75	"F": 570}
{"v": 1	"t": 2126749	"P": 1492.25	"F": 930}
{"v": 1	"t": 2126769	"P": 1497.0	"F": 1195}
{"v": 1	"t": 2126790	"P": 1508.5	"F": 1360}
{"v": 1	"t": 2126810	"P": 1509.0	"F": 1463}
{"v": 1	"t": 2126830	"P": 1503.25	"F": 1555}
{"v": 1	"t": 2126850	"P": 1510.5	"F": 1881}
{"v": 1	"t": 2126871	"P": 1520.0	"F": 2092}
{"v": 1	"t": 2126891	"P": 1515.0	"F": 2270}
{"v": 1	"t": 2126911	"P": 1512.25	"F": 2690}
{"v": 1	"t": 2126932	"P": 1522.25	"F": 2968}
{"v": 1	"t": 2126952	"P": 1531.0	"F": 3401}
{"v": 1	"t": 2126972	"P": 1532.5	"F": 3781}
{"v": 1	"t": 2126993	"P": 1528.25	"F": 4056}
{"v": 1	"t": 2127013	"P": 1549.0	"F": 4494}
{"v": 1	"t": 2127033	"P": 1553.75	"F": 4944}
{"v": 1	"t": 2127054	"P": 1552.5	"F": 5125}
{"v": 1	"t": 2127074	"P": 1546.0	"F": 5324}
{"v": 1	"t": 2127094	"P": 1570.0	"F": 5656}
{"v": 1	"t": 2127115	"P": 1582.75	"F": 6387}
{"v": 1	"t": 2127135	"P": 1577.25	"F": 6620}
{"v": 1	"t": 2127155	"P": 1580.75	"F": 6699}
{"v": 1	"t": 2127176	"P": 1589.75	"F": 6840}
{"v": 1	"t": 2127196	"P": 1594.0	"F": 6847}
{"v": 1	"t": 2127216	"P": 1581.0	"F": 6998}
{"v": 1	"t": 2127237	"P": 1579.0	"F": 6756}
{"v": 1	"t": 2127257	"P": 1594.75	"F": 6670}
{"v": 1	"t": 2127277	"P": 1594.75	"F": 6906}
{"v": 1	"t": 2127298	"P": 1591.0	"F": 7076}
{"v": 1	"t": 2127318	"P": 1603.5	"F": 7116}
{"v": 1	"t": 2127338	"P": 1592.5	"F": 7178}
{"v": 1	"t": 2127359	"P": 1589.0	"F": 7081}
{"v": 1	"t": 2127379	"P": 1584.0	"F": 6887}
{"v": 1	"t": 2127399	"P": 1595.0	"F": 6976}
{"v": 1	"t": 2127420	"P": 1583.25	"F": 6850}
{"v": 1	"t": 2127440	"P": 1579.75	"F": 6850}
{"v": 1	"t": 2127460	"P": 1582.5	"F": 6518}
{"v": 1	"t": 2127481	"P": 1580.25	"F": 6620}
{"v": 1	"t": 2127501	"P": 1583.25	"F": 6623}
{"v": 1	"t": 2127521	"P": 1584.5	"F": 6866}
{"v": 1	"t": 2127542	"P": 1581.5	"F": 6811}
{"v": 1	"t": 2127562	"P": 1592.75	"F": 6678}
{"v": 1	"t": 2127582	"P": 1589.75	"F": 6703}
{"v": 1	"t": 2127603	"P": 1582.0	"F": 6879}
{"v": 1	"t": 2127623	"P": 1595.0	"F": 6866}
{"v": 1	"t": 2127643	"P": 1598.25	"F": 6782	"C": 46.905	"D": 3286	"sn": 54091930088003	"file": "/data/device_log/data0000.out"	"CO2": 5336.5322265625	"Tp": 26.132217407226562	"H": 22.566377639770508}
{"v": 1	"t": 2127665	"P": 1592.25	"F": 7013}
{"v": 1	"t": 2127685	"P": 1594.25	"F": 7078}
{"v": 1	"t": 2127707	"P": 1578.5	"F": 6864}
{"v": 1	"t": 2127727	"P": 1589.0	"F": 6885}
{"v": 1	"t": 2127747	"P": 1593.75	"F": 7010}
{"v": 1	"t": 2127768	"P": 1594.0	"F": 7118}
{"v": 1	"t": 2127788	"P": 1594.75	"F": 7250}
{"v": 1	"t": 2127808	"P": 1620.0	"F": 7616}
{"v": 1	"t": 2127829	"P": 1602.5	"F": 7621}
{"v": 1	"t": 2127849	"P": 1607.0	"F": 7748}
{"v": 1	"t": 2127869	"P": 1627.25	"F": 7859}
{"v": 1	"t": 2127890	"P": 1629.75	"F": 8301}
{"v": 1	"t": 2127910	"P": 1641.5	"F": 9107}
{"v": 1	"t": 2127930	"P": 1649.25	"F": 9447}
{"v": 1	"t": 2127951	"P": 1668.75	"F": 9605}
{"v": 1	"t": 2127971	"P": 1652.25	"F": 9557}
{"v": 1	"t": 2127991	"P": 1640.5	"F": 9468}
{"v": 1	"t": 2128012	"P": 1641.5	"F": 9430}
{"v": 1	"t": 2128032	"P": 1632.25	"F": 8556}
{"v": 1	"t": 2128052	"P": 1593.0	"F": 7679}
{"v": 1	"t": 2128073	"P": 1567.25	"F": 6485}
{"v": 1	"t": 2128093	"P": 1557.25	"F": 5558}
{"v": 1	"t": 2128113	"P": 1544.25	"F": 4748}
{"v": 1	"t": 2128134	"P": 1526.5	"F": 4041}
{"v": 1	"t": 2128154	"P": 1511.5	"F": 3603}
{"v": 1	"t": 2128174	"P": 1513.0	"F": 3220}
{"v": 1	"t": 2128195	"P": 1513.0	"F": 2876}
{"v": 1	"t": 2128215	"P": 1506.0	"F": 2769}
{"v": 1	"t": 2128235	"P": 1503.5	"F": 2749}
{"v": 1	"t": 2128256	"P": 1529.75	"F": 2873}
{"v": 1	"t": 2128276	"P": 1534.25	"F": 3184}
{"v": 1	"t": 2128296	"P": 1540.5	"F": 3961}
{"v": 1	"t": 2128317	"P": 1551.0	"F": 4833}
{"v": 1	"t": 2128337	"P": 1571.75	"F": 5532}
{"v": 1	"t": 2128357	"P": 1567.5	"F": 6153}
{"v": 1	"t": 2128378	"P": 1575.75	"F": 6459}
{"v": 1	"t": 2128398	"P": 1578.5	"F": 6882}
{"v": 1	"t": 2128418	"P": 1590.25	"F": 7055}
{"v": 1	"t": 2128439	"P": 1587.5	"F": 7090}
{"v": 1	"t": 2128459	"P": 1583.25	"F": 7150}
{"v": 1	"t": 2128479	"P": 1593.0	"F": 7054}
{"v": 1	"t": 2128500	"P": 1587.25	"F": 6813}
{"v": 1	"t": 2128520	"P": 1581.75	"F": 7247}
{"v": 1	"t": 2128540	"P": 1589.0	"F": 7202}
{"v": 1	"t": 2128561	"P": 1602.75	"F": 6993}
{"v": 1	"t": 2128581	"P": 1596.25	"F": 7356}
{"v": 1	"t": 2128601	"P": 1580.25	"F": 7465}
{"v": 1	"t": 2128622	"P": 1589.25	"F": 7242}
{"v": 1	"t": 2128642	"P": 1607.0	"F": 7414}
{"v": 1	"t": 2128662	"P": 1602.5	"F": 7329	"C": 46.9	"D": 3286	"sn": 54091930088003	"file": "/data/device_log/data0000.out"}
{"v": 1	"t": 2128683	"P": 1598.25	"F": 7673}
{"v": 1	"t": 2128703	"P": 1617.0	"F": 7618}
{"v": 1	"t": 2128725	"P": 1601.0	"F": 7518}
{"v": 1	"t": 2128746	"P": 1608.0	"F": 7652}
{"v": 1	"t": 2128766	"P": 1615.5	"F": 7802}
{"v": 1	"t": 2128786	"P": 1610.75	"F": 8523}
{"v": 1	"t": 2128807	"P": 1632.75	"F": 8962}
{"v": 1	"t": 2128827	"P": 1648.25	"F": 9550}
{"v": 1	"t": 2128847	"P": 1639.75	"F": 9298}
{"v": 1	"t": 2128868	"P": 1628.5	"F": 9522}
{"v": 1	"t": 2128888	"P": 1624.25	"F": 8523}
{"v": 1	"t": 2128908	"P": 1595.25	"F": 7677}
{"v": 1	"t": 2128929	"P": 1564.5	"F": 6419}
{"v": 1	"t": 2128949	"P": 1538.25	"F": 5404}
{"v": 1	"t": 2128969	"P": 1530.25	"F": 4314}
{"v": 1	"t": 2128990	"P": 1511.5	"F": 3388}
{"v": 1	"t": 2129010	"P": 1489.25	"F": 2537}
{"v": 1	"t": 2129030	"P": 1484.0	"F": 1786}
{"v": 1	"t": 2129051	"P": 1490.5	"F": 1172}
{"v": 1	"t": 2129071	"P": 1484.5	"F": 804}
{"v": 1	"t": 2129091	"P": 1481.25	"F": 475}
{"v": 1	"t": 2129112	"P": 1489.5	"F": 277}
{"v": 1	"t": 2129132	"P": 1508.0	"F": 338}
{"v": 1	"t": 2129153	"P": 1500.25	"F": 664}
{"v": 1	"t": 2129173	"P": 1508.25	"F": 1501}
{"v": 1	"t": 2129194	"P": 1510.25	"F": 2282}
{"v": 1	"t": 2129214	"P": 1513.75	"F": 2870}
{"v": 1	"t": 2129234	"P": 1535.75	"F": 3789}
{"v": 1	"t": 2129255	"P": 1549.75	"F": 4454}
{"v": 1	"t": 2129275	"P": 1542.25	"F": 4793}
{"v": 1	"t": 2129295	"P": 1548.0	"F": 5063}
{"v": 1	"t": 2129316	"P": 1567.0	"F": 5341}
{"v": 1	"t": 2129336	"P": 1556.5	"F": 5539}
{"v": 1	"t": 2129356	"P": 1558.5	"F": 5610}
{"v": 1	"t": 2129377	"P": 1554.75	"F": 5473}
{"v": 1	"t": 2129397	"P": 1566.75	"F": 5458}
{"v": 1	"t": 2129417	"P": 1564.75	"F": 5392}
{"v": 1	"t": 2129438	"P": 1550.75	"F": 5608}
{"v": 1	"t": 2129458	"P": 1557.25	"F": 5631}
{"v": 1	"t": 2129478	"P": 1571.5	"F": 5600}
{"v": 1	"t": 2129499	"P": 1580.5	"F": 6023}
{"v": 1	"t": 2129519	"P": 1621.25	"F": 7747}
{"v": 1	"t": 2129539	"P": 1681.25	"F": 10548}
{"v": 1	"t": 2129560	"P": 1743.25	"F": 13485}
{"v": 1	"t": 2129580	"P": 1773.5	"F": 15211}
{"v": 1	"t": 2129600	"P": 1802.5	"F": 17986}
{"v": 1	"t": 2129621	"P": 1844.5	"F": 20108}
{"v": 1	"t": 2129641	"P": 1889.25	"F": 20256}
{"v": 1	"t": 2129661	"P": 1912.0	"F": 21776}
{"v": 1	"t": 2129682	"P": 1929.5	"F": 22011	"C": 46.915	"D": 3286	"sn": 54091930088003	"file": "/data/device_log/data0000.out"	"CO2": 3156.232666015625	"Tp": 26.118865966796875	"H": 21.897632598876953}
{"v": 1	"t": 2129703	"P": 1927.75	"F": 21255}
{"v": 1	"t": 2129723	"P": 1945.5	"F": 20786}
{"v": 1	"t": 2129745	"P": 1913.75	"F": 21555}
{"v": 1	"t": 2129765	"P": 1890.0	"F": 21147}
{"v": 1	"t": 2129785	"P": 1856.25	"F": 21145}
{"v": 1	"t": 2129806	"P": 1853.5	"F": 19806}
{"v": 1	"t": 2129826	"P": 1810.0	"F": 19627}
{"v": 1	"t": 2129847	"P": 1770.75	"F": 18726}
{"v": 1	"t": 2129867	"P": 1758.0	"F": 17312}
{"v": 1	"t": 2129887	"P": 1731.25	"F": 14589}
{"v": 1	"t": 2129908	"P": 1687.5	"F": 13463}
{"v": 1	"t": 2129928	"P": 1661.0	"F": 10774}
{"v": 1	"t": 2129948	"P": 1642.0	"F": 9117}
{"v": 1	"t": 2129969	"P": 1614.75	"F": 8201}
{"v": 1	"t": 2129989	"P": 1576.5	"F": 7256}
{"v": 1	"t": 2130010	"P": 1577.75	"F": 6379}
{"v": 1	"t": 2130030	"P": 1556.25	"F": 5758}
{"v": 1	"t": 2130050	"P": 1538.5	"F": 5256}
{"v": 1	"t": 2130071	"P": 1549.5	"F": 5199}
{"v": 1	"t": 2130091	"P": 1540.25	"F": 4851}
{"v": 1	"t": 2130111	"P": 1532.0	"F": 4712}
{"v": 1	"t": 2130132	"P": 1538.0	"F": 4554}
{"v": 1	"t": 2130152	"P": 1543.5	"F": 4558}
{"v": 1	"t": 2130172	"P": 1543.0	"F": 4465}
{"v": 1	"t": 2130193	"P": 1531.75	"F": 4340}
{"v": 1	"t": 2130213	"P": 1545.0	"F": 4604}
{"v": 1	"t": 2130234	"P": 1543.25	"F": 4515}
{"v": 1	"t": 2130254	"P": 1536.75	"F": 4647}
{"v": 1	"t": 2130274	"P": 1547.25	"F": 4698}
{"v": 1	"t": 2130295	"P": 1552.0	"F": 4813}
{"v": 1	"t": 2130315	"P": 1548.0	"F": 5127}
{"v": 1	"t": 2130336	"P": 1565.5	"F": 5463}
{"v": 1	"t": 2130356	"P": 1563.75	"F": 5906}
{"v": 1	"t": 2130376	"P": 1569.5	"F": 5935}
{"v": 1	"t": 2130397	"P": 1566.0	"F": 5962}
{"v": 1	"t": 2130417	"P": 1579.75	"F": 6116}
{"v": 1	"t": 2130437	"P": 1576.5	"F": 6250}
{"v": 1	"t": 2130458	"P": 1570.25	"F": 6266}
{"v": 1	"t": 2130478	"P": 1584.0	"F": 6192}
{"v": 1	"t": 2130499	"P": 1574.5	"F": 6662}
{"v": 1	"t": 2130519	"P": 1580.0	"F": 6548}
{"v": 1	"t": 2130539	"P": 1571.25	"F": 6710}
{"v": 1	"t": 2130560	"P": 1580.0	"F": 6556}
{"v": 1	"t": 2130580	"P": 1561.75	"F": 6335}
{"v": 1	"t": 2130601	"P": 1570.5	"F": 6272}
{"v": 1	"t": 2130621	"P": 1585.75	"F": 6179}
{"v": 1	"t": 2130641	"P": 1571.75	"F": 6165}
{"v": 1	"t": 2130662	"P": 1568.5	"F": 6198}
{"v": 1	"t": 2130682	"P": 1584.25	"F": 6394}
{"v": 1	"t": 2130702	"P": 1581.0	"F": 6313	"C": 46.93	"D": 3286	"sn": 54091930088003	"file": "/data/device_log/data0000.out"}
{"v": 1	"t": 2130723	"P": 1577.0	"F": 6682}
{"v": 1	"t": 2130743	"P": 1586.75	"F": 6729}
{"v": 1	"t": 2130766	"P": 1574.75	"F": 6711}
{"v": 1	"t": 2130786	"P": 1586.5	"F": 6819}
{"v": 1	"t": 2130807	"P": 1586.0	"F": 6787}
{"v": 1	"t": 2130827	"P": 1592.5	"F": 6697}
{"v": 1	"t": 2130848	"P": 1579.75	"F": 6525}
{"v": 1	"t": 2130868	"P": 1577.5	"F": 6630}
{"v": 1	"t": 2130888	"P": 1590.75	"F": 6770}
{"v": 1	"t": 2130909	"P": 1583.0	"F": 6730}
{"v": 1	"t": 2130929	"P": 1568.25	"F": 6781}
{"v": 1	"t": 2130949	"P": 1593.5	"F": 6678}
{"v": 1	"t": 2130970	"P": 1583.75	"F": 6985}
{"v": 1	"t": 2130990	"P": 1584.0	"F": 7040}
{"v": 1	"t": 2131011	"P": 1588.5	"F": 7023}
{"v": 1	"t": 2131031	"P": 1597.25	"F": 7009}
{"v": 1	"t": 2131051	"P": 1581.75	"F": 7274}
{"v": 1	"t": 2131072	"P": 1580.25	"F": 7307}
{"v": 1	"t": 2131092	"P": 1595.75	"F": 6989}
{"v": 1	"t": 2131112	"P": 1582.5	"F": 7130}
{"v": 1	"t": 2131133	"P": 1582.75	"F": 6644}
{"v": 1	"t": 2131153	"P": 1585.0	"F": 6523}
{"v": 1	"t": 2131174	"P": 1585.0	"F": 6768}
{"v": 1	"t": 2131194	"P": 1578.0	"F": 6742}
{"v": 1	"t": 2131214	"P": 1583.75	"F": 6734}
{"v": 1	"t": 2131235	"P": 1594.0	"F": 6815}
{"v": 1	"t": 2131255	"P": 1582.0	"F": 6665}
{"v": 1	"t": 2131275	"P": 1573.0	"F": 6702}
{"v": 1	"t": 2131296	"P": 1589.0	"F": 6446}
{"v": 1	"t": 2131316	"P": 1586.25	"F": 6742}
{"v": 1	"t": 2131337	"P": 1576.5	"F": 6520}
{"v": 1	"t": 2131357	"P": 1586.5	"F": 6615}
{"v": 1	"t": 2131377	"P": 1583.75	"F": 6655}
{"v": 1	"t": 2131398	"P": 1580.75	"F": 6782}
{"v": 1	"t": 2131418	"P": 1584.0	"F": 6734}
{"v": 1	"t": 2131438	"P": 1591.75	"F": 6735}
{"v": 1	"t": 2131459	"P": 1585.75	"F": 6967}
{"v": 1	"t": 2131479	"P": 1583.25	"F": 6772}
{"v": 1	"t": 2131500	"P": 1587.75	"F": 6887}
{"v": 1	"t": 2131520	"P": 1586.25	"F": 6858}
{"v": 1	"t": 2131540	"P": 1587.5	"F": 6489}
{"v": 1	"t": 2131561	"P": 1593.25	"F": 6847}
{"v": 1	"t": 2131581	"P": 1577.5	"F": 6570}
{"v": 1	"t": 2131601	"P": 1556.0	"F": 5832}
{"v": 1	"t": 2131622	"P": 1540.75	"F": 4978}
{"v": 1	"t": 2131642	"P": 1531.25	"F": 4097}
{"v": 1	"t": 2131663	"P": 1512.0	"F": 3543}
{"v": 1	"t": 2131683	"P": 1505.25	"F": 3219}
{"v": 1	"t": 2131703	"P": 1520.75	"F": 3124}
{"v": 1	"t": 2131724	"P": 1525.75	"F": 3387	"C": 46.92	"D": 3286	"sn": 54091930088003	"file": "/data/device_log/data0000.out"	"CO2": 4599.98681640625	"Tp": 26.14556884765625	"H": 21.897811889648438}
{"v": 1	"t": 2131745	"P": 1537.0	"F": 4521}
{"v": 1	"t": 2131766	"P": 1555.5	"F": 5099}
{"v": 1	"t": 2131790	"P": 1557.0	"F": 5083}
{"v": 1	"t": 2131810	"P": 1554.25	"F": 5336}
{"v": 1	"t": 2131831	"P": 1571.5	"F": 5427}
{"v": 1	"t": 2131851	"P": 1567.25	"F": 5672}
{"v": 1	"t": 2131872	"P": 1561.0	"F": 5961}
{"v": 1	"t": 2131892	"P": 1582.25	"F": 6138}
{"v": 1	"t": 2131912	"P": 1585.5	"F": 6579}
{"v": 1	"t": 2131933	"P": 1573.75	"F": 6367}
{"v": 1	"t": 2131953	"P": 1575.5	"F": 6856}
{"v": 1	"t": 2131973	"P": 1586.0	"F": 6398}
{"v": 1	"t": 2131994	"P": 1587.25	"F": 6370}
{"v": 1	"t": 2132014	"P": 1587.5	"F": 6918}
{"v": 1	"t": 2132035	"P": 1606.25	"F": 7024}
{"v": 1	"t": 2132055	"P": 1601.0	"F": 7259}
{"v": 1	"t": 2132075	"P": 1596.0	"F": 7562}
{"v": 1	"t": 2132096	"P": 1610.5	"F": 7388}
{"v": 1	"t": 2132116	"P": 1613.0	"F": 7794}
{"v": 1	"t": 2132136	"P": 1607.25	"F": 8338}
{"v": 1	"t": 2132157	"P": 1622.25	"F": 8676}
{"v": 1	"t": 2132177	"P": 1623.0	"F": 8537}
{"v": 1	"t": 2132198	"P": 1623.25	"F": 8680}
{"v": 1	"t": 2132218	"P": 1618.5	"F": 8529}
{"v": 1	"t": 2132238	"P": 1632.75	"F": 8245}
{"v": 1	"t": 2132259	"P": 1611.75	"F": 8336}
{"v": 1	"t": 2132279	"P": 1603.0	"F": 7890}
{"v": 1	"t": 2132299	"P": 1616.5	"F": 7667}
{"v": 1	"t": 2132320	"P": 1608.25	"F": 7674}
{"v": 1	"t": 2132340	"P": 1602.25	"F": 7294}
{"v": 1	"t": 2132361	"P": 1601.25	"F": 7835}
{"v": 1	"t": 2132381	"P": 1602.75	"F": 7475}
{"v": 1	"t": 2132401	"P": 1601.0	"F": 7116}
{"v": 1	"t": 2132422	"P": 1586.25	"F": 7330}
{"v": 1	"t": 2132442	"P": 1596.0	"F": 7255}
{"v": 1	"t": 2132462	"P": 1595.75	"F": 7135}
{"v": 1	"t": 2132483	"P": 1580.75	"F": 7080}
{"v": 1	"t": 2132503	"P": 1594.5	"F": 6828}
{"v": 1	"t": 2132524	"P": 1571.5	"F": 6246}
{"v": 1	"t": 2132544	"P": 1552.25	"F": 5781}
{"v": 1	"t": 2132564	"P": 1550.5	"F": 5357}
{"v": 1	"t": 2132585	"P": 1547.75	"F": 4779}
{"v": 1	"t": 2132605	"P": 1528.75	"F": 4374}
{"v": 1	"t": 2132625	"P": 1520.25	"F": 4077}
{"v": 1	"t": 2132646	"P": 1528.0	"F": 3664}
{"v": 1	"t": 2132666	"P": 1524.25	"F": 3825}
{"v": 1	"t": 2132687	"P": 1534.75	"F": 4465}
{"v": 1	"t": 2132707	"P": 1558.75	"F": 4868}
{"v": 1	"t": 2132727	"P": 1549.25	"F": 5104}
{"v": 1	"t": 2132748	"P": 1552.5	"F": 5268	"C": 46.925	"D": 3286	"sn": 54091930088003	"file": "/data/device_log/data0000.out"}
{"v": 1	"t": 2132769	"P": 1564.0	"F": 5400}
{"v": 1	"t": 2132789	"P": 1573.0	"F": 6129}
{"v": 1	"t": 2132812	"P": 1586.5	"F": 6449}
{"v": 1	"t": 2132832	"P": 1603.0	"F": 6808}
{"v": 1	"t": 2132853	"P": 1602.75	"F": 7617}
{"v": 1	"t": 2132873	"P": 1613.25	"F": 7866}
{"v": 1	"t": 2132894	"P": 1614.25	"F": 8112}
{"v": 1	"t": 2132914	"P": 1600.0	"F": 7986}
{"v": 1	"t": 2132934	"P": 1617.5	"F": 8032}
{"v": 1	"t": 2132955	"P": 1610.75	"F": 8126}
{"v": 1	"t": 2132975	"P": 1598.0	"F": 7923}
{"v": 1	"t": 2132995	"P": 1601.0	"F": 7802}
{"v": 1	"t": 2133016	"P": 1613.75	"F": 7794}
{"v": 1	"t": 2133036	"P": 1599.25	"F": 7586}
{"v": 1	"t": 2133057	"P": 1593.25	"F": 7665}
{"v": 1	"t": 2133077	"P": 1599.25	"F": 7560}
{"v": 1	"t": 2133097	"P": 1602.75	"F": 7550}
{"v": 1	"t": 2133118	"P": 1601.5	"F": 7429}
{"v": 1	"t": 2133138	"P": 1594.0	"F": 7247}
{"v": 1	"t": 2133158	"P": 1610.25	"F": 7294}
{"v": 1	"t": 2133179	"P": 1608.25	"F": 7818}
{"v": 1	"t": 2133199	"P": 1625.5	"F": 8167}
{"v": 1	"t": 2133220	"P": 1641.5	"F": 8970}
{"v": 1	"t": 2133240	"P": 1628.5	"F": 8512}
{"v": 1	"t": 2133260	"P": 1619.75	"F": 8367}
{"v": 1	"t": 2133281	"P": 1636.25	"F": 9069}
{"v": 1	"t": 2133301	"P": 1634.75	"F": 8494}
{"v": 1	"t": 2133321	"P": 1611.0	"F": 8481}
{"v": 1	"t": 2133342	"P": 1624.0	"F": 8236}
{"v": 1	"t": 2133362	"P": 1632.0	"F": 8342}
{"v": 1	"t": 2133383	"P": 1623.0	"F": 8407}
{"v": 1	"t": 2133403	"P": 1620.75	"F": 8466}
{"v": 1	"t": 2133423	"P": 1635.0	"F": 8523}
{"v": 1	"t": 2133444	"P": 1624.0	"F": 8726}
{"v": 1	"t": 2133464	"P": 1624.75	"F": 8793}
{"v": 1	"t": 2133485	"P": 1636.0	"F": 8812}
{"v": 1	"t": 2133505	"P": 1628.25	"F": 8751}
{"v": 1	"t": 2133525	"P": 1620.75	"F": 8919}
{"v": 1	"t": 2133546	"P": 1621.75	"F": 8797}
{"v": 1	"t": 2133566	"P": 1625.5	"F": 8696}
{"v": 1	"t": 2133586	"P": 1610.25	"F": 8175}
{"v": 1	"t": 2133607	"P": 1613.5	"F": 8028}
{"v": 1	"t": 2133627	"P": 1633.25	"F": 8135}
{"v": 1	"t": 2133647	"P": 1610.5	"F": 8174}
{"v": 1	"t": 2133668	"P": 1604.25	"F": 8133}
{"v": 1	"t": 2133688	"P": 1615.25	"F": 8131}
{"v": 1	"t": 2133709	"P": 1611.75	"F": 7452}
{"v": 1	"t": 2133729	"P": 1602.0	"F": 7709}
{"v": 1	"t": 2133749	"P": 1597.5	"F": 7313}
{"v": 1	"t": 2133770	"P": 1600.25	"F": 7204	"C": 46.9	"D": 3286	"sn": 54091930088003	"file": "/data/device_log/data0000.out"	"CO2": 7284.47314453125	"Tp": 26.14556884765625	"H": 23.122472763061523}
{"v": 1	"t": 2133791	"P": 1597.0	"F": 7230}
{"v": 1	"t": 2133812	"P": 1595.25	"F": 6974}
{"v": 1	"t": 2133833	"P": 1600.75	"F": 7223}
{"v": 1	"t": 2133854	"P": 1590.5	"F": 7397}
{"v": 1	"t": 2133874	"P": 1589.25	"F": 7371}
{"v": 1	"t": 2133895	"P": 1617.5	"F": 7502}
{"v": 1	"t": 2133915	"P": 1597.0	"F": 7680}
{"v": 1	"t": 2133935	"P": 1598.5	"F": 7957}
{"v": 1	"t": 2133956	"P": 1612.5	"F": 7799}
{"v": 1	"t": 2133976	"P": 1612.75	"F": 7396}
{"v": 1	"t": 2133996	"P": 1617.75	"F": 8192}
{"v": 1	"t": 2134017	"P": 1620.0	"F": 8785}
{"v": 1	"t": 2134037	"P": 1622.0	"F": 8039}
{"v": 1	"t": 2134058	"P": 1612.75	"F": 7905}
{"v": 1	"t": 2134078	"P": 1624.5	"F": 8437}
{"v": 1	"t": 2134098	"P": 1626.75	"F": 8166}
{"v": 1	"t": 2134119	"P": 1617.25	"F": 8439}
{"v": 1	"t": 2134139	"P": 1615.75	"F": 8523}
{"v": 1	"t": 2134159	"P": 1618.25	"F": 8126}
{"v": 1	"t": 2134180	"P": 1616.75	"F": 7885}
{"v": 1	"t": 2134200	"P": 1608.25	"F": 8202}
{"v": 1	"t": 2134221	"P": 1613.0	"F": 8262}
{"v": 1	"t": 2134241	"P": 1616.75	"F": 8248}
{"v": 1	"t": 2134261	"P": 1604.75	"F": 7730}
{"v": 1	"t": 2134282	"P": 1600.75	"F": 7885}
{"v": 1	"t": 2134302	"P": 1612.0	"F": 7589}
{"v": 1	"t": 2134322	"P": 1599.0	"F": 7514}
{"v": 1	"t": 2134343	"P": 1603.0	"F": 7682}
{"v": 1	"t": 2134363	"P": 1610.0	"F": 7530}
{"v": 1	"t": 2134384	"P": 1606.5	"F": 7565}
{"v": 1	"t": 2134404	"P": 1596.25	"F": 7681}
{"v": 1	"t": 2134424	"P": 1608.0	"F": 7408}
{"v": 1	"t": 2134445	"P": 1608.5	"F": 7686}
{"v": 1	"t": 2134465	"P": 1595.0	"F": 7562}
{"v": 1	"t": 2134485	"P": 1597.25	"F": 7467}
{"v": 1	"t": 2134506	"P": 1612.5	"F": 7872}
{"v": 1	"t": 2134526	"P": 1590.25	"F": 7482}
{"v": 1	"t": 2134547	"P": 1590.25	"F": 7660}
{"v": 1	"t": 2134567	"P": 1609.0	"F": 7690}
{"v": 1	"t": 2134587	"P": 1613.5	"F": 7597}
{"v": 1	"t": 2134608	"P": 1600.0	"F": 7430}
{"v": 1	"t": 2134628	"P": 1583.25	"F": 7388}
{"v": 1	"t": 2134648	"P": 1597.0	"F": 7370}
{"v": 1	"t": 2134669	"P": 1592.25	"F": 7468}
{"v": 1	"t": 2134689	"P": 1592.75	"F": 7349}
{"v": 1	"t": 2134710	"P": 1615.5	"F": 7441}
{"v": 1	"t": 2134730	"P": 1605.25	"F": 7794}
{"v": 1	"t": 2134750	"P": 1606.25	"F": 7813}
{"v": 1	"t": 2134771	"P": 1604.75	"F": 7378}
{"v": 1	"t": 2134791	"P": 1596.25	"F": 6880	"C": 46.925	"D": 3286	"sn": 54091930088003	"file": "/data/device_log/data0000.out"}
{"v": 1	"t": 2134813	"P": 1579.75	"F": 6817}
{"v": 1	"t": 2134833	"P": 1567.5	"F": 6175}
{"v": 1	"t": 2134854	"P": 1560.5	"F": 5747}
{"v": 1	"t": 2134875	"P": 1555.5	"F": 5114}
{"v": 1	"t": 2134895	"P": 1530.25	"F": 4779}
{"v": 1	"t": 2134916	"P": 1524.5	"F": 4293}
{"v": 1	"t": 2134936	"P": 1531.25	"F": 3871}
{"v": 1	"t": 2134956	"P": 1516.25	"F": 3621}
{"v": 1	"t": 2134977	"P": 1506.5	"F": 3338}
{"v": 1	"t": 2134997	"P": 1518.25	"F": 2966}
{"v": 1	"t": 2135017	"P": 1510.25	"F": 3010}
{"v": 1	"t": 2135038	"P": 1508.5	"F": 3051}
{"v": 1	"t": 2135058	"P": 1522.5	"F": 3123}
{"v": 1	"t": 2135079	"P": 1522.0	"F": 3376}
{"v": 1	"t": 2135099	"P": 1518.25	"F": 3679}
{"v": 1	"t": 2135119	"P": 1532.75	"F": 3676}
{"v": 1	"t": 2135140	"P": 1538.5	"F": 4038}
{"v": 1	"t": 2135160	"P": 1533.5	"F": 4224}
{"v": 1	"t": 2135180	"P": 1528.75	"F": 4224}
{"v": 1	"t": 2135201	"P": 1532.25	"F": 4130}
{"v": 1	"t": 2135221	"P": 1526.5	"F": 3790}
{"v": 1	"t": 2135242	"P": 1511.75	"F": 3489}
{"v": 1	"t": 2135262	"P": 1524.0	"F": 3230}
{"v": 1	"t": 2135282	"P": 1519.25	"F": 2925}
{"v": 1	"t": 2135303	"P": 1505.25	"F": 2783}
{"v": 1	"t": 2135323	"P": 1511.25	"F": 2689}
{"v": 1	"t": 2135343	"P": 1521.75	"F": 2582}
{"v": 1	"t": 2135364	"P": 1513.5	"F": 2618}
{"v": 1	"t": 2135384	"P": 1515.5	"F": 2855}
{"v": 1	"t": 2135404	"P": 1532.0	"F": 3416}
{"v": 1	"t": 2135425	"P": 1532.5	"F": 3686}
{"v": 1	"t": 2135445	"P": 1528.0	"F": 3991}
{"v": 1	"t": 2135466	"P": 1540.5	"F": 4457}
{"v": 1	"t": 2135486	"P": 1556.25	"F": 4744}
{"v": 1	"t": 2135506	"P": 1540.5	"F": 4937}
{"v": 1	"t": 2135527	"P": 1541.75	"F": 4857}
{"v": 1	"t": 2135547	"P": 1537.25	"F": 4740}
{"v": 1	"t": 2135568	"P": 1530.5	"F": 4220}
{"v": 1	"t": 2135588	"P": 1516.5	"F": 3965}
{"v": 1	"t": 2135608	"P": 1518.5	"F": 3355}
{"v": 1	"t": 2135629	"P": 1509.0	"F": 2768}
{"v": 1	"t": 2135649	"P": 1499.0	"F": 2187}
{"v": 1	"t": 2135669	"P": 1511.25	"F": 1877}
{"v": 1	"t": 2135690	"P": 1513.0	"F": 1778}
{"v": 1	"t": 2135710	"P": 1508.0	"F": 1940}
{"v": 1	"t": 2135731	"P": 1514.5	"F": 2341}
{"v": 1	"t": 2135751	"P": 1529.5	"F": 2973}
{"v": 1	"t": 2135771	"P": 1524.0	"F": 3430}
{"v": 1	"t": 2135792	"P": 1527.0	"F": 3885}
{"v": 1	"t": 2135812	"P": 1545.5	"F": 4010	"C": 46.925	"D": 3286	"sn": 54091930088003	"file": "/data/device_log/data0000.out"	"CO2": 2077.06640625	"Tp": 26.14556884765625	"H": 23.457660675048828}
{"v": 1	"t": 2135834	"P": 1541.0	"F": 4327}
{"v": 1	"t": 2135854	"P": 1532.5	"F": 4350}
{"v": 1	"t": 2135877	"P": 1546.75	"F": 4345}
{"v": 1	"t": 2135897	"P": 1535.0	"F": 4071}
{"v": 1	"t": 2135918	"P": 1529.5	"F": 4093}
{"v": 1	"t": 2135938	"P": 1532.0	"F": 3815}
{"v": 1	"t": 2135959	"P": 1527.75	"F": 3779}
{"v": 1	"t": 2135979	"P": 1519.5	"F": 3707}
{"v": 1	"t": 2135999	"P": 1514.5	"F": 3452}
{"v": 1	"t": 2136020	"P": 1528.5	"F": 3102}
{"v": 1	"t": 2136040	"P": 1509.25	"F": 2947}
{"v": 1	"t": 2136060	"P": 1504.75	"F": 2864}
{"v": 1	"t": 2136081	"P": 1516.75	"F": 2882}
{"v": 1	"t": 2136101	"P": 1515.5	"F": 2697}
{"v": 1	"t": 2136122	"P": 1514.75	"F": 2946}
{"v": 1	"t": 2136142	"P": 1523.75	"F": 3211}
{"v": 1	"t": 2136162	"P": 1528.75	"F": 3449}
{"v": 1	"t": 2136183	"P": 1522.5	"F": 3657}
{"v": 1	"t": 2136203	"P": 1532.75	"F": 3837}
{"v": 1	"t": 2136224	"P": 1534.5	"F": 4328}
{"v": 1	"t": 2136245	"P": 1551.25	"F": 4574}
{"v": 1	"t": 2136265	"P": 1546.5	"F": 4727}
{"v": 1	"t": 2136285	"P": 1547.5	"F": 5074}
{"v": 1	"t": 2136306	"P": 1566.25	"F": 5435}
{"v": 1	"t": 2136326	"P": 1561.75	"F": 5468}
{"v": 1	"t": 2136347	"P": 1553.25	"F": 5636}
{"v": 1	"t": 2136367	"P": 1567.5	"F": 5838}
{"v": 1	"t": 2136387	"P": 1576.75	"F": 5917}
{"v": 1	"t": 2136408	"P": 1570.25	"F": 6182}
{"v": 1	"t": 2136428	"P": 1572.25	"F": 6311}
{"v": 1	"t": 2136448	"P": 1581.25	"F": 6379}
{"v": 1	"t": 2136469	"P": 1573.75	"F": 6493}
{"v": 1	"t": 2136489	"P": 1567.75	"F": 6661}
{"v": 1	"t": 2136510	"P": 1581.75	"F": 6502}
{"v": 1	"t": 2136530	"P": 1583.5	"F": 6768}
{"v": 1	"t": 2136550	"P": 1582.25	"F": 6821}
{"v": 1	"t": 2136571	"P": 1584.5	"F": 6507}
{"v": 1	"t": 2136591	"P": 1572.75	"F": 6516}
{"v": 1	"t": 2136611	"P": 1577.75	"F": 6534}
{"v": 1	"t": 2136632	"P": 1576.5	"F": 6710}
{"v": 1	"t": 2136652	"P": 1599.75	"F": 7025}
{"v": 1	"t": 2136673	"P": 1577.75	"F": 7044}
{"v": 1	"t": 2136693	"P": 1589.25	"F": 6823}
{"v": 1	"t": 2136713	"P": 1605.0	"F": 7122}
{"v": 1	"t": 2136734	"P": 1605.0	"F": 7715}
{"v": 1	"t": 2136754	"P": 1591.0	"F": 7536}
{"v": 1	"t": 2136775	"P": 1598.25	"F": 7524}
{"v": 1	"t": 2136795	"P": 1608.75	"F": 7408}
{"v": 1	"t": 2136815	"P": 1600.0	"F": 7796}
{"v": 1	"t": 2136836	"P": 1607.25	"F": 7101	"C": 46.965	"D": 3286	"sn": 54091930088003	"file": "/data/device_log/data0000.out"}
{"v": 1	"t": 2136857	"P": 1603.75	"F": 7338}
{"v": 1	"t": 2136877	"P": 1602.75	"F": 7661}
{"v": 1	"t": 2136899	"P": 1601.25	"F": 7630}
{"v": 1	"t": 2136919	"P": 1602.5	"F": 7361}
{"v": 1	"t": 2136939	"P": 1602.25	"F": 7514}
{"v": 1	"t": 2136960	"P": 1602.0	"F": 7616}
{"v": 1	"t": 2136980	"P": 1598.5	"F": 7504}
{"v": 1	"t": 2137000	"P": 1591.0	"F": 7132}
{"v": 1	"t": 2137021	"P": 1599.0	"F": 7064}
{"v": 1	"t": 2137041	"P": 1590.75	"F": 6848}
{"v": 1	"t": 2137061	"P": 1585.25	"F": 6796}
{"v": 1	"t": 2137082	"P": 1581.5	"F": 6592}
{"v": 1	"t": 2137102	"P": 1593.5	"F": 6962}
{"v": 1	"t": 2137122	"P": 1585.0	"F": 6820}
{"v": 1	"t": 2137143	"P": 1577.0	"F": 6771}
{"v": 1	"t": 2137163	"P": 1598.0	"F": 6889}
{"v": 1	"t": 2137183	"P": 1594.0	"F": 6955}
{"v": 1	"t": 2137204	"P": 1589.0	"F": 6984}
{"v": 1	"t": 2137224	"P": 1578.25	"F": 6931}
{"v": 1	"t": 2137245	"P": 1595.0	"F": 6564}
{"v": 1	"t": 2137265	"P": 1590.5	"F": 6580}
{"v": 1	"t": 2137285	"P": 1585.25	"F": 6563}
{"v": 1	"t": 2137306	"P": 1586.25	"F": 6568}
{"v": 1	"t": 2137326	"P": 1593.75	"F": 6826}
{"v": 1	"t": 2137347	"P": 1577.75	"F": 6497}
{"v": 1	"t": 2137367	"P": 1582.0	"F": 6439}
{"v": 1	"t": 2137387	"P": 1583.25	"F": 6430}
{"v": 1	"t": 2137408	"P": 1578.25	"F": 6410}
{"v": 1	"t": 2137428	"P": 1572.75	"F": 6503}
{"v": 1	"t": 2137448	"P": 1591.25	"F": 6655}
{"v": 1	"t": 2137469	"P": 1585.0	"F": 6832}
{"v": 1	"t": 2137489	"P": 1583.5	"F": 6589}
{"v": 1	"t": 2137509	"P": 1581.0	"F": 7099}
{"v": 1	"t": 2137529	"P": 1610.75	"F": 7479}
{"v": 1	"t": 2137550	"P": 1602.75	"F": 7712}
{"v": 1	"t": 2137570	"P": 1600.0	"F": 7116}
{"v": 1	"t": 2137590	"P": 1600.5	"F": 7371}
{"v": 1	"t": 2137611	"P": 1605.5	"F": 7242}
{"v": 1	"t": 2137631	"P": 1596.75	"F": 7583}
{"v": 1	"t": 2137651	"P": 1587.5	"F": 7391}
{"v": 1	"t": 2137672	"P": 1596.25	"F": 7173}
{"v": 1	"t": 2137692	"P": 1615.5	"F": 7768}
{"v": 1	"t": 2137712	"P": 1620.0	"F": 8438}
{"v": 1	"t": 2137733	"P": 1621.75	"F": 9058}
{"v": 1	"t": 2137753	"P": 1617.75	"F": 8378}
{"v": 1	"t": 2137773	"P": 1632.5	"F": 8384}
{"v": 1	"t": 2137794	"P": 1614.5	"F": 8128}
{"v": 1	"t": 2137814	"P": 1614.0	"F": 7977}
{"v": 1	"t": 2137835	"P": 1625.0	"F": 8022}
{"v": 1	"t": 2137855	"P": 1613.25	"F": 8188	"C": 46.91	"D": 3286	"sn": 54091930088003	"file": "/data/device_log/data0000.out"	"CO2": 3286.021728515625	"Tp": 26.132217407226562	"H": 23.32430648803711}
{"v": 1	"t": 2137877	"P": 1620.75	"F": 8139}
{"v": 1	"t": 2137897	"P": 1630.25	"F": 8760}
{"v": 1	"t": 2137918	"P": 1641.0	"F": 9178}
{"v": 1	"t": 2137939	"P": 1628.5	"F": 9120}
{"v": 1	"t": 2137959	"P": 1619.0	"F": 8957}
{"v": 1	"t": 2137979	"P": 1629.5	"F": 8494}
{"v": 1	"t": 2138000	"P": 1628.25	"F": 8527}
{"v": 1	"t": 2138020	"P": 1617.25	"F": 8224}
{"v": 1	"t": 2138040	"P": 1616.25	"F": 8242}
{"v": 1	"t": 2138061	"P": 1627.5	"F": 8253}
{"v": 1	"t": 2138081	"P": 1625.5	"F": 8240}
{"v": 1	"t": 2138101	"P": 1617.5	"F": 8617}
{"v": 1	"t": 2138122	"P": 1616.25	"F": 8704}
{"v": 1	"t": 2138142	"P": 1633.5	"F": 8413}
{"v": 1	"t": 2138162	"P": 1625.0	"F": 8506}
{"v": 1	"t": 2138183	"P": 1628.0	"F": 8772}
{"v": 1	"t": 2138203	"P": 1630.0	"F": 8745}
{"v": 1	"t": 2138223	"P": 1649.5	"F": 9295}
{"v": 1	"t": 2138244	"P": 1648.75	"F": 9927}
{"v": 1	"t": 2138264	"P": 1647.0	"F": 10007}
{"v": 1	"t": 2138284	"P": 1654.25	"F": 9318}
{"v": 1	"t": 2138305	"P": 1660.5	"F": 9952}
{"v": 1	"t": 2138325	"P": 1652.25	"F": 10257}
{"v": 1	"t": 2138345	"P": 1665.75	"F": 10639}
{"v": 1	"t": 2138366	"P": 1665.25	"F": 10495}
{"v": 1	"t": 2138386	"P": 1667.25	"F": 10509}
{"v": 1	"t": 2138407	"P": 1664.5	"F": 11025}
{"v": 1	"t": 2138427	"P": 1678.75	"F": 10852}
{"v": 1	"t": 2138447	"P": 1672.5	"F": 11103}
{"v": 1	"t": 2138468	"P": 1654.25	"F": 10678}
{"v": 1	"t": 2138488	"P": 1658.25	"F": 9961}
{"v": 1	"t": 2138508	"P": 1662.0	"F": 9520}
{"v": 1	"t": 2138529	"P": 1653.25	"F": 9701}
{"v": 1	"t": 2138549	"P": 1639.75	"F": 9919}
{"v": 1	"t": 2138569	"P": 1656.25	"F": 10025}
{"v": 1	"t": 2138590	"P": 1656.0	"F": 9908}
{"v": 1	"t": 2138610	"P": 1646.5	"F": 9948}
{"v": 1	"t": 2138630	"P": 1652.75	"F": 10402}
{"v": 1	"t": 2138651	"P": 1664.75	"F": 10727}
{"v": 1	"t": 2138671	"P": 1651.25	"F": 10652}
{"v": 1	"t": 2138691	"P": 1652.0	"F": 10014}
{"v": 1	"t": 2138712	"P": 1647.25	"F": 9919}
{"v": 1	"t": 2138732	"P": 1652.75	"F": 9670}
{"v": 1	"t": 2138752	"P": 1640.5	"F": 9740}
{"v": 1	"t": 2138773	"P": 1634.75	"F": 9092}
{"v": 1	"t": 2138793	"P": 1640.25	"F": 9189}
{"v": 1	"t": 2138813	"P": 1648.0	"F": 9119}
{"v": 1	"t": 2138834	"P": 1640.25	"F": 9533}
{"v": 1	"t": 2138854	"P": 1623.5	"F": 9132}
{"v": 1	"t": 2138874	"P": 1635.25	"F": 9289	"C": 46.905	"D": 3286	"sn": 54091930088003	"file": "/data/device_log/data0000.out"}
{"v": 1	"t": 2138896	"P": 1644.0	"F": 9242}
{"v": 1	"t": 2138916	"P": 1635.25	"F": 9578}
{"v": 1	"t": 2138938	"P": 1626.5	"F": 9686}
{"v": 1	"t": 2138958	"P": 1627.75	"F": 9009}
{"v": 1	"t": 2138979	"P": 1637.0	"F": 8628}
{"v": 1	"t": 2138999	"P": 1625.25	"F": 8909}
{"v": 1	"t": 2139019	"P": 1633.0	"F": 8628}
{"v": 1	"t": 2139040	"P": 1627.5	"F": 8502}
{"v": 1	"t": 2139060	"P": 1630.5	"F": 8405}
{"v": 1	"t": 2139080	"P": 1613.0	"F": 8139}
{"v": 1	"t": 2139101	"P": 1624.5	"F": 8141}
{"v": 1	"t": 2139121	"P": 1640.0	"F": 8670}
{"v": 1	"t": 2139141	"P": 1638.75	"F": 9220}
{"v": 1	"t": 2139162	"P": 1637.0	"F": 9140}
{"v": 1	"t": 2139182	"P": 1659.75	"F": 8969}
{"v": 1	"t": 2139202	"P": 1656.5	"F": 9352}
{"v": 1	"t": 2139223	"P": 1653.5	"F": 9845}
{"v": 1	"t": 2139243	"P": 1654.25	"F": 10462}
{"v": 1	"t": 2139263	"P": 1669.5	"F": 10014}
{"v": 1	"t": 2139284	"P": 1647.5	"F": 9162}
{"v": 1	"t": 2139304	"P": 1633.5	"F": 9054}
{"v": 1	"t": 2139324	"P": 1636.0	"F": 8734}
{"v": 1	"t": 2139345	"P": 1646.25	"F": 9298}
{"v": 1	"t": 2139365	"P": 1628.25	"F": 9244}
{"v": 1	"t": 2139385	"P": 1633.0	"F": 8984}
{"v": 1	"t": 2139406	"P": 1631.0	"F": 9376}
{"v": 1	"t": 2139426	"P": 1633.25	"F": 8899}
{"v": 1	"t": 2139446	"P": 1637.0	"F": 8986}
{"v": 1	"t": 2139467	"P": 1638.75	"F": 9158}
{"v": 1	"t": 2139487	"P": 1632.25	"F": 8916}
{"v": 1	"t": 2139508	"P": 1622.5	"F": 8646}
{"v": 1	"t": 2139528	"P": 1637.75	"F": 8794}
{"v": 1	"t": 2139549	"P": 1629.0	"F": 8457}
{"v": 1	"t": 2139569	"P": 1620.0	"F": 8458}
{"v": 1	"t": 2139590	"P": 1628.75	"F": 8816}
{"v": 1	"t": 2139610	"P": 1625.0	"F": 8557}
{"v": 1	"t": 2139631	"P": 1629.25	"F": 8646}
{"v": 1	"t": 2139651	"P": 1634.0	"F": 8245}
{"v": 1	"t": 2139672	"P": 1613.75	"F": 8573}
{"v": 1	"t": 2139692	"P": 1636.25	"F": 8320}
{"v": 1	"t": 2139712	"P": 1624.5	"F": 8792}
{"v": 1	"t": 2139733	"P": 1611.75	"F": 8471}
{"v": 1	"t": 2139753	"P": 1623.25	"F": 8579}
{"v": 1	"t": 2139774	"P": 1628.25	"F": 8519}
{"v": 1	"t": 2139794	"P": 1618.25	"F": 8317}
{"v": 1	"t": 2139814	"P": 1622.25	"F": 8371}
{"v": 1	"t": 2139835	"P": 1619.25	"F": 8332}
{"v": 1	"t": 2139855	"P": 1630.5	"F": 8398}
{"v": 1	"t": 2139875	"P": 1637.25	"F": 9217}
{"v": 1	"t": 2139896	"P": 1662.0	"F": 9356	"C": 46.915	"D": 3286	"sn": 54091930088003	"file": "/data/device_log/data0000.out"	"CO2": 3896.028564453125	"Tp": 26.118865966796875	"H": 22.18107032775879}
{"v": 1	"t": 2139917	"P": 1658.75	"F": 9595}
{"v": 1	"t": 2139938	"P": 1664.5	"F": 10355}
{"v": 1	"t": 2139960	"P": 1680.5	"F": 11985}
{"v": 1	"t": 2139980	"P": 1690.75	"F": 11284}
{"v": 1	"t": 2140000	"P": 1680.75	"F": 11935}
{"v": 1	"t": 2140021	"P": 1708.75	"F": 11897}
{"v": 1	"t": 2140041	"P": 1705.25	"F": 11946}
{"v": 1	"t": 2140061	"P": 1691.75	"F": 11969}
{"v": 1	"t": 2140082	"P": 1681.5	"F": 11487}
{"v": 1	"t": 2140102	"P": 1679.25	"F": 11913}
{"v": 1	"t": 2140122	"P": 1678.5	"F": 11340}
{"v": 1	"t": 2140143	"P": 1667.0	"F": 11120}
{"v": 1	"t": 2140163	"P": 1678.0	"F": 11411}
{"v": 1	"t": 2140183	"P": 1660.75	"F": 10772}
{"v": 1	"t": 2140204	"P": 1659.5	"F": 10677}
{"v": 1	"t": 2140224	"P": 1655.0	"F": 10355}
{"v": 1	"t": 2140244	"P": 1654.25	"F": 10009}
{"v": 1	"t": 2140265	"P": 1647.25	"F": 9136}
{"v": 1	"t": 2140285	"P": 1630.25	"F": 9497}
{"v": 1	"t": 2140306	"P": 1646.5	"F": 9131}
{"v": 1	"t": 2140326	"P": 1626.5	"F": 9185}
{"v": 1	"t": 2140347	"P": 1625.5	"F": 8908}
{"v": 1	"t": 2140367	"P": 1632.75	"F": 8736}
{"v": 1	"t": 2140387	"P": 1635.5	"F": 8813}
{"v": 1	"t": 2140408	"P": 1626.75	"F": 8679}
{"v": 1	"t": 2140428	"P": 1624.5	"F": 9085}
{"v": 1	"t": 2140448	"P": 1630.75	"F": 8820}
{"v": 1	"t": 2140469	"P": 1637.0	"F": 8586}
{"v": 1	"t": 2140489	"P": 1628.0	"F": 8633}
{"v": 1	"t": 2140509	"P": 1622.5	"F": 8499}
{"v": 1	"t": 2140530	"P": 1632.5	"F": 8595}
{"v": 1	"t": 2140550	"P": 1633.25	"F": 8471}
{"v": 1	"t": 2140570	"P": 1612.25	"F": 8260}
{"v": 1	"t": 2140591	"P": 1623.0	"F": 8871}
{"v": 1	"t": 2140611	"P": 1639.5	"F": 9034}
{"v": 1	"t": 2140631	"P": 1619.0	"F": 9280}
{"v": 1	"t": 2140652	"P": 1625.5	"F": 9342}
{"v": 1	"t": 2140672	"P": 1633.0	"F": 9302}
{"v": 1	"t": 2140692	"P": 1637.0	"F": 9260}
{"v": 1	"t": 2140713	"P": 1628.25	"F": 9137}
{"v": 1	"t": 2140733	"P": 1626.5	"F": 9331}
{"v": 1	"t": 2140753	"P": 1648.25	"F": 9412}
{"v": 1	"t": 2140774	"P": 1653.25	"F": 9892}
{"v": 1	"t": 2140794	"P": 1633.25	"F": 9640}
{"v": 1	"t": 2140814	"P": 1641.0	"F": 9735}
{"v": 1	"t": 2140835	"P": 1652.25	"F": 9855}
{"v": 1	"t": 2140855	"P": 1650.5	"F": 10145}
{"v": 1	"t": 2140875	"P": 1645.75	"F": 9807}
{"v": 1	"t": 2140896	"P": 1654.25	"F": 10157}
{"v": 1	"t": 2140916	"P": 1652.5	"F": 9436	"C": 46.895	"D": 3286	"sn": 54091930088003	"file": "/data/device_log/data0000.out"}
{"v": 1	"t": 2140937	"P": 1634.75	"F": 9517}
{"v": 1	"t": 2140957	"P": 1649.75	"F": 9267}
{"v": 1	"t": 2140979	"P": 1633.0	"F": 9155}
{"v": 1	"t": 2140999	"P": 1654.0	"F": 9228}
{"v": 1	"t": 2141020	"P": 1643.0	"F": 9133}
{"v": 1	"t": 2141040	"P": 1643.75	"F": 9542}
{"v": 1	"t": 2141060	"P": 1629.5	"F": 9477}
{"v": 1	"t": 2141081	"P": 1652.0	"F": 9563}
{"v": 1	"t": 2141101	"P": 1666.5	"F": 10482}
{"v": 1	"t": 2141122	"P": 1645.75	"F": 10117}
{"v": 1	"t": 2141142	"P": 1653.5	"F": 10727}
{"v": 1	"t": 2141162	"P": 1662.75	"F": 10208}
{"v": 1	"t": 2141183	"P": 1640.0	"F": 9935}
{"v": 1	"t": 2141203	"P": 1645.0	"F": 9943}
{"v": 1	"t": 2141223	"P": 1648.0	"F": 9203}
{"v": 1	"t": 2141244	"P": 1638.25	"F": 8727}
{"v": 1	"t": 2141264	"P": 1623.75	"F": 8722}
{"v": 1	"t": 2141284	"P": 1627.0	"F": 8906}
{"v": 1	"t": 2141305	"P": 1638.75	"F": 8573}
{"v": 1	"t": 2141325	"P": 1630.75	"F": 8727}
{"v": 1	"t": 2141345	"P": 1619.75	"F": 8798}
{"v": 1	"t": 2141366	"P": 1641.25	"F": 8588}
{"v": 1	"t": 2141386	"P": 1633.0	"F": 8131}
{"v": 1	"t": 2141407	"P": 1611.0	"F": 8566}
{"v": 1	"t": 2141427	"P": 1625.75	"F": 8413}
{"v": 1	"t": 2141447	"P": 1627.75	"F": 8329}
{"v": 1	"t": 2141468	"P": 1621.75	"F": 8413}
{"v": 1	"t": 2141488	"P": 1622.0	"F": 8742}
{"v": 1	"t": 2141508	"P": 1640.5	"F": 8968}
{"v": 1	"t": 2141529	"P": 1641.0	"F": 9279}
{"v": 1	"t": 2141549	"P": 1637.0	"F": 9564}
{"v": 1	"t": 2141569	"P": 1637.25	"F": 9436}
{"v": 1	"t": 2141590	"P": 1651.25	"F": 9287}
{"v": 1	"t": 2141610	"P": 1652.5	"F": 9364}
{"v": 1	"t": 2141630	"P": 1630.5	"F": 8919}
{"v": 1	"t": 2141651	"P": 1642.25	"F": 9200}
{"v": 1	"t": 2141671	"P": 1640.75	"F": 9366}
{"v": 1	"t": 2141691	"P": 1633.75	"F": 8874}
{"v": 1	"t": 2141712	"P": 1627.25	"F": 9378}
{"v": 1	"t": 2141732	"P": 1645.5	"F": 9234}
{"v": 1	"t": 2141752	"P": 1649.25	"F": 9453}
{"v": 1	"t": 2141773	"P": 1627.25	"F": 9099}
{"v": 1	"t": 2141793	"P": 1631.25	"F": 9213}
{"v": 1	"t": 2141813	"P": 1647.25	"F": 9011}
{"v": 1	"t": 2141834	"P": 1638.75	"F": 9109}
{"v": 1	"t": 2141854	"P": 1625.0	"F": 8905}
{"v": 1	"t": 2141874	"P": 1621.5	"F": 8930}
{"v": 1	"t": 2141895	"P": 1642.0	"F": 8841}
{"v": 1	"t": 2141915	"P": 1618.75	"F": 8839}
{"v": 1	"t": 2141936	"P": 1636.0	"F": 8756	"C": 46.89	"D": 3286	"sn": 54091930088003	"file": "/data/device_log/data0000.out"	"CO2": 5369.0107421875	"Tp": 26.118865966796875	"H": 21.66229248046875}
{"v": 1	"t": 2141957	"P": 1643.5	"F": 8969}
{"v": 1	"t": 2141977	"P": 1637.0	"F": 9043}
{"v": 1	"t": 2141998	"P": 1628.75	"F": 8684}
{"v": 1	"t": 2142019	"P": 1611.75	"F": 8040}
{"v": 1	"t": 2142039	"P": 1601.75	"F": 7554}
{"v": 1	"t": 2142059	"P": 1595.75	"F": 7028}
{"v": 1	"t": 2142080	"P": 1577.25	"F": 6624}
{"v": 1	"t": 2142101	"P": 1563.5	"F": 5898}
{"v": 1	"t": 2142120	"P": 1542.75	"F": 5188}
{"v": 1	"t": 2142141	"P": 1546.25	"F": 4715}
{"v": 1	"t": 2142161	"P": 1531.25	"F": 4486}
{"v": 1	"t": 2142181	"P": 1517.0	"F": 3935}
{"v": 1	"t": 2142202	"P": 1508.5	"F": 3414}
{"v": 1	"t": 2142222	"P": 1520.25	"F": 3104}
{"v": 1	"t": 2142242	"P": 1513.0	"F": 2747}
{"v": 1	"t": 2142263	"P": 1501.5	"F": 2577}
{"v": 1	"t": 2142283	"P": 1518.5	"F": 2671}
{"v": 1	"t": 2142303	"P": 1523.0	"F": 2925}
{"v": 1	"t": 2142324	"P": 1524.75	"F": 3628}
{"v": 1	"t": 2142344	"P": 1530.0	"F": 4189}
{"v": 1	"t": 2142364	"P": 1549.75	"F": 4893}
{"v": 1	"t": 2142385	"P": 1556.75	"F": 5008}
{"v": 1	"t": 2142405	"P": 1552.0	"F": 4869}
{"v": 1	"t": 2142425	"P": 1560.0	"F": 5314}
{"v": 1	"t": 2142446	"P": 1567.5	"F": 5548}
{"v": 1	"t": 2142466	"P": 1564.5	"F": 5845}
{"v": 1	"t": 2142487	"P": 1569.0	"F": 6095}
{"v": 1	"t": 2142507	"P": 1574.75	"F": 6171}
{"v": 1	"t": 2142527	"P": 1570.75	"F": 6182}
{"v": 1	"t": 2142548	"P": 1563.25	"F": 6255}
{"v": 1	"t": 2142568	"P": 1575.25	"F": 6504}
{"v": 1	"t": 2142588	"P": 1583.25	"F": 6550}
{"v": 1	"t": 2142609	"P": 1572.5	"F": 6582}
{"v": 1	"t": 2142629	"P": 1574.0	"F": 6439}
{"v": 1	"t": 2142649	"P": 1586.25	"F": 6497}
{"v": 1	"t": 2142670	"P": 1580.75	"F": 6660}
{"v": 1	"t": 2142690	"P": 1584.0	"F": 6545}
{"v": 1	"t": 2142710	"P": 1573.5	"F": 6620}
{"v": 1	"t": 2142731	"P": 1602.5	"F": 6723}
{"v": 1	"t": 2142751	"P": 1587.25	"F": 6766}
{"v": 1	"t": 2142771	"P": 1589.25	"F": 7254}
{"v": 1	"t": 2142792	"P": 1586.0	"F": 7014}
{"v": 1	"t": 2142812	"P": 1592.75	"F": 7138}
{"v": 1	"t": 2142832	"P": 1581.5	"F": 6980}
{"v": 1	"t": 2142853	"P": 1571.0	"F": 6591}
{"v": 1	"t": 2142873	"P": 1575.75	"F": 6154}
{"v": 1	"t": 2142893	"P": 1576.0	"F": 6256}
{"v": 1	"t": 2142914	"P": 1577.0	"F": 5936}
{"v": 1	"t": 2142934	"P": 1575.5	"F": 5912}
{"v": 1	"t": 2142954	"P": 1588.5	"F": 6287	"C": 46.93	"D": 3286	"sn": 54091930088003	"file": "/data/device_log/data0000.out"}
{"v": 1	"t": 2142975	"P": 1582.75	"F": 7034}
{"v": 1	"t": 2142996	"P": 1586.75	"F": 7184}
{"v": 1	"t": 2143017	"P": 1602.5	"F": 7432}
{"v": 1	"t": 2143038	"P": 1594.75	"F": 7516}
{"v": 1	"t": 2143058	"P": 1606.5	"F": 7307}
{"v": 1	"t": 2143079	"P": 1591.75	"F": 7058}
{"v": 1	"t": 2143099	"P": 1591.75	"F": 6767}
{"v": 1	"t": 2143120	"P": 1600.0	"F": 6467}
{"v": 1	"t": 2143140	"P": 1594.5	"F": 7039}
{"v": 1	"t": 2143161	"P": 1608.5	"F": 7435}
{"v": 1	"t": 2143181	"P": 1610.75	"F": 7736}
{"v": 1	"t": 2143202	"P": 1605.0	"F": 8794}
{"v": 1	"t": 2143222	"P": 1626.5	"F": 8632}
{"v": 1	"t": 2143243	"P": 1625.0	"F": 8563}
{"v": 1	"t": 2143263	"P": 1622.75	"F": 9178}
{"v": 1	"t": 2143283	"P": 1626.5	"F": 8715}
{"v": 1	"t": 2143304	"P": 1622.5	"F": 8491}
{"v": 1	"t": 2143324	"P": 1608.25	"F": 8100}
{"v": 1	"t": 2143344	"P": 1613.25	"F": 7362}
{"v": 1	"t": 2143365	"P": 1615.25	"F": 7344}
{"v": 1	"t": 2143385	"P": 1609.25	"F": 7227}
{"v": 1	"t": 2143405	"P": 1610.25	"F": 7179}
{"v": 1	"t": 2143426	"P": 1618.25	"F": 7967}
{"v": 1	"t": 2143446	"P": 1615.75	"F": 8491}
{"v": 1	"t": 2143466	"P": 1610.5	"F": 8859}
{"v": 1	"t": 2143487	"P": 1613.0	"F": 8684}
{"v": 1	"t": 2143507	"P": 1622.0	"F": 8795}
{"v": 1	"t": 2143527	"P": 1605.75	"F": 8346}
{"v": 1	"t": 2143548	"P": 1601.75	"F": 7622}
{"v": 1	"t": 2143568	"P": 1592.25	"F": 7397}
{"v": 1	"t": 2143588	"P": 1606.25	"F": 7367}
{"v": 1	"t": 2143609	"P": 1594.0	"F": 7356}
{"v": 1	"t": 2143629	"P": 1599.25	"F": 7264}
{"v": 1	"t": 2143649	"P": 1604.0	"F": 7696}
{"v": 1	"t": 2143670	"P": 1627.0	"F": 8396}
{"v": 1	"t": 2143690	"P": 1629.75	"F": 9035}
{"v": 1	"t": 2143710	"P": 1638.5	"F": 9389}
{"v": 1	"t": 2143731	"P": 1651.5	"F": 9660}
{"v": 1	"t": 2143751	"P": 1646.25	"F": 9330}
{"v": 1	"t": 2143772	"P": 1644.5	"F": 9317}
{"v": 1	"t": 2143792	"P": 1653.0	"F": 9713}
{"v": 1	"t": 2143812	"P": 1633.75	"F": 9220}
{"v": 1	"t": 2143833	"P": 1621.0	"F": 8421}
{"v": 1	"t": 2143853	"P": 1606.0	"F": 8012}
{"v": 1	"t": 2143873	"P": 1611.25	"F": 7640}
{"v": 1	"t": 2143894	"P": 1590.25	"F": 7219}
{"v": 1	"t": 2143914	"P": 1570.75	"F": 6992}
{"v": 1	"t": 2143934	"P": 1571.0	"F": 6501}
{"v": 1	"t": 2143955	"P": 1564.5	"F": 5915}
{"v": 1	"t": 2143975	"P": 1543.25	"F": 5242	"C": 46.945	"D": 3286	"sn": 54091930088003	"file": "/data/device_log/data0000.out"	"CO2": 4181.34130859375	"Tp": 26.118865966796875	"H": 21.662166595458984}
{"v": 1	"t": 2143997	"P": 1538.25	"F": 4849}
{"v": 1	"t": 2144017	"P": 1538.75	"F": 4446}
{"v": 1	"t": 2144039	"P": 1513.5	"F": 3957}
{"v": 1	"t": 2144059	"P": 1523.5	"F": 3466}
{"v": 1	"t": 2144080	"P": 1524.5	"F": 3234}
{"v": 1	"t": 2144100	"P": 1507.5	"F": 2867}
{"v": 1	"t": 2144120	"P": 1503.5	"F": 2614}
{"v": 1	"t": 2144141	"P": 1516.0	"F": 2228}
{"v": 1	"t": 2144161	"P": 1507.75	"F": 2127}
{"v": 1	"t": 2144181	"P": 1500.25	"F": 1962}
{"v": 1	"t": 2144202	"P": 1503.0	"F": 1736}
{"v": 1	"t": 2144222	"P": 1510.0	"F": 1548}
{"v": 1	"t": 2144243	"P": 1498.25	"F": 1380}
{"v": 1	"t": 2144263	"P": 1492.5	"F": 1394}
{"v": 1	"t": 2144283	"P": 1506.75	"F": 1390}
{"v": 1	"t": 2144304	"P": 1506.5	"F": 1414}
{"v": 1	"t": 2144324	"P": 1496.75	"F": 1329}
{"v": 1	"t": 2144344	"P": 1512.0	"F": 1350}
{"v": 1	"t": 2144365	"P": 1508.25	"F": 1490}
{"v": 1	"t": 2144385	"P": 1504.5	"F": 1582}
{"v": 1	"t": 2144405	"P": 1503.25	"F": 1764}
{"v": 1	"t": 2144426	"P": 1525.5	"F": 2090}
{"v": 1	"t": 2144446	"P": 1518.75	"F": 2570}
{"v": 1	"t": 2144466	"P": 1520.25	"F": 3170}
{"v": 1	"t": 2144487	"P": 1530.0	"F": 3664}
{"v": 1	"t": 2144507	"P": 1538.5	"F": 4223}
{"v": 1	"t": 2144528	"P": 1538.75	"F": 4463}
{"v": 1	"t": 2144548	"P": 1541.75	"F": 4766}
{"v": 1	"t": 2144568	"P": 1556.75	"F": 4893}
{"v": 1	"t": 2144589	"P": 1547.75	"F": 5077}
{"v": 1	"t": 2144609	"P": 1552.25	"F": 5145}
{"v": 1	"t": 2144629	"P": 1563.75	"F": 5535}
{"v": 1	"t": 2144650	"P": 1574.0	"F": 5741}
{"v": 1	"t": 2144670	"P": 1574.5	"F": 5949}
{"v": 1	"t": 2144690	"P": 1571.75	"F": 6229}
{"v": 1	"t": 2144711	"P": 1572.0	"F": 6323}
{"v": 1	"t": 2144731	"P": 1583.75	"F": 6434}
{"v": 1	"t": 2144751	"P": 1575.0	"F": 6561}
{"v": 1	"t": 2144772	"P": 1573.0	"F": 6254}
{"v": 1	"t": 2144792	"P": 1578.25	"F": 6287}
{"v": 1	"t": 2144812	"P": 1581.0	"F": 6359}
{"v": 1	"t": 2144833	"P": 1585.75	"F": 6550}
{"v": 1	"t": 2144853	"P": 1588.5	"F": 6807}
{"v": 1	"t": 2144874	"P": 1579.5	"F": 6879}
{"v": 1	"t": 2144894	"P": 1587.75	"F": 6646}
{"v": 1	"t": 2144915	"P": 1595.25	"F": 6850}
{"v": 1	"t": 2144935	"P": 1590.5	"F": 6804}
{"v": 1	"t": 2144955	"P": 1593.0	"F": 6993}
{"v": 1	"t": 2144976	"P": 1608.0	"F": 6665}
{"v": 1	"t": 2144996	"P": 1598.0	"F": 6907	"C": 46.91	"D": 3286	"sn": 54091930088003	"file": "/data/device_log/data0000.out"}
{"v": 1	"t": 2145017	"P": 1597.75	"F": 7125}
{"v": 1	"t": 2145037	"P": 1606.5	"F": 7402}
{"v": 1	"t": 2145059	"P": 1604.75	"F": 7560}
{"v": 1	"t": 2145079	"P": 1617.75	"F": 7647}
{"v": 1	"t": 2145100	"P": 1613.25	"F": 7826}
{"v": 1	"t": 2145120	"P": 1604.0	"F": 7923}
{"v": 1	"t": 2145140	"P": 1610.5	"F": 7937}
{"v": 1	"t": 2145161	"P": 1614.5	"F": 7875}
{"v": 1	"t": 2145181	"P": 1624.5	"F": 8149}
{"v": 1	"t": 2145201	"P": 1607.75	"F": 8163}
{"v": 1	"t": 2145222	"P": 1615.25	"F": 8447}
{"v": 1	"t": 2145242	"P": 1623.25	"F": 8374}
{"v": 1	"t": 2145262	"P": 1634.5	"F": 8606}
{"v": 1	"t": 2145283	"P": 1628.25	"F": 8667}
{"v": 1	"t": 2145303	"P": 1624.5	"F": 9062}
{"v": 1	"t": 2145323	"P": 1637.0	"F": 9059}
{"v": 1	"t": 2145344	"P": 1634.25	"F": 8754}
{"v": 1	"t": 2145364	"P": 1621.25	"F": 9102}
{"v": 1	"t": 2145384	"P": 1639.75	"F": 9267}
{"v": 1	"t": 2145405	"P": 1638.5	"F": 8853}
{"v": 1	"t": 2145425	"P": 1618.75	"F": 8658}
{"v": 1	"t": 2145446	"P": 1642.25	"F": 8727}
{"v": 1	"t": 2145466	"P": 1627.75	"F": 8801}
{"v": 1	"t": 2145486	"P": 1619.5	"F": 8861}
{"v": 1	"t": 2145507	"P": 1633.5	"F": 8881}
{"v": 1	"t": 2145527	"P": 1640.0	"F": 8690}
{"v": 1	"t": 2145547	"P": 1635.25	"F": 8879}
{"v": 1	"t": 2145568	"P": 1626.75	"F": 8854}
{"v": 1	"t": 2145588	"P": 1639.25	"F": 8983}
{"v": 1	"t": 2145608	"P": 1631.25	"F": 8827}
{"v": 1	"t": 2145629	"P": 1620.5	"F": 8753}
{"v": 1	"t": 2145649	"P": 1619.25	"F": 8944}
{"v": 1	"t": 2145669	"P": 1629.75	"F": 8654}
{"v": 1	"t": 2145690	"P": 1631.75	"F": 8493}
{"v": 1	"t": 2145710	"P": 1612.5	"F": 8469}
{"v": 1	"t": 2145730	"P": 1604.25	"F": 7994}
{"v": 1	"t": 2145751	"P": 1610.0	"F": 7846}
{"v": 1	"t": 2145771	"P": 1605.0	"F": 7744}
{"v": 1	"t": 2145791	"P": 1599.25	"F": 7534}
{"v": 1	"t": 2145812	"P": 1589.5	"F": 7067}
{"v": 1	"t": 2145832	"P": 1606.75	"F": 6940}
{"v": 1	"t": 2145852	"P": 1576.25	"F": 6826}
{"v": 1	"t": 2145873	"P": 1582.0	"F": 6590}
{"v": 1	"t": 2145893	"P": 1572.5	"F": 6270}
{"v": 1	"t": 2145913	"P": 1577.5	"F": 5990}
{"v": 1	"t": 2145934	"P": 1551.25	"F": 5651}
{"v": 1	"t": 2145954	"P": 1540.0	"F": 5169}
{"v": 1	"t": 2145975	"P": 1548.5	"F": 4856}
{"v": 1	"t": 2145995	"P": 1534.75	"F": 4309}
{"v": 1	"t": 2146015	"P": 1518.75	"F": 4035	"C": 46.965	"D": 3285	"sn": 54091930088003	"file": "/data/device_log/data0000.out"	"CO2": 5638.7197265625	"Tp": 26.132217407226562	"H": 21.89775848388672}
{"v": 1	"t": 2146037	"P": 1521.25	"F": 3736}
{"v": 1	"t": 2146057	"P": 1535.75	"F": 3685}
{"v": 1	"t": 2146079	"P": 1518.0	"F": 3582}
{"v": 1	"t": 2146099	"P": 1526.5	"F": 3596}
{"v": 1	"t": 2146120	"P": 1539.75	"F": 3724}
{"v": 1	"t": 2146140	"P": 1542.0	"F": 4110}
{"v": 1	"t": 2146160	"P": 1551.75	"F": 5034}
{"v": 1	"t": 2146181	"P": 1570.75	"F": 5653}
{"v": 1	"t": 2146201	"P": 1584.0	"F": 6334}
{"v": 1	"t": 2146221	"P": 1571.0	"F": 6621}
{"v": 1	"t": 2146242	"P": 1589.75	"F": 6526}
{"v": 1	"t": 2146262	"P": 1594.0	"F": 6749}
{"v": 1	"t": 2146282	"P": 1588.5	"F": 6775}
{"v": 1	"t": 2146303	"P": 1586.75	"F": 7160}
{"v": 1	"t": 2146323	"P": 1606.5	"F": 7214}
{"v": 1	"t": 2146343	"P": 1607.0	"F": 7125}
{"v": 1	"t": 2146364	"P": 1608.0	"F": 7362}
{"v": 1	"t": 2146384	"P": 1603.0	"F": 7767}
{"v": 1	"t": 2146404	"P": 1621.75	"F": 7909}
{"v": 1	"t": 2146425	"P": 1617.5	"F": 8467}
{"v": 1	"t": 2146445	"P": 1618.75	"F": 8690}
{"v": 1	"t": 2146466	"P": 1620.0	"F": 8608}
{"v": 1	"t": 2146486	"P": 1626.5	"F": 8751}
{"v": 1	"t": 2146506	"P": 1619.25	"F": 8765}
{"v": 1	"t": 2146527	"P": 1626.75	"F": 8059}
{"v": 1	"t": 2146548	"P": 1613.5	"F": 8119}
{"v": 1	"t": 2146568	"P": 1615.0	"F": 8133}
{"v": 1	"t": 2146589	"P": 1613.75	"F": 7661}
{"v": 1	"t": 2146609	"P": 1606.25	"F": 7848}
{"v": 1	"t": 2146630	"P": 1618.5	"F": 8239}
{"v": 1	"t": 2146650	"P": 1619.25	"F": 8309}
{"v": 1	"t": 2146670	"P": 1616.25	"F": 8378}
{"v": 1	"t": 2146691	"P": 1624.25	"F": 8615}
{"v": 1	"t": 2146711	"P": 1627.75	"F": 8537}
{"v": 1	"t": 2146732	"P": 1632.0	"F": 8731}
{"v": 1	"t": 2146752	"P": 1642.5	"F": 8761}
{"v": 1	"t": 2146773	"P": 1641.25	"F": 9427}
{"v": 1	"t": 2146793	"P": 1638.5	"F": 9434}
{"v": 1	"t": 2146813	"P": 1662.25	"F": 9311}
{"v": 1	"t": 2146834	"P": 1637.0	"F": 9793}
{"v": 1	"t": 2146854	"P": 1635.25	"F": 9459}
{"v": 1	"t": 2146874	"P": 1653.25	"F": 9480}
{"v": 1	"t": 2146895	"P": 1643.5	"F": 9647}
{"v": 1	"t": 2146915	"P": 1642.5	"F": 9719}
{"v": 1	"t": 2146935	"P": 1638.5	"F": 9486}
{"v": 1	"t": 2146956	"P": 1657.75	"F": 9520}
{"v": 1	"t": 2146976	"P": 1640.5	"F": 9982}
{"v": 1	"t": 2146996	"P": 1642.75	"F": 9538}
{"v": 1	"t": 2147017	"P": 1652.5	"F": 9786}
{"v": 1	"t": 2147037	"P": 1654.25	"F": 9801	"C": 46.92	"D": 3285	"sn": 54091930088003	"file": "/data/device_log/data0000.out"	"CO2": 4580.40966796875	"Tp": 26.14556884765625	"H": 21.89788246154785}
{"v": 1	"t": 2147059	"P": 1656.75	"F": 9677}
{"v": 1	"t": 2147079	"P": 1651.75	"F": 9590}
{"v": 1	"t": 2147102	"P": 1648.75	"F": 9856}
{"v": 1	"t": 2147122	"P": 1646.5	"F": 9621}
{"v": 1	"t": 2147143	"P": 1635.5	"F": 9893}
{"v": 1	"t": 2147163	"P": 1649.25	"F": 10116}
{"v": 1	"t": 2147183	"P": 1659.0	"F": 10029}
{"v": 1	"t": 2147204	"P": 1652.5	"F": 9810}
{"v": 1	"t": 2147224	"P": 1650.5	"F": 9988}
{"v": 1	"t": 2147244	"P": 1653.25	"F": 10039}
{"v": 1	"t": 2147265	"P": 1647.5	"F": 9751}
{"v": 1	"t": 2147285	"P": 1631.5	"F": 9508}
{"v": 1	"t": 2147306	"P": 1659.5	"F": 9509}
{"v": 1	"t": 2147326	"P": 1643.75	"F": 9546}
{"v": 1	"t": 2147346	"P": 1631.75	"F": 9377}
{"v": 1	"t": 2147367	"P": 1628.75	"F": 9191}
{"v": 1	"t": 2147387	"P": 1645.75	"F": 8644}
{"v": 1	"t": 2147407	"P": 1622.25	"F": 8531}
{"v": 1	"t": 2147428	"P": 1615.75	"F": 8448}
{"v": 1	"t": 2147448	"P": 1616.5	"F": 8366}
{"v": 1	"t": 2147468	"P": 1620.75	"F": 7966}
{"v": 1	"t": 2147489	"P": 1606.75	"F": 8132}
{"v": 1	"t": 2147509	"P": 1606.5	"F": 7515}
{"v": 1	"t": 2147529	"P": 1596.25	"F": 7630}
{"v": 1	"t": 2147550	"P": 1597.25	"F": 7343}
{"v": 1	"t": 2147570	"P": 1587.75	"F": 7059}
{"v": 1	"t": 2147590	"P": 1578.5	"F": 6977}
{"v": 1	"t": 2147611	"P": 1594.0	"F": 6841}
{"v": 1	"t": 2147631	"P": 1579.25	"F": 6514}
{"v": 1	"t": 2147651	"P": 1564.25	"F": 6312}
{"v": 1	"t": 2147672	"P": 1570.5	"F": 6081}
{"v": 1	"t": 2147692	"P": 1581.25	"F": 6069}
{"v": 1	"t": 2147712	"P": 1560.0	"F": 5622}
{"v": 1	"t": 2147733	"P": 1555.0	"F": 5497}
{"v": 1	"t": 2147753	"P": 1547.0	"F": 5262}
{"v": 1	"t": 2147773	"P": 1556.0	"F": 5174}
{"v": 1	"t": 2147794	"P": 1543.0	"F": 4878}
{"v": 1	"t": 2147814	"P": 1532.75	"F": 4566}
{"v": 1	"t": 2147835	"P": 1543.75	"F": 4645}
{"v": 1	"t": 2147855	"P": 1535.75	"F": 4318}
{"v": 1	"t": 2147875	"P": 1526.25	"F": 4379}
{"v": 1	"t": 2147896	"P": 1535.25	"F": 4044}
{"v": 1	"t": 2147916	"P": 1532.0	"F": 4132}
{"v": 1	"t": 2147936	"P": 1524.0	"F": 3768}
{"v": 1	"t": 2147957	"P": 1519.75	"F": 3748}
{"v": 1	"t": 2147977	"P": 1529.25	"F": 3684}
{"v": 1	"t": 2147997	"P": 1523.75	"F": 3568}
{"v": 1	"t": 2148018	"P": 1513.5	"F": 3457}
{"v": 1	"t": 2148038	"P": 1518.25	"F": 3373}
{"v": 1	"t": 2148058	"P": 1527.75	"F": 3306	"C": 46.94	"D": 3285	"sn": 54091930088003	"file": "/data/device_log/data0000.out"}
{"v": 1	"t": 2148079	"P": 1514.75	"F": 3304}
{"v": 1	"t": 2148099	"P": 1516.5	"F": 3378}
{"v": 1	"t": 2148121	"P": 1513.25	"F": 3225}
{"v": 1	"t": 2148142	"P": 1514.25	"F": 3342}
{"v": 1	"t": 2148162	"P": 1532.25	"F": 3263}
{"v": 1	"t": 2148182	"P": 1530.5	"F": 3406}
{"v": 1	"t": 2148203	"P": 1521.25	"F": 3537}
{"v": 1	"t": 2148223	"P": 1525.0	"F": 3670}
{"v": 1	"t": 2148243	"P": 1541.5	"F": 3958}
{"v": 1	"t": 2148264	"P": 1538.75	"F": 4314}
{"v": 1	"t": 2148284	"P": 1538.5	"F": 4812}
{"v": 1	"t": 2148304	"P": 1560.0	"F": 5236}
{"v": 1	"t": 2148325	"P": 1567.0	"F": 5354}
{"v": 1	"t": 2148345	"P": 1570.0	"F": 5821}
{"v": 1	"t": 2148366	"P": 1580.5	"F": 6264}
{"v": 1	"t": 2148386	"P": 1583.0	"F": 6625}
{"v": 1	"t": 2148406	"P": 1585.25	"F": 6993}
{"v": 1	"t": 2148427	"P": 1596.75	"F": 7400}
{"v": 1	"t": 2148447	"P": 1616.75	"F": 7177}
{"v": 1	"t": 2148467	"P": 1608.75	"F": 7817}
{"v": 1	"t": 2148488	"P": 1606.75	"F": 8071}
{"v": 1	"t": 2148508	"P": 1612.25	"F": 8035}
{"v": 1	"t": 2148528	"P": 1627.75	"F": 7999}
{"v": 1	"t": 2148549	"P": 1606.5	"F": 8008}
{"v": 1	"t": 2148569	"P": 1617.25	"F": 8160}
{"v": 1	"t": 2148589	"P": 1627.0	"F": 8519}
{"v": 1	"t": 2148610	"P": 1627.75	"F": 8599}
{"v": 1	"t": 2148630	"P": 1623.5	"F": 8802}
{"v": 1	"t": 2148650	"P": 1615.0	"F": 8679}
{"v": 1	"t": 2148671	"P": 1628.75	"F": 8612}
{"v": 1	"t": 2148691	"P": 1626.5	"F": 8850}
{"v": 1	"t": 2148711	"P": 1624.5	"F": 8874}
{"v": 1	"t": 2148732	"P": 1636.75	"F": 8934}
{"v": 1	"t": 2148752	"P": 1641.5	"F": 8581}
{"v": 1	"t": 2148772	"P": 1640.5	"F": 9055}
{"v": 1	"t": 2148793	"P": 1621.25	"F": 9245}
{"v": 1	"t": 2148813	"P": 1642.0	"F": 9303}
{"v": 1	"t": 2148833	"P": 1645.75	"F": 8803}
{"v": 1	"t": 2148854	"P": 1631.5	"F": 9483}
{"v": 1	"t": 2148874	"P": 1628.75	"F": 9246}
{"v": 1	"t": 2148895	"P": 1647.25	"F": 9013}
{"v": 1	"t": 2148915	"P": 1638.0	"F": 9078}
{"v": 1	"t": 2148935	"P": 1641.75	"F": 9404}
{"v": 1	"t": 2148956	"P": 1640.25	"F": 9328}
{"v": 1	"t": 2148976	"P": 1643.75	"F": 9679}
{"v": 1	"t": 2148996	"P": 1643.25	"F": 9106}
{"v": 1	"t": 2149017	"P": 1639.25	"F": 9150}
{"v": 1	"t": 2149037	"P": 1652.0	"F": 8966}
{"v": 1	"t": 2149057	"P": 1647.75	"F": 9481}
{"v": 1	"t": 2149078	"P": 1637.75	"F": 8990	"C": 46.915	"D": 3285	"sn": 54091930088003	"file": "/data/device_log/data0000.out"	"CO2": 6358.76123046875	"Tp": 26.164260864257812	"H": 22.0329532623291}
{"v": 1	"t": 2149100	"P": 1649.5	"F": 9137}
{"v": 1	"t": 2149120	"P": 1633.25	"F": 8876}
{"v": 1	"t": 2149142	"P": 1630.25	"F": 9261}
{"v": 1	"t": 2149162	"P": 1634.0	"F": 8703}
{"v": 1	"t": 2149182	"P": 1632.0	"F": 9230}
{"v": 1	"t": 2149203	"P": 1623.25	"F": 8565}
{"v": 1	"t": 2149223	"P": 1630.0	"F": 8840}
{"v": 1	"t": 2149243	"P": 1632.5	"F": 8448}
{"v": 1	"t": 2149264	"P": 1610.75	"F": 8587}
{"v": 1	"t": 2149284	"P": 1611.75	"F": 8490}
{"v": 1	"t": 2149304	"P": 1616.25	"F": 8214}
{"v": 1	"t": 2149325	"P": 1600.75	"F": 7539}
{"v": 1	"t": 2149345	"P": 1584.0	"F": 6768}
{"v": 1	"t": 2149366	"P": 1565.25	"F": 6563}
{"v": 1	"t": 2149386	"P": 1571.0	"F": 5967}
{"v": 1	"t": 2149406	"P": 1563.5	"F": 5585}
{"v": 1	"t": 2149427	"P": 1545.75	"F": 5404}
{"v": 1	"t": 2149447	"P": 1552.0	"F": 5129}
{"v": 1	"t": 2149467	"P": 1537.5	"F": 4527}
{"v": 1	"t": 2149488	"P": 1525.0	"F": 4336}
{"v": 1	"t": 2149508	"P": 1524.75	"F": 3860}
{"v": 1	"t": 2149529	"P": 1521.0	"F": 3660}
{"v": 1	"t": 2149549	"P": 1510.5	"F": 3216}
{"v": 1	"t": 2149569	"P": 1506.5	"F": 2723}
{"v": 1	"t": 2149590	"P": 1518.75	"F": 2393}
{"v": 1	"t": 2149610	"P": 1504.75	"F": 2097}
{"v": 1	"t": 2149630	"P": 1490.75	"F": 1683}
{"v": 1	"t": 2149651	"P": 1501.75	"F": 1608}
{"v": 1	"t": 2149671	"P": 1504.25	"F": 1349}
{"v": 1	"t": 2149691	"P": 1495.75	"F": 1257}
{"v": 1	"t": 2149712	"P": 1485.5	"F": 1222}
{"v": 1	"t": 2149732	"P": 1499.25	"F": 1178}
{"v": 1	"t": 2149752	"P": 1497.5	"F": 1233}
{"v": 1	"t": 2149773	"P": 1491.25	"F": 1140}
{"v": 1	"t": 2149793	"P": 1490.5	"F": 1139}
{"v": 1	"t": 2149813	"P": 1502.25	"F": 1100}
{"v": 1	"t": 2149834	"P": 1498.25	"F": 1206}
{"v": 1	"t": 2149854	"P": 1491.75	"F": 1164}
{"v": 1	"t": 2149874	"P": 1498.75	"F": 1280}
{"v": 1	"t": 2149895	"P": 1512.25	"F": 1334}
{"v": 1	"t": 2149915	"P": 1514.75	"F": 1542}
{"v": 1	"t": 2149935	"P": 1510.25	"F": 1881}
{"v": 1	"t": 2149956	"P": 1526.75	"F": 2669}
{"v": 1	"t": 2149976	"P": 1525.0	"F": 3391}
{"v": 1	"t": 2149997	"P": 1535.25	"F": 3829}
{"v": 1	"t": 2150017	"P": 1545.5	"F": 4251}
{"v": 1	"t": 2150038	"P": 1547.0	"F": 4660}
{"v": 1	"t": 2150058	"P": 1559.25	"F": 5028}
{"v": 1	"t": 2150079	"P": 1556.75	"F": 5473}
{"v": 1	"t": 2150099	"P": 1562.25	"F": 5798	"C": 46.92	"D": 3285	"sn": 54091930088003	"file": "/data/device_log/data0000.out"}
{"v": 1	"t": 2150120	"P": 1577.0	"F": 6013}
{"v": 1	"t": 2150141	"P": 1571.75	"F": 5950}
{"v": 1	"t": 2150162	"P": 1579.0	"F": 6231}
{"v": 1	"t": 2150183	"P": 1577.5	"F": 6420}
{"v": 1	"t": 2150203	"P": 1594.0	"F": 6644}
{"v": 1	"t": 2150224	"P": 1609.5	"F": 7266}
{"v": 1	"t": 2150244	"P": 1596.25	"F": 7179}
{"v": 1	"t": 2150264	"P": 1604.5	"F": 7198}
{"v": 1	"t": 2150285	"P": 1595.5	"F": 7604}
{"v": 1	"t": 2150305	"P": 1604.75	"F": 7726}
{"v": 1	"t": 2150325	"P": 1604.25	"F": 7793}
{"v": 1	"t": 2150346	"P": 1611.0	"F": 7890}
{"v": 1	"t": 2150366	"P": 1615.25	"F": 8270}
{"v": 1	"t": 2150386	"P": 1604.0	"F": 7955}
{"v": 1	"t": 2150407	"P": 1619.75	"F": 8213}
{"v": 1	"t": 2150427	"P": 1620.5	"F": 8279}
{"v": 1	"t": 2150447	"P": 1614.25	"F": 8173}
{"v": 1	"t": 2150468	"P": 1618.25	"F": 8502}
{"v": 1	"t": 2150488	"P": 1616.5	"F": 8774}
{"v": 1	"t": 2150508	"P": 1626.75	"F": 8968}
{"v": 1	"t": 2150529	"P": 1631.75	"F": 8854}
{"v": 1	"t": 2150549	"P": 1631.75	"F": 9253}
{"v": 1	"t": 2150569	"P": 1638.0	"F": 9281}
{"v": 1	"t": 2150590	"P": 1646.5	"F": 9514}
{"v": 1	"t": 2150610	"P": 1644.0	"F": 9188}
{"v": 1	"t": 2150630	"P": 1637.75	"F": 9266}
{"v": 1	"t": 2150651	"P": 1656.5	"F": 9647}
{"v": 1	"t": 2150671	"P": 1654.5	"F": 9603}
{"v": 1	"t": 2150691	"P": 1657.75	"F": 9937}
{"v": 1	"t": 2150712	"P": 1647.5	"F": 9929}
{"v": 1	"t": 2150732	"P": 1666.5	"F": 10021}
{"v": 1	"t": 2150752	"P": 1660.0	"F": 10097}
{"v": 1	"t": 2150773	"P": 1645.5	"F": 10174}
{"v": 1	"t": 2150793	"P": 1665.0	"F": 10341}
{"v": 1	"t": 2150814	"P": 1653.0	"F": 10282}
{"v": 1	"t": 2150834	"P": 1657.25	"F": 10503}
{"v": 1	"t": 2150854	"P": 1658.75	"F": 10229}
{"v": 1	"t": 2150875	"P": 1670.25	"F": 10549}
{"v": 1	"t": 2150895	"P": 1655.75	"F": 10211}
{"v": 1	"t": 2150915	"P": 1649.75	"F": 10388}
{"v": 1	"t": 2150936	"P": 1666.5	"F": 10435}
{"v": 1	"t": 2150956	"P": 1661.25	"F": 10288}
{"v": 1	"t": 2150976	"P": 1654.75	"F": 10675}
{"v": 1	"t": 2150997	"P": 1669.0	"F": 10894}
{"v": 1	"t": 2151017	"P": 1673.25	"F": 10639}
{"v": 1	"t": 2151037	"P": 1663.5	"F": 10652}
{"v": 1	"t": 2151058	"P": 1653.75	"F": 11053}
{"v": 1	"t": 2151078	"P": 1672.0	"F": 10274}
{"v": 1	"t": 2151098	"P": 1670.75	"F": 10579}
{"v": 1	"t": 2151119	"P": 1660.5	"F": 10198	"C": 46.94	"D": 3285	"sn": 54091930088003	"file": "/data/device_log/data0000.out"	"CO2": 3527.47900390625	"Tp": 26.14556884765625	"H": 21.8974666595459}
{"v": 1	"t": 2151140	"P": 1656.75	"F": 10533}
{"v": 1	"t": 2151161	"P": 1668.75	"F": 10840}
{"v": 1	"t": 2151183	"P": 1657.25	"F": 10291}
{"v": 1	"t": 2151203	"P": 1670.5	"F": 10789}
{"v": 1	"t": 2151223	"P": 1673.0	"F": 10416}
{"v": 1	"t": 2151244	"P": 1664.75	"F": 10666}
{"v": 1	"t": 2151264	"P": 1665.0	"F": 10539}
{"v": 1	"t": 2151284	"P": 1661.75	"F": 10592}
{"v": 1	"t": 2151305	"P": 1655.5	"F": 10663}
{"v": 1	"t": 2151326	"P": 1656.5	"F": 10263}
{"v": 1	"t": 2151346	"P": 1658.25	"F": 10041}
{"v": 1	"t": 2151366	"P": 1641.25	"F": 9289}
{"v": 1	"t": 2151387	"P": 1641.5	"F": 9109}
{"v": 1	"t": 2151407	"P": 1644.75	"F": 9332}
{"v": 1	"t": 2151427	"P": 1639.5	"F": 8966}
{"v": 1	"t": 2151448	"P": 1630.5	"F": 8502}
{"v": 1	"t": 2151468	"P": 1616.25	"F": 8807}
{"v": 1	"t": 2151488	"P": 1639.25	"F": 8445}
{"v": 1	"t": 2151509	"P": 1627.5	"F": 8553}
{"v": 1	"t": 2151529	"P": 1622.0	"F": 8237}
{"v": 1	"t": 2151549	"P": 1616.75	"F": 8335}
{"v": 1	"t": 2151570	"P": 1623.25	"F": 7941}
{"v": 1	"t": 2151590	"P": 1619.0	"F": 8155}
{"v": 1	"t": 2151610	"P": 1615.5	"F": 8040}
{"v": 1	"t": 2151631	"P": 1618.5	"F": 8370}
{"v": 1	"t": 2151651	"P": 1620.0	"F": 8161}
{"v": 1	"t": 2151671	"P": 1614.5	"F": 8268}
{"v": 1	"t": 2151692	"P": 1617.25	"F": 8452}
{"v": 1	"t": 2151712	"P": 1628.5	"F": 8384}
{"v": 1	"t": 2151732	"P": 1626.0	"F": 8369}
{"v": 1	"t": 2151753	"P": 1620.5	"F": 7874}
{"v": 1	"t": 2151773	"P": 1616.5	"F": 8185}
{"v": 1	"t": 2151793	"P": 1622.75	"F": 8082}
{"v": 1	"t": 2151814	"P": 1607.75	"F": 7937}
{"v": 1	"t": 2151834	"P": 1603.25	"F": 7593}
{"v": 1	"t": 2151855	"P": 1606.0	"F": 7624}
{"v": 1	"t": 2151875	"P": 1596.25	"F": 7712}
{"v": 1	"t": 2151895	"P": 1596.75	"F": 7741}
{"v": 1	"t": 2151916	"P": 1599.0	"F": 7593}
{"v": 1	"t": 2151936	"P": 1597.25	"F": 7525}
{"v": 1	"t": 2151956	"P": 1595.0	"F": 7594}
{"v": 1	"t": 2151977	"P": 1596.5	"F": 7421}
{"v": 1	"t": 2151997	"P": 1608.25	"F": 7435}
{"v": 1	"t": 2152017	"P": 1595.25	"F": 7357}
{"v": 1	"t": 2152038	"P": 1586.25	"F": 7183}
{"v": 1	"t": 2152058	"P": 1601.0	"F": 7170}
{"v": 1	"t": 2152078	"P": 1606.75	"F": 7357}
{"v": 1	"t": 2152099	"P": 1603.75	"F": 7606}
{"v": 1	"t": 2152119	"P": 1598.25	"F": 7365}
{"v": 1	"t": 2152140	"P": 1622.25	"F": 7509	"C": 46.92	"D": 3285	"sn": 54091930088003	"file": "/data/device_log/data0000.out"}
{"v": 1	"t": 2152160	"P": 1611.5	"F": 7836}
{"v": 1	"t": 2152181	"P": 1626.0	"F": 8199}
{"v": 1	"t": 2152203	"P": 1617.75	"F": 8291}
{"v": 1	"t": 2152223	"P": 1630.75	"F": 8185}
{"v": 1	"t": 2152243	"P": 1617.0	"F": 8717}
{"v": 1	"t": 2152264	"P": 1616.75	"F": 8271}
{"v": 1	"t": 2152284	"P": 1621.0	"F": 8720}
{"v": 1	"t": 2152304	"P": 1637.0	"F": 8874}
{"v": 1	"t": 2152325	"P": 1624.0	"F": 8681}
{"v": 1	"t": 2152345	"P": 1625.25	"F": 8829}
{"v": 1	"t": 2152365	"P": 1624.0	"F": 8720}
{"v": 1	"t": 2152386	"P": 1638.0	"F": 8940}
{"v": 1	"t": 2152407	"P": 1631.5	"F": 9273}
{"v": 1	"t": 2152427	"P": 1640.5	"F": 9564}
{"v": 1	"t": 2152447	"P": 1646.25	"F": 9520}
{"v": 1	"t": 2152468	"P": 1627.75	"F": 9833}
{"v": 1	"t": 2152488	"P": 1627.0	"F": 9667}
{"v": 1	"t": 2152508	"P": 1648.75	"F": 9254}
{"v": 1	"t": 2152529	"P": 1641.5	"F": 9070}
{"v": 1	"t": 2152549	"P": 1637.0	"F": 9871}
{"v": 1	"t": 2152569	"P": 1633.0	"F": 9662}
{"v": 1	"t": 2152590	"P": 1656.25	"F": 9735}
{"v": 1	"t": 2152610	"P": 1652.25	"F": 9793}
{"v": 1	"t": 2152630	"P": 1638.75	"F": 8998}
{"v": 1	"t": 2152651	"P": 1631.0	"F": 8779}
{"v": 1	"t": 2152671	"P": 1643.5	"F": 9228}
{"v": 1	"t": 2152691	"P": 1637.5	"F": 9223}
{"v": 1	"t": 2152712	"P": 1630.0	"F": 8908}
{"v": 1	"t": 2152732	"P": 1633.75	"F": 8551}
{"v": 1	"t": 2152752	"P": 1620.25	"F": 8672}
{"v": 1	"t": 2152773	"P": 1622.5	"F": 8707}
{"v": 1	"t": 2152793	"P": 1604.0	"F": 8415}
{"v": 1	"t": 2152813	"P": 1613.25	"F": 7545}
{"v": 1	"t": 2152834	"P": 1589.25	"F": 7275}
{"v": 1	"t": 2152854	"P": 1574.75	"F": 6730}
{"v": 1	"t": 2152874	"P": 1573.25	"F": 6113}
{"v": 1	"t": 2152895	"P": 1565.75	"F": 5663}
{"v": 1	"t": 2152915	"P": 1553.5	"F": 5031}
{"v": 1	"t": 2152935	"P": 1545.0	"F": 4958}
{"v": 1	"t": 2152956	"P": 1554.75	"F": 4914}
{"v": 1	"t": 2152976	"P": 1548.5	"F": 4675}
{"v": 1	"t": 2152996	"P": 1529.25	"F": 4481}
{"v": 1	"t": 2153017	"P": 1530.25	"F": 4336}
{"v": 1	"t": 2153037	"P": 1536.25	"F": 4112}
{"v": 1	"t": 2153057	"P": 1524.5	"F": 4207}
{"v": 1	"t": 2153078	"P": 1517.75	"F": 3696}
{"v": 1	"t": 2153098	"P": 1522.75	"F": 3487}
{"v": 1	"t": 2153118	"P": 1525.5	"F": 3205}
{"v": 1	"t": 2153139	"P": 1515.5	"F": 2854}
{"v": 1	"t": 2153159	"P": 1509.25	"F": 2706	"C": 46.935	"D": 3285	"sn": 54091930088003	"file": "/data/device_log/data0000.out"	"CO2": 3804.303955078125	"Tp": 26.164260864257812	"H": 21.56134796142578}
{"v": 1	"t": 2153181	"P": 1519.25	"F": 2738}
{"v": 1	"t": 2153201	"P": 1511.75	"F": 2653}
{"v": 1	"t": 2153223	"P": 1507.75	"F": 2744}
{"v": 1	"t": 2153243	"P": 1518.5	"F": 2627}
{"v": 1	"t": 2153264	"P": 1508.5	"F": 2600}
{"v": 1	"t": 2153284	"P": 1501.25	"F": 2529}
{"v": 1	"t": 2153304	"P": 1511.25	"F": 2493}
{"v": 1	"t": 2153325	"P": 1513.5	"F": 2321}
{"v": 1	"t": 2153345	"P": 1504.0	"F": 2322}
{"v": 1	"t": 2153365	"P": 1505.5	"F": 2212}
{"v": 1	"t": 2153386	"P": 1515.5	"F": 2216}
{"v": 1	"t": 2153406	"P": 1507.75	"F": 2373}
{"v": 1	"t": 2153426	"P": 1501.75	"F": 2327}
{"v": 1	"t": 2153447	"P": 1518.25	"F": 2123}
{"v": 1	"t": 2153467	"P": 1515.25	"F": 2273}
{"v": 1	"t": 2153488	"P": 1508.0	"F": 2573}
{"v": 1	"t": 2153508	"P": 1521.75	"F": 2784}
{"v": 1	"t": 2153529	"P": 1512.0	"F": 2852}
{"v": 1	"t": 2153550	"P": 1522.5	"F": 3063}
{"v": 1	"t": 2153570	"P": 1522.75	"F": 3272}
{"v": 1	"t": 2153591	"P": 1523.25	"F": 3487}
{"v": 1	"t": 2153611	"P": 1535.0	"F": 3835}
{"v": 1	"t": 2153631	"P": 1535.25	"F": 4178}
{"v": 1	"t": 2153652	"P": 1542.0	"F": 4352}
{"v": 1	"t": 2153672	"P": 1551.75	"F": 4785}
{"v": 1	"t": 2153693	"P": 1548.25	"F": 4845}
{"v": 1	"t": 2153713	"P": 1551.75	"F": 5443}
{"v": 1	"t": 2153733	"P": 1566.25	"F": 5470}
{"v": 1	"t": 2153754	"P": 1568.25	"F": 5834}
{"v": 1	"t": 2153774	"P": 1566.5	"F": 5965}
{"v": 1	"t": 2153794	"P": 1583.5	"F": 6344}
{"v": 1	"t": 2153815	"P": 1599.75	"F": 7011}
{"v": 1	"t": 2153835	"P": 1601.0	"F": 7655}
{"v": 1	"t": 2153855	"P": 1600.0	"F": 7754}
{"v": 1	"t": 2153876	"P": 1617.5	"F": 8065}
{"v": 1	"t": 2153896	"P": 1621.0	"F": 8172}
{"v": 1	"t": 2153916	"P": 1621.5	"F": 8198}
{"v": 1	"t": 2153937	"P": 1616.0	"F": 8578}
{"v": 1	"t": 2153957	"P": 1634.0	"F": 8712}
{"v": 1	"t": 2153977	"P": 1644.75	"F": 9095}
{"v": 1	"t": 2153998	"P": 1629.0	"F": 9146}
{"v": 1	"t": 2154018	"P": 1635.75	"F": 9284}
{"v": 1	"t": 2154038	"P": 1656.0	"F": 9160}
{"v": 1	"t": 2154059	"P": 1648.0	"F": 10079}
{"v": 1	"t": 2154079	"P": 1627.75	"F": 9733}
{"v": 1	"t": 2154099	"P": 1636.75	"F": 9387}
{"v": 1	"t": 2154120	"P": 1643.75	"F": 9026}
{"v": 1	"t": 2154140	"P": 1633.75	"F": 8844}
{"v": 1	"t": 2154160	"P": 1620.0	"F": 8425}
{"v": 1	"t": 2154181	"P": 1630.5	"F": 8234	"C": 46.96	"D": 3285	"sn": 54091930088003	"file": "/data/device_log/data0000.out"}
{"v": 1	"t": 2154201	"P": 1620.0	"F": 8318}
{"v": 1	"t": 2154222	"P": 1619.25	"F": 8127}
{"v": 1	"t": 2154244	"P": 1624.5	"F": 8543}
{"v": 1	"t": 2154264	"P": 1605.25	"F": 8541}
{"v": 1	"t": 2154284	"P": 1604.25	"F": 8026}
{"v": 1	"t": 2154305	"P": 1604.0	"F": 7673}
{"v": 1	"t": 2154325	"P": 1576.75	"F": 7122}
{"v": 1	"t": 2154345	"P": 1568.5	"F": 6623}
{"v": 1	"t": 2154366	"P": 1580.25	"F": 6286}
{"v": 1	"t": 2154386	"P": 1588.75	"F": 6241}
{"v": 1	"t": 2154406	"P": 1580.25	"F": 6607}
{"v": 1	"t": 2154427	"P": 1586.0	"F": 7002}
{"v": 1	"t": 2154447	"P": 1586.25	"F": 6945}
{"v": 1	"t": 2154467	"P": 1583.0	"F": 6615}
{"v": 1	"t": 2154488	"P": 1564.5	"F": 6697}
{"v": 1	"t": 2154508	"P": 1571.5	"F": 6593}
{"v": 1	"t": 2154528	"P": 1563.25	"F": 6462}
{"v": 1	"t": 2154549	"P": 1557.0	"F": 6127}
{"v": 1	"t": 2154569	"P": 1550.0	"F": 5881}
{"v": 1	"t": 2154589	"P": 1568.25	"F": 5972}
{"v": 1	"t": 2154610	"P": 1566.75	"F": 5837}
{"v": 1	"t": 2154630	"P": 1567.75	"F": 6110}
{"v": 1	"t": 2154650	"P": 1576.5	"F": 6306}
{"v": 1	"t": 2154671	"P": 1600.5	"F": 6836}
{"v": 1	"t": 2154691	"P": 1612.75	"F": 7376}
{"v": 1	"t": 2154711	"P": 1599.0	"F": 7539}
{"v": 1	"t": 2154732	"P": 1587.75	"F": 7241}
{"v": 1	"t": 2154752	"P": 1602.5	"F": 6897}
{"v": 1	"t": 2154773	"P": 1596.5	"F": 6995}
{"v": 1	"t": 2154793	"P": 1604.0	"F": 7325}
{"v": 1	"t": 2154813	"P": 1623.25	"F": 8323}
{"v": 1	"t": 2154834	"P": 1612.25	"F": 8784}
{"v": 1	"t": 2154854	"P": 1604.75	"F": 8707}
{"v": 1	"t": 2154874	"P": 1630.75	"F": 8508}
{"v": 1	"t": 2154895	"P": 1630.75	"F": 8663}
{"v": 1	"t": 2154915	"P": 1623.75	"F": 8584}
{"v": 1	"t": 2154935	"P": 1623.75	"F": 9333}
{"v": 1	"t": 2154956	"P": 1636.5	"F": 9221}
{"v": 1	"t": 2154976	"P": 1628.0	"F": 9357}
{"v": 1	"t": 2154996	"P": 1623.75	"F": 9702}
{"v": 1	"t": 2155017	"P": 1637.0	"F": 9642}
{"v": 1	"t": 2155037	"P": 1643.5	"F": 9345}
{"v": 1	"t": 2155057	"P": 1636.0	"F": 9816}
{"v": 1	"t": 2155078	"P": 1629.25	"F": 9371}
{"v": 1	"t": 2155098	"P": 1630.5	"F": 8996}
{"v": 1	"t": 2155118	"P": 1640.75	"F": 8984}
{"v": 1	"t": 2155139	"P": 1625.0	"F": 8570}
{"v": 1	"t": 2155159	"P": 1606.75	"F": 8374}
{"v": 1	"t": 2155179	"P": 1609.0	"F": 7856}
{"v": 1	"t": 2155200	"P": 1600.0	"F": 7542	"C": 46.955	"D": 3285	"sn": 54091930088003	"file": "/data/device_log/data0000.out"	"CO2": 4180.501953125	"Tp": 26.14556884765625	"H": 21.89788246154785}
{"v": 1	"t": 2155221	"P": 1596.75	"F": 7498}
{"v": 1	"t": 2155242	"P": 1591.25	"F": 7088}
{"v": 1	"t": 2155264	"P": 1574.75	"F": 6961}
{"v": 1	"t": 2155284	"P": 1582.0	"F": 6827}
{"v": 1	"t": 2155305	"P": 1578.0	"F": 6639}
{"v": 1	"t": 2155325	"P": 1565.5	"F": 6087}
{"v": 1	"t": 2155346	"P": 1569.25	"F": 5795}
{"v": 1	"t": 2155366	"P": 1563.5	"F": 5617}
{"v": 1	"t": 2155386	"P": 1558.0	"F": 5546}
{"v": 1	"t": 2155407	"P": 1551.25	"F": 5287}
{"v": 1	"t": 2155427	"P": 1556.0	"F": 5124}
{"v": 1	"t": 2155447	"P": 1549.75	"F": 5047}
{"v": 1	"t": 2155468	"P": 1533.0	"F": 4723}
{"v": 1	"t": 2155488	"P": 1525.75	"F": 4496}
{"v": 1	"t": 2155508	"P": 1528.0	"F": 4160}
{"v": 1	"t": 2155529	"P": 1521.0	"F": 3524}
{"v": 1	"t": 2155549	"P": 1509.25	"F": 3173}
{"v": 1	"t": 2155569	"P": 1517.0	"F": 3083}
{"v": 1	"t": 2155590	"P": 1522.75	"F": 3019}
{"v": 1	"t": 2155610	"P": 1511.0	"F": 2886}
{"v": 1	"t": 2155630	"P": 1508.25	"F": 2562}
{"v": 1	"t": 2155651	"P": 1515.5	"F": 2595}
{"v": 1	"t": 2155671	"P": 1517.5	"F": 2531}
{"v": 1	"t": 2155691	"P": 1508.0	"F": 2635}
{"v": 1	"t": 2155712	"P": 1512.5	"F": 2727}
{"v": 1	"t": 2155732	"P": 1524.75	"F": 2707}
{"v": 1	"t": 2155752	"P": 1523.0	"F": 2747}
{"v": 1	"t": 2155773	"P": 1513.25	"F": 2732}
{"v": 1	"t": 2155793	"P": 1522.5	"F": 2969}
{"v": 1	"t": 2155813	"P": 1537.25	"F": 3247}
{"v": 1	"t": 2155834	"P": 1529.5	"F": 3246}
{"v": 1	"t": 2155854	"P": 1531.0	"F": 3528}
{"v": 1	"t": 2155875	"P": 1548.5	"F": 3850}
{"v": 1	"t": 2155895	"P": 1544.5	"F": 4354}
{"v": 1	"t": 2155915	"P": 1534.5	"F": 4555}
{"v": 1	"t": 2155936	"P": 1538.75	"F": 4623}
{"v": 1	"t": 2155956	"P": 1543.75	"F": 4850}
{"v": 1	"t": 2155976	"P": 1542.25	"F": 5018}
{"v": 1	"t": 2155997	"P": 1538.0	"F": 5027}
{"v": 1	"t": 2156017	"P": 1548.5	"F": 5087}
{"v": 1	"t": 2156037	"P": 1551.25	"F": 5143}
{"v": 1	"t": 2156058	"P": 1545.25	"F": 5483}
{"v": 1	"t": 2156078	"P": 1554.25	"F": 5798}
{"v": 1	"t": 2156098	"P": 1572.25	"F": 6294}
{"v": 1	"t": 2156119	"P": 1578.5	"F": 6519}
{"v": 1	"t": 2156139	"P": 1574.0	"F": 6885}
{"v": 1	"t": 2156159	"P": 1574.5	"F": 6899}
{"v": 1	"t": 2156180	"P": 1599.0	"F": 7461}
{"v": 1	"t": 2156200	"P": 1593.75	"F": 7701}
{"v": 1	"t": 2156220	"P": 1587.5	"F": 7808	"C": 46.98	"D": 3285	"sn": 54091930088003	"file": "/data/device_log/data0000.out"}
{"v": 1	"t": 2156241	"P": 1597.5	"F": 7644}
{"v": 1	"t": 2156261	"P": 1600.75	"F": 7510}
{"v": 1	"t": 2156283	"P": 1614.25	"F": 7920}
{"v": 1	"t": 2156304	"P": 1607.25	"F": 8093}
{"v": 1	"t": 2156324	"P": 1603.75	"F": 8148}
{"v": 1	"t": 2156344	"P": 1624.75	"F": 8472}
{"v": 1	"t": 2156365	"P": 1622.25	"F": 8953}
{"v": 1	"t": 2156385	"P": 1619.25	"F": 8709}
{"v": 1	"t": 2156406	"P": 1632.5	"F": 9230}
{"v": 1	"t": 2156426	"P": 1635.0	"F": 8898}
{"v": 1	"t": 2156446	"P": 1621.25	"F": 8673}
{"v": 1	"t": 2156467	"P": 1616.0	"F": 8158}
{"v": 1	"t": 2156487	"P": 1620.25	"F": 8470}
{"v": 1	"t": 2156507	"P": 1622.5	"F": 8182}
{"v": 1	"t": 2156528	"P": 1624.5	"F": 8233}
{"v": 1	"t": 2156548	"P": 1618.0	"F": 8495}
{"v": 1	"t": 2156568	"P": 1637.5	"F": 8550}
{"v": 1	"t": 2156589	"P": 1633.0	"F": 9359}
{"v": 1	"t": 2156609	"P": 1631.25	"F": 9593}
{"v": 1	"t": 2156629	"P": 1641.5	"F": 10087}
{"v": 1	"t": 2156650	"P": 1658.0	"F": 10354}
{"v": 1	"t": 2156670	"P": 1660.25	"F": 10078}
{"v": 1	"t": 2156690	"P": 1641.25	"F": 10013}
{"v": 1	"t": 2156711	"P": 1661.25	"F": 10023}
{"v": 1	"t": 2156731	"P": 1645.0	"F": 9760}
{"v": 1	"t": 2156751	"P": 1645.75	"F": 9769}
{"v": 1	"t": 2156772	"P": 1644.25	"F": 9918}
{"v": 1	"t": 2156792	"P": 1638.0	"F": 9866}
{"v": 1	"t": 2156812	"P": 1650.25	"F": 10000}
{"v": 1	"t": 2156833	"P": 1650.0	"F": 10229}
{"v": 1	"t": 2156853	"P": 1652.75	"F": 10081}
{"v": 1	"t": 2156873	"P": 1669.75	"F": 10146}
{"v": 1	"t": 2156894	"P": 1647.5	"F": 10181}
{"v": 1	"t": 2156914	"P": 1644.5	"F": 10441}
{"v": 1	"t": 2156935	"P": 1663.0	"F": 10413}
{"v": 1	"t": 2156955	"P": 1645.75	"F": 9802}
{"v": 1	"t": 2156976	"P": 1665.5	"F": 9720}
{"v": 1	"t": 2156996	"P": 1642.75	"F": 10298}
{"v": 1	"t": 2157017	"P": 1656.75	"F": 10123}
{"v": 1	"t": 2157037	"P": 1667.5	"F": 10306}
{"v": 1	"t": 2157058	"P": 1662.75	"F": 10419}
{"v": 1	"t": 2157078	"P": 1672.5	"F": 10649}
{"v": 1	"t": 2157099	"P": 1669.75	"F": 10843}
{"v": 1	"t": 2157119	"P": 1677.0	"F": 10791}
{"v": 1	"t": 2157140	"P": 1686.25	"F": 11073}
{"v": 1	"t": 2157160	"P": 1684.75	"F": 11213}
{"v": 1	"t": 2157180	"P": 1667.75	"F": 11633}
{"v": 1	"t": 2157201	"P": 1688.25	"F": 11187}
{"v": 1	"t": 2157221	"P": 1681.75	"F": 11189}
{"v": 1	"t": 2157241	"P": 1683.5	"F": 11924	"C": 46.915	"D": 3285	"sn": 54091930088003	"file": "/data/device_log/data0000.out"	"CO2": 4961.24365234375	"Tp": 26.14556884765625	"H": 21.56122398376465}
{"v": 1	"t": 2157263	"P": 1683.0	"F": 11950}
{"v": 1	"t": 2157283	"P": 1704.75	"F": 12370}
{"v": 1	"t": 2157305	"P": 1684.75	"F": 12327}
{"v": 1	"t": 2157326	"P": 1695.5	"F": 12111}
{"v": 1	"t": 2157346	"P": 1697.5	"F": 12103}
{"v": 1	"t": 2157366	"P": 1681.0	"F": 11873}
{"v": 1	"t": 2157387	"P": 1682.5	"F": 11886}
{"v": 1	"t": 2157407	"P": 1696.0	"F": 11718}
{"v": 1	"t": 2157427	"P": 1690.75	"F": 11744}
{"v": 1	"t": 2157448	"P": 1682.5	"F": 11553}
{"v": 1	"t": 2157468	"P": 1679.5	"F": 11962}
{"v": 1	"t": 2157488	"P": 1686.0	"F": 11443}
{"v": 1	"t": 2157509	"P": 1686.0	"F": 11875}
{"v": 1	"t": 2157529	"P": 1678.75	"F": 11867}
{"v": 1	"t": 2157549	"P": 1682.0	"F": 11375}
{"v": 1	"t": 2157570	"P": 1666.5	"F": 11449}
{"v": 1	"t": 2157590	"P": 1661.5	"F": 10925}
{"v": 1	"t": 2157610	"P": 1646.5	"F": 10539}
{"v": 1	"t": 2157631	"P": 1654.75	"F": 10050}
{"v": 1	"t": 2157651	"P": 1637.75	"F": 10054}
{"v": 1	"t": 2157672	"P": 1620.25	"F": 9174}
{"v": 1	"t": 2157692	"P": 1641.75	"F": 8928}
{"v": 1	"t": 2157712	"P": 1625.25	"F": 8614}
{"v": 1	"t": 2157733	"P": 1611.5	"F": 8133}
{"v": 1	"t": 2157753	"P": 1599.75	"F": 7901}
{"v": 1	"t": 2157773	"P": 1597.5	"F": 7365}
{"v": 1	"t": 2157794	"P": 1587.0	"F": 7033}
{"v": 1	"t": 2157814	"P": 1570.25	"F": 6367}
{"v": 1	"t": 2157834	"P": 1582.25	"F": 6156}
{"v": 1	"t": 2157855	"P": 1570.5	"F": 6013}
{"v": 1	"t": 2157875	"P": 1561.5	"F": 5529}
{"v": 1	"t": 2157895	"P": 1548.75	"F": 5291}
{"v": 1	"t": 2157916	"P": 1562.75	"F": 5174}
{"v": 1	"t": 2157936	"P": 1541.0	"F": 4861}
{"v": 1	"t": 2157956	"P": 1535.25	"F": 4600}
{"v": 1	"t": 2157977	"P": 1534.75	"F": 4364}
{"v": 1	"t": 2157997	"P": 1540.5	"F": 4120}
{"v": 1	"t": 2158017	"P": 1526.5	"F": 3865}
{"v": 1	"t": 2158038	"P": 1515.5	"F": 3538}
{"v": 1	"t": 2158058	"P": 1518.75	"F": 3329}
{"v": 1	"t": 2158078	"P": 1526.5	"F": 3214}
{"v": 1	"t": 2158099	"P": 1513.75	"F": 3253}
{"v": 1	"t": 2158119	"P": 1509.0	"F": 3066}
{"v": 1	"t": 2158139	"P": 1517.5	"F": 3023}
{"v": 1	"t": 2158160	"P": 1509.0	"F": 2814}
{"v": 1	"t": 2158180	"P": 1507.0	"F": 2804}
{"v": 1	"t": 2158201	"P": 1512.5	"F": 2835}
{"v": 1	"t": 2158221	"P": 1513.5	"F": 2953}
{"v": 1	"t": 2158241	"P": 1504.25	"F": 2774}
{"v": 1	"t": 2158262	"P": 1505.25	"F": 2816	"C": 46.955	"D": 3285	"sn": 54091930088003	"file": "/data/device_log/data0000.out"}
{"v": 1	"t": 2158282	"P": 1508.75	"F": 2523}
{"v": 1	"t": 2158303	"P": 1495.75	"F": 2292}
{"v": 1	"t": 2158326	"P": 1506.0	"F": 2210}
{"v": 1	"t": 2158346	"P": 1501.0	"F": 2212}
{"v": 1	"t": 2158367	"P": 1501.0	"F": 1950}
{"v": 1	"t": 2158387	"P": 1511.75	"F": 1988}
{"v": 1	"t": 2158407	"P": 1506.75	"F": 1915}
{"v": 1	"t": 2158428	"P": 1507.25	"F": 1988}
{"v": 1	"t": 2158448	"P": 1511.5	"F": 2205}
{"v": 1	"t": 2158468	"P": 1524.75	"F": 2501}
{"v": 1	"t": 2158489	"P": 1517.5	"F": 2703}
{"v": 1	"t": 2158509	"P": 1516.5	"F": 2886}
{"v": 1	"t": 2158529	"P": 1526.0	"F": 2866}
{"v": 1	"t": 2158550	"P": 1538.5	"F": 3360}
{"v": 1	"t": 2158570	"P": 1532.25	"F": 3811}
{"v": 1	"t": 2158590	"P": 1534.75	"F": 4073}
{"v": 1	"t": 2158611	"P": 1553.75	"F": 4761}
{"v": 1	"t": 2158631	"P": 1557.25	"F": 5201}
{"v": 1	"t": 2158651	"P": 1553.75	"F": 5508}
{"v": 1	"t": 2158672	"P": 1558.75	"F": 5904}
{"v": 1	"t": 2158692	"P": 1577.25	"F": 5733}
{"v": 1	"t": 2158712	"P": 1573.25	"F": 6016}
{"v": 1	"t": 2158733	"P": 1567.5	"F": 5957}
{"v": 1	"t": 2158753	"P": 1581.5	"F": 6199}
{"v": 1	"t": 2158774	"P": 1586.25	"F": 6363}
{"v": 1	"t": 2158794	"P": 1574.5	"F": 6908}
{"v": 1	"t": 2158814	"P": 1593.25	"F": 7167}
{"v": 1	"t": 2158835	"P": 1606.5	"F": 6846}
{"v": 1	"t": 2158855	"P": 1598.0	"F": 7137}
{"v": 1	"t": 2158875	"P": 1587.0	"F": 7405}
{"v": 1	"t": 2158896	"P": 1596.5	"F": 7154}
{"v": 1	"t": 2158916	"P": 1605.0	"F": 7245}
{"v": 1	"t": 2158936	"P": 1590.25	"F": 7242}
{"v": 1	"t": 2158957	"P": 1595.5	"F": 7066}
{"v": 1	"t": 2158977	"P": 1606.25	"F": 7257}
{"v": 1	"t": 2158997	"P": 1613.0	"F": 7600}
{"v": 1	"t": 2159018	"P": 1610.0	"F": 8111}
{"v": 1	"t": 2159038	"P": 1621.25	"F": 8322}
{"v": 1	"t": 2159058	"P": 1627.25	"F": 8086}
{"v": 1	"t": 2159079	"P": 1625.75	"F": 8568}
{"v": 1	"t": 2159099	"P": 1631.0	"F": 8729}
{"v": 1	"t": 2159119	"P": 1627.5	"F": 8813}
{"v": 1	"t": 2159140	"P": 1630.25	"F": 8863}
{"v": 1	"t": 2159160	"P": 1632.5	"F": 9310}
{"v": 1	"t": 2159180	"P": 1638.75	"F": 8885}
{"v": 1	"t": 2159201	"P": 1650.5	"F": 9856}
{"v": 1	"t": 2159221	"P": 1651.0	"F": 10006}
{"v": 1	"t": 2159241	"P": 1637.25	"F": 9481}
{"v": 1	"t": 2159262	"P": 1642.25	"F": 9635}
{"v": 1	"t": 2159282	"P": 1645.5	"F": 9391	"C": 46.945	"D": 3285	"sn": 54091930088003	"file": "/data/device_log/data0000.out"	"CO2": 4747.0830078125	"Tp": 26.14556884765625	"H": 21.48968505859375}
{"v": 1	"t": 2159307	"P": 1641.5	"F": 9750}
{"v": 1	"t": 2159328	"P": 1644.25	"F": 9625}
{"v": 1	"t": 2159349	"P": 1653.5	"F": 9279}
{"v": 1	"t": 2159369	"P": 1640.75	"F": 9689}
{"v": 1	"t": 2159390	"P": 1650.25	"F": 9695}
{"v": 1	"t": 2159410	"P": 1643.25	"F": 9570}
{"v": 1	"t": 2159430	"P": 1630.75	"F": 9558}
{"v": 1	"t": 2159451	"P": 1644.5	"F": 9469}
{"v": 1	"t": 2159471	"P": 1647.0	"F": 9239}
{"v": 1	"t": 2159491	"P": 1636.25	"F": 9053}
{"v": 1	"t": 2159512	"P": 1633.75	"F": 9388}
{"v": 1	"t": 2159532	"P": 1646.5	"F": 9410}
{"v": 1	"t": 2159552	"P": 1632.0	"F": 9018}
{"v": 1	"t": 2159573	"P": 1629.25	"F": 9307}
{"v": 1	"t": 2159593	"P": 1638.25	"F": 9156}
{"v": 1	"t": 2159613	"P": 1654.0	"F": 9434}
{"v": 1	"t": 2159634	"P": 1632.75	"F": 9279}
{"v": 1	"t": 2159654	"P": 1626.0	"F": 9354}
{"v": 1	"t": 2159674	"P": 1630.75	"F": 9043}
{"v": 1	"t": 2159695	"P": 1639.5	"F": 8757}
{"v": 1	"t": 2159715	"P": 1632.0	"F": 8947}
{"v": 1	"t": 2159735	"P": 1629.0	"F": 9181}
{"v": 1	"t": 2159756	"P": 1642.5	"F": 8782}
{"v": 1	"t": 2159776	"P": 1627.75	"F": 8723}
{"v": 1	"t": 2159796	"P": 1629.75	"F": 9034}
{"v": 1	"t": 2159817	"P": 1618.5	"F": 8858}
{"v": 1	"t": 2159837	"P": 1636.5	"F": 8971}
{"v": 1	"t": 2159858	"P": 1623.25	"F": 8605}
{"v": 1	"t": 2159878	"P": 1633.0	"F": 8899}
{"v": 1	"t": 2159898	"P": 1648.5	"F": 9153}
{"v": 1	"t": 2159919	"P": 1632.75	"F": 9028}
{"v": 1	"t": 2159939	"P": 1635.0	"F": 9335}
{"v": 1	"t": 2159959	"P": 1649.75	"F": 9363}
{"v": 1	"t": 2159980	"P": 1641.25	"F": 9659}
{"v": 1	"t": 2160000	"P": 1635.5	"F": 9572}
{"v": 1	"t": 2160020	"P": 1637.0	"F": 9526}
{"v": 1	"t": 2160041	"P": 1648.5	"F": 9716}
{"v": 1	"t": 2160061	"P": 1638.75	"F": 9789}
{"v": 1	"t": 2160081	"P": 1632.0	"F": 9501}
{"v": 1	"t": 2160102	"P": 1640.75	"F": 8945}
{"v": 1	"t": 2160122	"P": 1638.0	"F": 9161}
{"v": 1	"t": 2160142	"P": 1631.0	"F": 9013}
{"v": 1	"t": 2160163	"P": 1619.5	"F": 9078}
{"v": 1	"t": 2160183	"P": 1629.75	"F": 8858}
{"v": 1	"t": 2160203	"P": 1621.75	"F": 8159}
{"v": 1	"t": 2160224	"P": 1607.75	"F": 8580}
{"v": 1	"t": 2160244	"P": 1603.5	"F": 8283}
{"v": 1	"t": 2160264	"P": 1601.75	"F": 7346}
{"v": 1	"t": 2160285	"P": 1594.75	"F": 7173}
{"v": 1	"t": 2160305	"P": 1579.25	"F": 6865	"C": 46.925	"D": 3285	"sn": 54091930088003	"file": "/data/device_log/data0000.out"}
{"v": 1	"t": 2160326	"P": 1573.0	"F": 6269}
{"v": 1	"t": 2160346	"P": 1564.0	"F": 6089}
{"v": 1	"t": 2160368	"P": 1573.5	"F": 5839}
{"v": 1	"t": 2160389	"P": 1558.75	"F": 5706}
{"v": 1	"t": 2160409	"P": 1541.0	"F": 5206}
{"v": 1	"t": 2160430	"P": 1554.25	"F": 4941}
{"v": 1	"t": 2160450	"P": 1540.5	"F": 4559}
{"v": 1	"t": 2160471	"P": 1539.0	"F": 4581}
{"v": 1	"t": 2160491	"P": 1532.25	"F": 4348}
{"v": 1	"t": 2160512	"P": 1523.5	"F": 3843}
{"v": 1	"t": 2160532	"P": 1529.25	"F": 3525}
{"v": 1	"t": 2160553	"P": 1515.5	"F": 3354}
{"v": 1	"t": 2160573	"P": 1515.5	"F": 3150}
{"v": 1	"t": 2160593	"P": 1521.25	"F": 2895}
{"v": 1	"t": 2160614	"P": 1507.75	"F": 2902}
{"v": 1	"t": 2160634	"P": 1512.75	"F": 2706}
{"v": 1	"t": 2160655	"P": 1512.75	"F": 2560}
{"v": 1	"t": 2160675	"P": 1503.25	"F": 2414}
{"v": 1	"t": 2160696	"P": 1507.0	"F": 2369}
{"v": 1	"t": 2160716	"P": 1514.0	"F": 2287}
{"v": 1	"t": 2160736	"P": 1508.75	"F": 2180}
{"v": 1	"t": 2160757	"P": 1501.75	"F": 2129}
{"v": 1	"t": 2160777	"P": 1511.5	"F": 1840}
{"v": 1	"t": 2160797	"P": 1514.5	"F": 2024}
{"v": 1	"t": 2160817	"P": 1508.0	"F": 1999}
{"v": 1	"t": 2160838	"P": 1505.25	"F": 2070}
{"v": 1	"t": 2160858	"P": 1522.5	"F": 2525}
{"v": 1	"t": 2160878	"P": 1528.25	"F": 3140}
{"v": 1	"t": 2160899	"P": 1515.5	"F": 3391}
{"v": 1	"t": 2160919	"P": 1511.25	"F": 3026}
{"v": 1	"t": 2160939	"P": 1521.0	"F": 2662}
{"v": 1	"t": 2160960	"P": 1514.0	"F": 2493}
{"v": 1	"t": 2160980	"P": 1507.75	"F": 2524}
{"v": 1	"t": 2161000	"P": 1515.0	"F": 2734}
{"v": 1	"t": 2161021	"P": 1524.25	"F": 2998}
{"v": 1	"t": 2161041	"P": 1519.0	"F": 3078}
{"v": 1	"t": 2161061	"P": 1509.5	"F": 3160}
{"v": 1	"t": 2161082	"P": 1525.5	"F": 3341}
{"v": 1	"t": 2161102	"P": 1536.0	"F": 3588}
{"v": 1	"t": 2161122	"P": 1525.25	"F": 3615}
{"v": 1	"t": 2161143	"P": 1525.5	"F": 3682}
{"v": 1	"t": 2161163	"P": 1533.75	"F": 3938}
{"v": 1	"t": 2161184	"P": 1528.25	"F": 3865}
{"v": 1	"t": 2161204	"P": 1515.0	"F": 3510}
{"v": 1	"t": 2161225	"P": 1527.25	"F": 3463}
{"v": 1	"t": 2161245	"P": 1522.5	"F": 3348}
{"v": 1	"t": 2161265	"P": 1512.75	"F": 3300}
{"v": 1	"t": 2161286	"P": 1523.25	"F": 2997}
{"v": 1	"t": 2161306	"P": 1521.5	"F": 3070}
{"v": 1	"t": 2161326	"P": 1517.25	"F": 3149	"C": 46.955	"D": 3285	"sn": 54091930088003	"file": "/data/device_log/data0000.out"	"CO2": 4107.53857421875	"Tp": 26.14556884765625	"H": 22.38292121887207}
{"v": 1	"t": 2161349	"P": 1530.75	"F": 3665}
{"v": 1	"t": 2161369	"P": 1535.5	"F": 4558}
{"v": 1	"t": 2161391	"P": 1551.5	"F": 5258}
{"v": 1	"t": 2161411	"P": 1535.5	"F": 4700}
{"v": 1	"t": 2161432	"P": 1521.0	"F": 3854}
{"v": 1	"t": 2161452	"P": 1530.75	"F": 3735}
{"v": 1	"t": 2161472	"P": 1531.5	"F": 3805}
{"v": 1	"t": 2161493	"P": 1523.25	"F": 3474}
{"v": 1	"t": 2161513	"P": 1524.5	"F": 3252}
{"v": 1	"t": 2161533	"P": 1544.5	"F": 3390}
{"v": 1	"t": 2161554	"P": 1544.75	"F": 3650}
{"v": 1	"t": 2161574	"P": 1541.25	"F": 4363}
{"v": 1	"t": 2161594	"P": 1552.25	"F": 4980}
{"v": 1	"t": 2161615	"P": 1563.0	"F": 5616}
{"v": 1	"t": 2161635	"P": 1560.0	"F": 5799}
{"v": 1	"t": 2161655	"P": 1552.5	"F": 5547}
{"v": 1	"t": 2161676	"P": 1557.75	"F": 5791}
{"v": 1	"t": 2161696	"P": 1557.5	"F": 5603}
{"v": 1	"t": 2161716	"P": 1554.5	"F": 5427}
{"v": 1	"t": 2161737	"P": 1557.5	"F": 5397}
{"v": 1	"t": 2161757	"P": 1568.25	"F": 5539}
{"v": 1	"t": 2161778	"P": 1568.5	"F": 5812}
{"v": 1	"t": 2161798	"P": 1570.25	"F": 6051}
{"v": 1	"t": 2161818	"P": 1579.0	"F": 6079}
{"v": 1	"t": 2161839	"P": 1566.5	"F": 5869}
{"v": 1	"t": 2161859	"P": 1558.75	"F": 5664}
{"v": 1	"t": 2161879	"P": 1561.75	"F": 5607}
{"v": 1	"t": 2161900	"P": 1580.5	"F": 5845}
{"v": 1	"t": 2161920	"P": 1576.75	"F": 6214}
{"v": 1	"t": 2161940	"P": 1571.0	"F": 6418}
{"v": 1	"t": 2161961	"P": 1590.0	"F": 6748}
{"v": 1	"t": 2161981	"P": 1582.0	"F": 6777}
{"v": 1	"t": 2162001	"P": 1580.75	"F": 6777}
{"v": 1	"t": 2162022	"P": 1575.5	"F": 6433}
{"v": 1	"t": 2162042	"P": 1583.0	"F": 6502}
{"v": 1	"t": 2162062	"P": 1575.25	"F": 6671}
{"v": 1	"t": 2162083	"P": 1575.25	"F": 6354}
{"v": 1	"t": 2162103	"P": 1578.5	"F": 6646}
{"v": 1	"t": 2162123	"P": 1594.25	"F": 6508}
{"v": 1	"t": 2162144	"P": 1592.0	"F": 6629}
{"v": 1	"t": 2162164	"P": 1587.5	"F": 7168}
{"v": 1	"t": 2162184	"P": 1601.5	"F": 7211}
{"v": 1	"t": 2162205	"P": 1599.5	"F": 7078}
{"v": 1	"t": 2162225	"P": 1587.5	"F": 7269}
{"v": 1	"t": 2162245	"P": 1579.75	"F": 7135}
{"v": 1	"t": 2162266	"P": 1597.25	"F": 6916}
{"v": 1	"t": 2162286	"P": 1580.25	"F": 6715}
{"v": 1	"t": 2162307	"P": 1578.5	"F": 7240}
{"v": 1	"t": 2162327	"P": 1592.5	"F": 6948}
{"v": 1	"t": 2162347	"P": 1584.5	"F": 6753	"C": 46.925	"D": 3285	"sn": 54091930088003	"file": "/data/device_log/data0000.out"}
{"v": 1	"t": 2162368	"P": 1579.0	"F": 6485}
{"v": 1	"t": 2162388	"P": 1589.0	"F": 6391}
{"v": 1	"t": 2162410	"P": 1576.0	"F": 6448}
{"v": 1	"t": 2162430	"P": 1576.75	"F": 6472}
{"v": 1	"t": 2162451	"P": 1585.25	"F": 6317}
{"v": 1	"t": 2162471	"P": 1569.0	"F": 6276}
{"v": 1	"t": 2162491	"P": 1566.5	"F": 6285}
{"v": 1	"t": 2162512	"P": 1568.25	"F": 6264}
{"v": 1	"t": 2162532	"P": 1584.0	"F": 6163}
{"v": 1	"t": 2162552	"P": 1573.5	"F": 6218}
{"v": 1	"t": 2162573	"P": 1571.0	"F": 6041}
{"v": 1	"t": 2162593	"P": 1578.75	"F": 6095}
{"v": 1	"t": 2162613	"P": 1574.75	"F": 6071}
{"v": 1	"t": 2162634	"P": 1569.25	"F": 5937}
{"v": 1	"t": 2162654	"P": 1565.5	"F": 5858}
{"v": 1	"t": 2162674	"P": 1579.75	"F": 6136}
{"v": 1	"t": 2162695	"P": 1582.0	"F": 6262}
{"v": 1	"t": 2162715	"P": 1569.0	"F": 6253}
{"v": 1	"t": 2162735	"P": 1575.75	"F": 6465}
{"v": 1	"t": 2162756	"P": 1593.75	"F": 6565}
{"v": 1	"t": 2162776	"P": 1591.5	"F": 6474}
{"v": 1	"t": 2162797	"P": 1582.5	"F": 6599}
{"v": 1	"t": 2162817	"P": 1602.5	"F": 6851}
{"v": 1	"t": 2162838	"P": 1601.25	"F": 7237}
{"v": 1	"t": 2162858	"P": 1589.25	"F": 7230}
{"v": 1	"t": 2162878	"P": 1599.25	"F": 7103}
{"v": 1	"t": 2162899	"P": 1583.75	"F": 7019}
{"v": 1	"t": 2162919	"P": 1586.0	"F": 6804}
{"v": 1	"t": 2162939	"P": 1592.5	"F": 7027}
{"v": 1	"t": 2162960	"P": 1605.5	"F": 7255}
{"v": 1	"t": 2162980	"P": 1604.25	"F": 7587}
{"v": 1	"t": 2163000	"P": 1590.75	"F": 7362}
{"v": 1	"t": 2163021	"P": 1598.0	"F": 7246}
{"v": 1	"t": 2163041	"P": 1608.5	"F": 6830}
{"v": 1	"t": 2163061	"P": 1585.75	"F": 7224}
{"v": 1	"t": 2163082	"P": 1584.0	"F": 7037}
{"v": 1	"t": 2163102	"P": 1584.75	"F": 6475}
{"v": 1	"t": 2163122	"P": 1580.0	"F": 6491}
{"v": 1	"t": 2163143	"P": 1565.75	"F": 6067}
{"v": 1	"t": 2163163	"P": 1564.0	"F": 5755}
{"v": 1	"t": 2163183	"P": 1565.0	"F": 5662}
{"v": 1	"t": 2163204	"P": 1555.5	"F": 5278}
{"v": 1	"t": 2163224	"P": 1539.25	"F": 5321}
{"v": 1	"t": 2163244	"P": 1540.5	"F": 4930}
{"v": 1	"t": 2163265	"P": 1555.5	"F": 4727}
{"v": 1	"t": 2163285	"P": 1543.0	"F": 4622}
{"v": 1	"t": 2163305	"P": 1538.0	"F": 4393}
{"v": 1	"t": 2163326	"P": 1539.5	"F": 4539}
{"v": 1	"t": 2163346	"P": 1534.75	"F": 4072}
{"v": 1	"t": 2163367	"P": 1526.0	"F": 4010	"C": 46.935	"D": 3285	"sn": 54091930088003	"file": "/data/device_log/data0000.out"	"CO2": 4403.2470703125	"Tp": 26.1776123046875	"H": 22.978620529174805}
{"v": 1	"t": 2163388	"P": 1524.75	"F": 3668}
{"v": 1	"t": 2163408	"P": 1533.75	"F": 3779}
{"v": 1	"t": 2163432	"P": 1522.0	"F": 4011}
{"v": 1	"t": 2163452	"P": 1522.75	"F": 3705}
{"v": 1	"t": 2163472	"P": 1499.75	"F": 3215}
{"v": 1	"t": 2163493	"P": 1493.5	"F": 2505}
{"v": 1	"t": 2163513	"P": 1505.0	"F": 1558}
{"v": 1	"t": 2163533	"P": 1504.5	"F": 1236}
{"v": 1	"t": 2163554	"P": 1497.75	"F": 1265}
{"v": 1	"t": 2163574	"P": 1499.75	"F": 1430}
{"v": 1	"t": 2163594	"P": 1515.5	"F": 1658}
{"v": 1	"t": 2163615	"P": 1515.5	"F": 1782}
{"v": 1	"t": 2163635	"P": 1510.75	"F": 2248}
{"v": 1	"t": 2163655	"P": 1522.25	"F": 2959}
{"v": 1	"t": 2163676	"P": 1534.25	"F": 3564}
{"v": 1	"t": 2163696	"P": 1534.25	"F": 3624}
{"v": 1	"t": 2163716	"P": 1532.5	"F": 3993}
{"v": 1	"t": 2163737	"P": 1535.75	"F": 4127}
{"v": 1	"t": 2163757	"P": 1531.75	"F": 4156}
{"v": 1	"t": 2163777	"P": 1521.25	"F": 3811}
{"v": 1	"t": 2163798	"P": 1528.25	"F": 4256}
{"v": 1	"t": 2163818	"P": 1546.25	"F": 4650}
{"v": 1	"t": 2163838	"P": 1564.5	"F": 5250}
{"v": 1	"t": 2163859	"P": 1571.0	"F": 5991}
{"v": 1	"t": 2163879	"P": 1578.75	"F": 6345}
{"v": 1	"t": 2163900	"P": 1597.0	"F": 6717}
{"v": 1	"t": 2163920	"P": 1605.25	"F": 7206}
{"v": 1	"t": 2163941	"P": 1613.25	"F": 7702}
{"v": 1	"t": 2163961	"P": 1625.0	"F": 8055}
{"v": 1	"t": 2163982	"P": 1623.5	"F": 8455}
{"v": 1	"t": 2164002	"P": 1637.5	"F": 9484}
{"v": 1	"t": 2164023	"P": 1636.5	"F": 8936}
{"v": 1	"t": 2164043	"P": 1645.75	"F": 9837}
{"v": 1	"t": 2164064	"P": 1640.25	"F": 9311}
{"v": 1	"t": 2164084	"P": 1626.75	"F": 9375}
{"v": 1	"t": 2164105	"P": 1644.25	"F": 9435}
{"v": 1	"t": 2164125	"P": 1642.25	"F": 9052}
{"v": 1	"t": 2164145	"P": 1586.5	"F": 8377}
{"v": 1	"t": 2164166	"P": 1568.5	"F": 6403}
{"v": 1	"t": 2164186	"P": 1525.75	"F": 4130}
{"v": 1	"t": 2164206	"P": 1486.0	"F": 2670}
{"v": 1	"t": 2164227	"P": 1489.5	"F": 2055}
{"v": 1	"t": 2164247	"P": 1521.5	"F": 2100}
{"v": 1	"t": 2164267	"P": 1526.75	"F": 3476}
{"v": 1	"t": 2164288	"P": 1540.25	"F": 5263}
{"v": 1	"t": 2164308	"P": 1547.5	"F": 4936}
{"v": 1	"t": 2164328	"P": 1547.75	"F": 4039}
{"v": 1	"t": 2164349	"P": 1529.5	"F": 3046}
{"v": 1	"t": 2164369	"P": 1509.5	"F": 2380}
{"v": 1	"t": 2164389	"P": 1520.25	"F": 2348	"C": 46.94	"D": 3285	"sn": 54091930088003	"file": "/data/device_log/data0000.out"}
{"v": 1	"t": 2164410	"P": 1503.5	"F": 2926}
{"v": 1	"t": 2164431	"P": 1509.5	"F": 3576}
{"v": 1	"t": 2164453	"P": 1509.5	"F": 3581}
{"v": 1	"t": 2164473	"P": 1514.75	"F": 3398}
{"v": 1	"t": 2164493	"P": 1525.75	"F": 3229}
{"v": 1	"t": 2164513	"P": 1523.75	"F": 3085}
{"v": 1	"t": 2164534	"P": 1514.5	"F": 2656}
{"v": 1	"t": 2164554	"P": 1516.75	"F": 2429}
{"v": 1	"t": 2164574	"P": 1534.0	"F": 2784}
{"v": 1	"t": 2164595	"P": 1535.5	"F": 3582}
{"v": 1	"t": 2164615	"P": 1535.0	"F": 4320}
{"v": 1	"t": 2164636	"P": 1548.5	"F": 4885}
{"v": 1	"t": 2164656	"P": 1563.0	"F": 5051}
{"v": 1	"t": 2164676	"P": 1555.25	"F": 5130}
{"v": 1	"t": 2164697	"P": 1555.5	"F": 5376}
{"v": 1	"t": 2164717	"P": 1572.0	"F": 5410}
{"v": 1	"t": 2164737	"P": 1565.5	"F": 5872}
{"v": 1	"t": 2164758	"P": 1560.5	"F": 5948}
{"v": 1	"t": 2164778	"P": 1573.0	"F": 6238}
{"v": 1	"t": 2164798	"P": 1588.75	"F": 6166}
{"v": 1	"t": 2164819	"P": 1577.25	"F": 6572}
{"v": 1	"t": 2164839	"P": 1605.25	"F": 7145}
{"v": 1	"t": 2164859	"P": 1640.5	"F": 8626}
{"v": 1	"t": 2164880	"P": 1651.0	"F": 10319}
{"v": 1	"t": 2164900	"P": 1627.75	"F": 9882}
{"v": 1	"t": 2164920	"P": 1618.0	"F": 9256}
{"v": 1	"t": 2164941	"P": 1618.5	"F": 7959}
{"v": 1	"t": 2164961	"P": 1612.5	"F": 7813}
{"v": 1	"t": 2164981	"P": 1600.25	"F": 7909}
{"v": 1	"t": 2165002	"P": 1592.25	"F": 7477}
{"v": 1	"t": 2165022	"P": 1593.25	"F": 6780}
{"v": 1	"t": 2165042	"P": 1569.5	"F": 5859}
{"v": 1	"t": 2165063	"P": 1564.0	"F": 5824}
{"v": 1	"t": 2165083	"P": 1572.25	"F": 6008}
{"v": 1	"t": 2165103	"P": 1588.75	"F": 6622}
{"v": 1	"t": 2165124	"P": 1588.0	"F": 6319}
{"v": 1	"t": 2165144	"P": 1602.0	"F": 7193}
{"v": 1	"t": 2165164	"P": 1627.5	"F": 7753}
{"v": 1	"t": 2165185	"P": 1613.75	"F": 7682}
{"v": 1	"t": 2165206	"P": 1621.5	"F": 7978}
{"v": 1	"t": 2165226	"P": 1619.5	"F": 7756}
{"v": 1	"t": 2165247	"P": 1614.5	"F": 8287}
{"v": 1	"t": 2165267	"P": 1628.5	"F": 8591}
{"v": 1	"t": 2165287	"P": 1647.25	"F": 9148}
{"v": 1	"t": 2165308	"P": 1632.0	"F": 9503}
{"v": 1	"t": 2165328	"P": 1639.25	"F": 9423}
{"v": 1	"t": 2165348	"P": 1672.0	"F": 10296}
{"v": 1	"t": 2165369	"P": 1685.75	"F": 11388}
{"v": 1	"t": 2165389	"P": 1678.75	"F": 12008}
{"v": 1	"t": 2165409	"P": 1672.75	"F": 11372	"C": 46.975	"D": 3285	"sn": 54091930088003	"file": "/data/device_log/data0000.out"	"CO2": 5120.31201171875	"Tp": 26.1776123046875	"H": 22.713970184326172}
{"v": 1	"t": 2165431	"P": 1670.75	"F": 10768}
{"v": 1	"t": 2165451	"P": 1644.75	"F": 10323}
{"v": 1	"t": 2165473	"P": 1659.5	"F": 10431}
{"v": 1	"t": 2165494	"P": 1648.25	"F": 11085}
{"v": 1	"t": 2165514	"P": 1646.0	"F": 10496}
{"v": 1	"t": 2165534	"P": 1655.0	"F": 10510}
{"v": 1	"t": 2165555	"P": 1672.75	"F": 10720}
{"v": 1	"t": 2165575	"P": 1673.0	"F": 10659}
{"v": 1	"t": 2165595	"P": 1645.25	"F": 10431}
{"v": 1	"t": 2165616	"P": 1637.0	"F": 9316}
{"v": 1	"t": 2165636	"P": 1629.75	"F": 9315}
{"v": 1	"t": 2165656	"P": 1628.5	"F": 9122}
{"v": 1	"t": 2165677	"P": 1613.25	"F": 8282}
{"v": 1	"t": 2165697	"P": 1602.75	"F": 7446}
{"v": 1	"t": 2165717	"P": 1606.0	"F": 7213}
{"v": 1	"t": 2165738	"P": 1582.25	"F": 6952}
{"v": 1	"t": 2165758	"P": 1587.25	"F": 7000}
{"v": 1	"t": 2165779	"P": 1585.75	"F": 7055}
{"v": 1	"t": 2165799	"P": 1585.25	"F": 6923}
{"v": 1	"t": 2165819	"P": 1611.5	"F": 6976}
{"v": 1	"t": 2165840	"P": 1618.25	"F": 7589}
{"v": 1	"t": 2165860	"P": 1604.5	"F": 7850}
{"v": 1	"t": 2165880	"P": 1599.75	"F": 7814}
{"v": 1	"t": 2165901	"P": 1595.0	"F": 7441}
{"v": 1	"t": 2165921	"P": 1596.25	"F": 6766}
{"v": 1	"t": 2165941	"P": 1596.25	"F": 6833}
{"v": 1	"t": 2165962	"P": 1609.75	"F": 7740}
{"v": 1	"t": 2165982	"P": 1631.75	"F": 8743}
{"v": 1	"t": 2166002	"P": 1631.0	"F": 8549}
{"v": 1	"t": 2166023	"P": 1631.25	"F": 9319}
{"v": 1	"t": 2166043	"P": 1642.0	"F": 10317}
{"v": 1	"t": 2166063	"P": 1657.75	"F": 10243}
{"v": 1	"t": 2166084	"P": 1654.5	"F": 10930}
{"v": 1	"t": 2166104	"P": 1654.75	"F": 11103}
{"v": 1	"t": 2166125	"P": 1688.0	"F": 11127}
{"v": 1	"t": 2166145	"P": 1673.75	"F": 11431}
{"v": 1	"t": 2166165	"P": 1678.0	"F": 11166}
{"v": 1	"t": 2166186	"P": 1695.25	"F": 12324}
{"v": 1	"t": 2166206	"P": 1706.75	"F": 12313}
{"v": 1	"t": 2166226	"P": 1694.0	"F": 11999}
{"v": 1	"t": 2166247	"P": 1683.25	"F": 11905}
{"v": 1	"t": 2166267	"P": 1679.25	"F": 10785}
{"v": 1	"t": 2166287	"P": 1690.25	"F": 11452}
{"v": 1	"t": 2166308	"P": 1680.25	"F": 11824}
{"v": 1	"t": 2166328	"P": 1669.75	"F": 11384}
{"v": 1	"t": 2166349	"P": 1645.25	"F": 9818}
{"v": 1	"t": 2166369	"P": 1642.5	"F": 9413}
{"v": 1	"t": 2166389	"P": 1627.0	"F": 9089}
{"v": 1	"t": 2166410	"P": 1619.0	"F": 8513}
{"v": 1	"t": 2166430	"P": 1606.0	"F": 7865	"C": 46.965	"D": 3285	"sn": 54091930088003	"file": "/data/device_log/data0000.out"}
{"v": 1	"t": 2166452	"P": 1577.75	"F": 7208}
{"v": 1	"t": 2166472	"P": 1578.75	"F": 6128}
{"v": 1	"t": 2166493	"P": 1537.25	"F": 4931}
{"v": 1	"t": 2166514	"P": 1494.25	"F": 3002}
{"v": 1	"t": 2166534	"P": 1453.25	"F": 857}
{"v": 1	"t": 2166554	"P": 1369.25	"F": -18}
{"v": 1	"t": 2166575	"P": 1341.0	"F": -2}
{"v": 1	"t": 2166595	"P": 1267.25	"F": -2}
{"v": 1	"t": 2166615	"P": 1218.0	"F": -1}
{"v": 1	"t": 2166636	"P": 1196.0	"F": 0}
{"v": 1	"t": 2166656	"P": 1154.5	"F": 1}
{"v": 1	"t": 2166676	"P": 1117.75	"F": 1}
{"v": 1	"t": 2166697	"P": 1096.5	"F": 0}
{"v": 1	"t": 2166717	"P": 1098.75	"F": 0}
{"v": 1	"t": 2166737	"P": 1076.25	"F": 0}
{"v": 1	"t": 2166758	"P": 1055.5	"F": 1}
{"v": 1	"t": 2166778	"P": 1045.5	"F": 1}
{"v": 1	"t": 2166798	"P": 1037.5	"F": 1}
{"v": 1	"t": 2166819	"P": 1010.75	"F": 1}
{"v": 1	"t": 2166839	"P": 1003.0	"F": 1}
{"v": 1	"t": 2166860	"P": 1003.5	"F": 1}
{"v": 1	"t": 2166880	"P": 986.0	"F": 0}
{"v": 1	"t": 2166900	"P": 984.5	"F": 0}
{"v": 1	"t": 2166921	"P": 992.5	"F": 0}
{"v": 1	"t": 2166941	"P": 978.5	"F": 1}
{"v": 1	"t": 2166961	"P": 964.5	"F": 1}
{"v": 1	"t": 2166982	"P": 967.25	"F": 1}
{"v": 1	"t": 2167002	"P": 978.5	"F": 1}
{"v": 1	"t": 2167022	"P": 967.75	"F": 1}
{"v": 1	"t": 2167043	"P": 956.75	"F": 1}
{"v": 1	"t": 2167063	"P": 961.25	"F": 1}
{"v": 1	"t": 2167083	"P": 970.25	"F": 1}
{"v": 1	"t": 2167104	"P": 960.75	"F": 1}
{"v": 1	"t": 2167124	"P": 955.5	"F": 1}
{"v": 1	"t": 2167144	"P": 970.5	"F": 1}
{"v": 1	"t": 2167165	"P": 968.75	"F": 1}
{"v": 1	"t": 2167185	"P": 957.5	"F": 1}
{"v": 1	"t": 2167205	"P": 958.25	"F": 1}
{"v": 1	"t": 2167226	"P": 973.0	"F": 1}
{"v": 1	"t": 2167246	"P": 967.25	"F": 1}
{"v": 1	"t": 2167266	"P": 958.25	"F": 1}
{"v": 1	"t": 2167287	"P": 964.75	"F": 1}
{"v": 1	"t": 2167307	"P": 971.25	"F": 1}
{"v": 1	"t": 2167327	"P": 963.25	"F": 1}
{"v": 1	"t": 2167348	"P": 958.0	"F": 1}
{"v": 1	"t": 2167368	"P": 968.0	"F": 0}
{"v": 1	"t": 2167389	"P": 967.75	"F": 1}
{"v": 1	"t": 2167409	"P": 957.5	"F": 1}
{"v": 1	"t": 2167430	"P": 971.75	"F": 1}
{"v": 1	"t": 2167450	"P": 957.0	"F": 1	"C": 46.98	"D": 3285	"sn": 54091930088003	"file": "/data/device_log/data0000.out"	"CO2": 6736.7607421875	"Tp": 26.14556884765625	"H": 22.383033752441406}
{"v": 1	"t": 2167471	"P": 966.25	"F": 1}
{"v": 1	"t": 2167492	"P": 954.25	"F": 1}
{"v": 1	"t": 2167514	"P": 955.0	"F": 1}
{"v": 1	"t": 2167535	"P": 966.25	"F": 1}
{"v": 1	"t": 2167555	"P": 951.0	"F": 1}
{"v": 1	"t": 2167576	"P": 959.0	"F": 1}
{"v": 1	"t": 2167596	"P": 965.25	"F": 1}
{"v": 1	"t": 2167616	"P": 956.25	"F": 1}
{"v": 1	"t": 2167637	"P": 960.5	"F": 1}
{"v": 1	"t": 2167657	"P": 969.25	"F": 1}
{"v": 1	"t": 2167677	"P": 959.0	"F": 1}
{"v": 1	"t": 2167698	"P": 949.75	"F": 1}
{"v": 1	"t": 2167718	"P": 961.0	"F": 1}
{"v": 1	"t": 2167738	"P": 964.25	"F": 1}
{"v": 1	"t": 2167759	"P": 956.0	"F": 1}
{"v": 1	"t": 2167779	"P": 952.5	"F": 1}
{"v": 1	"t": 2167799	"P": 969.25	"F": 1}
{"v": 1	"t": 2167820	"P": 964.5	"F": 1}
{"v": 1	"t": 2167840	"P": 954.0	"F": 1}
{"v": 1	"t": 2167860	"P": 955.5	"F": 1}
{"v": 1	"t": 2167881	"P": 969.25	"F": 1}
{"v": 1	"t": 2167901	"P": 958.25	"F": 1}
{"v": 1	"t": 2167921	"P": 953.0	"F": 1}
{"v": 1	"t": 2167942	"P": 962.5	"F": 1}
{"v": 1	"t": 2167962	"P": 968.75	"F": 1}
{"v": 1	"t": 2167983	"P": 956.25	"F": 1}
{"v": 1	"t": 2168003	"P": 955.0	"F": 1}
{"v": 1	"t": 2168023	"P": 969.25	"F": 1}
{"v": 1	"t": 2168044	"P": 962.5	"F": 1}
{"v": 1	"t": 2168064	"P": 957.25	"F": 1}
{"v": 1	"t": 2168084	"P": 956.5	"F": 1}
{"v": 1	"t": 2168105	"P": 970.25	"F": 1}
{"v": 1	"t": 2168125	"P": 952.0	"F": 1}
{"v": 1	"t": 2168146	"P": 965.75	"F": 1}
{"v": 1	"t": 2168166	"P": 955.0	"F": 1}
{"v": 1	"t": 2168187	"P": 952.75	"F": 1}
{"v": 1	"t": 2168207	"P": 965.5	"F": 1}
{"v": 1	"t": 2168227	"P": 959.0	"F": 1}
{"v": 1	"t": 2168248	"P": 949.75	"F": 1}
{"v": 1	"t": 2168268	"P": 959.5	"F": 1}
{"v": 1	"t": 2168288	"P": 968.0	"F": 1}
{"v": 1	"t": 2168309	"P": 958.5	"F": 1}
{"v": 1	"t": 2168329	"P": 949.5	"F": 1}
{"v": 1	"t": 2168349	"P": 962.25	"F": 1}
{"v": 1	"t": 2168370	"P": 965.75	"F": 1}
{"v": 1	"t": 2168390	"P": 953.5	"F": 1}
{"v": 1	"t": 2168410	"P": 950.25	"F": 1}
{"v": 1	"t": 2168431	"P": 965.0	"F": 1}
{"v": 1	"t": 2168451	"P": 964.75	"F": 1}
{"v": 1	"t": 2168471	"P": 953.5	"F": 1	"C": 46.955	"D": 3285	"sn": 54091930088003	"file": "/data/device_log/data0000.out"	"CO2": 5452.5166015625	"Tp": 26.14556884765625	"H": 22.714202880859375}
{"v": 1	"t": 2168493	"P": 951.5	"F": 1}
{"v": 1	"t": 2168513	"P": 968.75	"F": 1}
{"v": 1	"t": 2168536	"P": 950.5	"F": 1}
{"v": 1	"t": 2168557	"P": 957.75	"F": 1}
{"v": 1	"t": 2168577	"P": 966.5	"F": 1}
{"v": 1	"t": 2168597	"P": 956.75	"F": 1}
{"v": 1	"t": 2168618	"P": 949.5	"F": 1}
{"v": 1	"t": 2168638	"P": 961.75	"F": 1}
{"v": 1	"t": 2168658	"P": 964.5	"F": 1}
{"v": 1	"t": 2168679	"P": 953.25	"F": 1}
{"v": 1	"t": 2168699	"P": 959.75	"F": 1}
{"v": 1	"t": 2168720	"P": 963.75	"F": 1}
{"v": 1	"t": 2168740	"P": 954.25	"F": 1}
{"v": 1	"t": 2168760	"P": 950.0	"F": 1}
{"v": 1	"t": 2168781	"P": 967.25	"F": 1}
{"v": 1	"t": 2168801	"P": 961.25	"F": 1}
{"v": 1	"t": 2168821	"P": 953.0	"F": 1}
{"v": 1	"t": 2168842	"P": 954.5	"F": 1}
{"v": 1	"t": 2168862	"P": 966.25	"F": 1}
{"v": 1	"t": 2168882	"P": 958.5	"F": 1}
{"v": 1	"t": 2168903	"P": 950.75	"F": 1}
{"v": 1	"t": 2168923	"P": 956.0	"F": 1}
{"v": 1	"t": 2168943	"P": 968.75	"F": 1}
{"v": 1	"t": 2168964	"P": 958.0	"F": 1}
{"v": 1	"t": 2168984	"P": 951.5	"F": 1}
{"v": 1	"t": 2169004	"P": 964.25	"F": 1}
{"v": 1	"t": 2169025	"P": 963.75	"F": 1}
{"v": 1	"t": 2169045	"P": 953.25	"F": 1}
{"v": 1	"t": 2169065	"P": 951.5	"F": 1}
{"v": 1	"t": 2169086	"P": 966.25	"F": 1}
{"v": 1	"t": 2169106	"P": 960.25	"F": 1}
{"v": 1	"t": 2169126	"P": 952.25	"F": 1}
{"v": 1	"t": 2169147	"P": 957.0	"F": 1}
{"v": 1	"t": 2169167	"P": 969.25	"F": 1}
{"v": 1	"t": 2169187	"P": 959.0	"F": 1}
{"v": 1	"t": 2169208	"P": 955.0	"F": 1}
{"v": 1	"t": 2169228	"P": 966.25	"F": 1}
{"v": 1	"t": 2169249	"P": 953.0	"F": 1}
{"v": 1	"t": 2169269	"P": 954.25	"F": 1}
{"v": 1	"t": 2169290	"P": 967.0	"F": 1}
{"v": 1	"t": 2169310	"P": 960.25	"F": 1}
{"v": 1	"t": 2169330	"P": 950.75	"F": 1}
{"v": 1	"t": 2169351	"P": 957.75	"F": 1}
{"v": 1	"t": 2169371	"P": 968.5	"F": 1}
{"v": 1	"t": 2169391	"P": 957.75	"F": 1}
{"v": 1	"t": 2169412	"P": 950.5	"F": 1}
{"v": 1	"t": 2169432	"P": 962.5	"F": 1}
{"v": 1	"t": 2169452	"P": 961.75	"F": 1}
{"v": 1	"t": 2169473	"P": 955.25	"F": 1}
{"v": 1	"t": 2169493	"P": 951.5	"F": 1	"C": 46.985	"D": 3285	"sn": 54091930088003	"file": "/data/device_log/data0000.out"}
{"v": 1	"t": 2169514	"P": 962.0	"F": 1}
{"v": 1	"t": 2169534	"P": 954.25	"F": 1}
{"v": 1	"t": 2169556	"P": 965.5	"F": 1}
{"v": 1	"t": 2169576	"P": 954.5	"F": 1}
{"v": 1	"t": 2169597	"P": 952.25	"F": 1}
{"v": 1	"t": 2169617	"P": 967.25	"F": 1}
{"v": 1	"t": 2169637	"P": 959.5	"F": 1}
{"v": 1	"t": 2169658	"P": 951.0	"F": 1}
{"v": 1	"t": 2169678	"P": 961.0	"F": 1}
{"v": 1	"t": 2169698	"P": 965.25	"F": 0}
{"v": 1	"t": 2169719	"P": 956.5	"F": 1}
{"v": 1	"t": 2169739	"P": 958.0	"F": 1}
{"v": 1	"t": 2169760	"P": 970.0	"F": 1}
{"v": 1	"t": 2169780	"P": 957.0	"F": 1}
{"v": 1	"t": 2169801	"P": 963.75	"F": 1}
{"v": 1	"t": 2169821	"P": 965.5	"F": 1}
{"v": 1	"t": 2169841	"P": 957.0	"F": 1}
{"v": 1	"t": 2169862	"P": 953.5	"F": 1}
{"v": 1	"t": 2169882	"P": 970.0	"F": 1}
{"v": 1	"t": 2169902	"P": 964.5	"F": 1}
{"v": 1	"t": 2169923	"P": 955.0	"F": 1}
{"v": 1	"t": 2169943	"P": 955.0	"F": 1}
{"v": 1	"t": 2169963	"P": 968.5	"F": 1}
{"v": 1	"t": 2169984	"P": 961.0	"F": 1}
{"v": 1	"t": 2170004	"P": 953.75	"F": 1}
{"v": 1	"t": 2170024	"P": 960.0	"F": 1}
{"v": 1	"t": 2170045	"P": 970.25	"F": 1}
{"v": 1	"t": 2170065	"P": 960.0	"F": 1}
{"v": 1	"t": 2170085	"P": 952.75	"F": 1}
{"v": 1	"t": 2170106	"P": 962.0	"F": 1}
{"v": 1	"t": 2170126	"P": 964.75	"F": 1}
{"v": 1	"t": 2170146	"P": 952.75	"F": 1}
{"v": 1	"t": 2170167	"P": 950.5	"F": 1}
{"v": 1	"t": 2170187	"P": 965.5	"F": 1}
{"v": 1	"t": 2170207	"P": 957.25	"F": 1}
{"v": 1	"t": 2170228	"P": 953.25	"F": 1}
{"v": 1	"t": 2170248	"P": 954.75	"F": 1}
{"v": 1	"t": 2170268	"P": 964.0	"F": 1}
{"v": 1	"t": 2170289	"P": 955.5	"F": 1}
{"v": 1	"t": 2170309	"P": 952.75	"F": 1}
{"v": 1	"t": 2170330	"P": 966.5	"F": 1}
{"v": 1	"t": 2170350	"P": 952.5	"F": 1}
{"v": 1	"t": 2170370	"P": 954.0	"F": 1}
{"v": 1	"t": 2170391	"P": 969.25	"F": 1}
{"v": 1	"t": 2170411	"P": 960.75	"F": 1}
{"v": 1	"t": 2170431	"P": 949.5	"F": 1}
{"v": 1	"t": 2170452	"P": 958.25	"F": 1}
{"v": 1	"t": 2170472	"P": 965.75	"F": 1}
{"v": 1	"t": 2170492	"P": 958.75	"F": 1}
{"v": 1	"t": 2170513	"P": 949.25	"F": 1	"C": 47.045	"D": 3284	"sn": 54091930088003	"file": "/data/device_log/data0000.out"	"CO2": 5101.880859375	"Tp": 26.2203369140625	"H": 22.565919876098633}
{"v": 1	"t": 2170534	"P": 960.5	"F": 1}
{"v": 1	"t": 2170555	"P": 956.75	"F": 1}
{"v": 1	"t": 2170577	"P": 952.5	"F": 1}
{"v": 1	"t": 2170597	"P": 968.75	"F": 1}
{"v": 1	"t": 2170617	"P": 961.5	"F": 1}
{"v": 1	"t": 2170638	"P": 951.0	"F": 1}
{"v": 1	"t": 2170658	"P": 954.5	"F": 1}
{"v": 1	"t": 2170678	"P": 969.0	"F": 1}
{"v": 1	"t": 2170699	"P": 957.25	"F": 1}
{"v": 1	"t": 2170719	"P": 950.25	"F": 1}
{"v": 1	"t": 2170739	"P": 962.5	"F": 1}
{"v": 1	"t": 2170760	"P": 964.5	"F": 1}
{"v": 1	"t": 2170780	"P": 954.5	"F": 1}
{"v": 1	"t": 2170800	"P": 950.5	"F": 1}
{"v": 1	"t": 2170821	"P": 967.25	"F": 1}
{"v": 1	"t": 2170842	"P": 956.0	"F": 1}
{"v": 1	"t": 2170862	"P": 961.0	"F": 1}
{"v": 1	"t": 2170882	"P": 957.0	"F": 1}
{"v": 1	"t": 2170903	"P": 951.5	"F": 1}
{"v": 1	"t": 2170924	"P": 964.75	"F": 1}
{"v": 1	"t": 2170944	"P": 950.75	"F": 1}
{"v": 1	"t": 2170965	"P": 963.5	"F": 1}
{"v": 1	"t": 2170985	"P": 957.25	"F": 1}
{"v": 1	"t": 2171005	"P": 951.0	"F": 1}
{"v": 1	"t": 2171026	"P": 964.25	"F": 1}
{"v": 1	"t": 2171046	"P": 953.25	"F": 1}
{"v": 1	"t": 2171067	"P": 960.25	"F": 1}
{"v": 1	"t": 2171087	"P": 961.5	"F": 1}
{"v": 1	"t": 2171108	"P": 950.5	"F": 1}
{"v": 1	"t": 2171128	"P": 953.0	"F": 1}
{"v": 1	"t": 2171148	"P": 966.25	"F": 1}
{"v": 1	"t": 2171169	"P": 956.0	"F": 1}
{"v": 1	"t": 2171189	"P": 939.5	"F": 1}
{"v": 1	"t": 2171209	"P": 945.0	"F": 1}
{"v": 1	"t": 2171230	"P": 960.25	"F": 1}
{"v": 1	"t": 2171250	"P": 951.25	"F": 1}
{"v": 1	"t": 2171270	"P": 951.0	"F": 1}
{"v": 1	"t": 2171291	"P": 967.25	"F": 1}
{"v": 1	"t": 2171311	"P": 968.75	"F": 1}
{"v": 1	"t": 2171331	"P": 957.5	"F": 1}
{"v": 1	"t": 2171352	"P": 957.25	"F": 1}
{"v": 1	"t": 2171372	"P": 969.25	"F": 1}
{"v": 1	"t": 2171392	"P": 957.5	"F": 0}
{"v": 1	"t": 2171413	"P": 952.75	"F": 1}
{"v": 1	"t": 2171433	"P": 955.5	"F": 1}
{"v": 1	"t": 2171453	"P": 967.0	"F": 1}
{"v": 1	"t": 2171474	"P": 955.5	"F": 1}
{"v": 1	"t": 2171494	"P": 943.5	"F": 1}
{"v": 1	"t": 2171514	"P": 954.5	"F": 1}
{"v": 1	"t": 2171535	"P": 962.25	"F": 1	"C": 47.02	"D": 3284	"sn": 54091930088003	"file": "/data/device_log/data0000.out"}
{"v": 1	"t": 2171556	"P": 957.75	"F": 1}
{"v": 1	"t": 2171576	"P": 951.0	"F": 1}
{"v": 1	"t": 2171598	"P": 964.75	"F": 1}
{"v": 1	"t": 2171619	"P": 946.5	"F": 1}
{"v": 1	"t": 2171639	"P": 959.25	"F": 0}
{"v": 1	"t": 2171660	"P": 966.0	"F": 1}
{"v": 1	"t": 2171680	"P": 956.0	"F": 1}
{"v": 1	"t": 2171701	"P": 954.5	"F": 1}
{"v": 1	"t": 2171721	"P": 963.5	"F": 0}
{"v": 1	"t": 2171741	"P": 958.0	"F": 1}
{"v": 1	"t": 2171762	"P": 955.75	"F": 1}
{"v": 1	"t": 2171782	"P": 965.0	"F": 1}
{"v": 1	"t": 2171802	"P": 965.75	"F": 1}
{"v": 1	"t": 2171823	"P": 957.75	"F": 1}
{"v": 1	"t": 2171843	"P": 955.25	"F": 1}
{"v": 1	"t": 2171863	"P": 970.25	"F": 1}
{"v": 1	"t": 2171884	"P": 964.5	"F": 1}
{"v": 1	"t": 2171904	"P": 954.25	"F": 1}
{"v": 1	"t": 2171924	"P": 958.5	"F": 1}
{"v": 1	"t": 2171945	"P": 972.25	"F": 1}
{"v": 1	"t": 2171965	"P": 962.5	"F": 1}
{"v": 1	"t": 2171985	"P": 954.75	"F": 1}
{"v": 1	"t": 2172006	"P": 969.0	"F": 1}
{"v": 1	"t": 2172026	"P": 967.25	"F": 1}
{"v": 1	"t": 2172046	"P": 955.75	"F": 1}
{"v": 1	"t": 2172067	"P": 953.25	"F": 1}
{"v": 1	"t": 2172087	"P": 969.5	"F": 1}
{"v": 1	"t": 2172107	"P": 963.0	"F": 1}
{"v": 1	"t": 2172128	"P": 954.25	"F": 1}
{"v": 1	"t": 2172148	"P": 959.0	"F": 1}
{"v": 1	"t": 2172168	"P": 968.0	"F": 1}
{"v": 1	"t": 2172189	"P": 957.75	"F": 1}
{"v": 1	"t": 2172209	"P": 962.25	"F": 1}
{"v": 1	"t": 2172230	"P": 963.5	"F": 1}
{"v": 1	"t": 2172250	"P": 957.5	"F": 1}
{"v": 1	"t": 2172270	"P": 952.25	"F": 1}
{"v": 1	"t": 2172291	"P": 968.5	"F": 1}
{"v": 1	"t": 2172311	"P": 964.0	"F": 1}
{"v": 1	"t": 2172331	"P": 954.25	"F": 1}
{"v": 1	"t": 2172352	"P": 955.25	"F": 1}
{"v": 1	"t": 2172372	"P": 969.5	"F": 1}
{"v": 1	"t": 2172392	"P": 965.0	"F": 1}
{"v": 1	"t": 2172413	"P": 956.25	"F": 1}
{"v": 1	"t": 2172433	"P": 956.5	"F": 1}
{"v": 1	"t": 2172453	"P": 969.75	"F": 1}
{"v": 1	"t": 2172474	"P": 959.25	"F": 1}
{"v": 1	"t": 2172494	"P": 952.0	"F": 1}
{"v": 1	"t": 2172514	"P": 962.5	"F": 1}
{"v": 1	"t": 2172535	"P": 967.0	"F": 1}
{"v": 1	"t": 2172555	"P": 959.25	"F": 1	"C": 47.005	"D": 3284	"sn": 54091930088003	"file": "/data/device_log/data0000.out"	"CO2": 5127.56591796875	"Tp": 26.2203369140625	"H": 22.382997512817383}
{"v": 1	"t": 2172577	"P": 955.0	"F": 1}
{"v": 1	"t": 2172597	"P": 965.5	"F": 1}
{"v": 1	"t": 2172619	"P": 956.75	"F": 1}
{"v": 1	"t": 2172639	"P": 955.25	"F": 1}
{"v": 1	"t": 2172659	"P": 965.5	"F": 1}
{"v": 1	"t": 2172680	"P": 974.75	"F": 1}
{"v": 1	"t": 2172700	"P": 957.25	"F": 1}
{"v": 1	"t": 2172721	"P": 956.25	"F": 1}
{"v": 1	"t": 2172741	"P": 961.75	"F": 1}
{"v": 1	"t": 2172762	"P": 952.0	"F": 1}
{"v": 1	"t": 2172782	"P": 961.25	"F": 1}
{"v": 1	"t": 2172802	"P": 967.75	"F": 1}
{"v": 1	"t": 2172823	"P": 955.5	"F": 1}
{"v": 1	"t": 2172843	"P": 951.75	"F": 1}
{"v": 1	"t": 2172863	"P": 966.5	"F": 1}
{"v": 1	"t": 2172883	"P": 966.75	"F": 1}
{"v": 1	"t": 2172904	"P": 954.5	"F": 1}
{"v": 1	"t": 2172924	"P": 955.75	"F": 1}
{"v": 1	"t": 2172944	"P": 964.0	"F": 1}
{"v": 1	"t": 2172965	"P": 960.5	"F": 1}
{"v": 1	"t": 2172985	"P": 954.25	"F": 1}
{"v": 1	"t": 2173005	"P": 955.0	"F": 1}
{"v": 1	"t": 2173026	"P": 969.25	"F": 1}
{"v": 1	"t": 2173046	"P": 959.75	"F": 1}
{"v": 1	"t": 2173066	"P": 952.0	"F": 1}
{"v": 1	"t": 2173087	"P": 959.0	"F": 1}
{"v": 1	"t": 2173107	"P": 968.25	"F": 1}
{"v": 1	"t": 2173127	"P": 958.5	"F": 1}
{"v": 1	"t": 2173148	"P": 951.5	"F": 1}
{"v": 1	"t": 2173168	"P": 967.25	"F": 1}
{"v": 1	"t": 2173188	"P": 968.0	"F": 1}
{"v": 1	"t": 2173209	"P": 958.0	"F": 1}
{"v": 1	"t": 2173229	"P": 952.75	"F": 1}
{"v": 1	"t": 2173249	"P": 966.75	"F": 1}
{"v": 1	"t": 2173270	"P": 962.0	"F": 1}
{"v": 1	"t": 2173290	"P": 953.0	"F": 1}
{"v": 1	"t": 2173311	"P": 966.25	"F": 1}
{"v": 1	"t": 2173331	"P": 957.0	"F": 1}
{"v": 1	"t": 2173352	"P": 952.75	"F": 1}
{"v": 1	"t": 2173372	"P": 968.75	"F": 1}
{"v": 1	"t": 2173392	"P": 965.25	"F": 1}
{"v": 1	"t": 2173413	"P": 958.25	"F": 1}
{"v": 1	"t": 2173433	"P": 954.25	"F": 1}
{"v": 1	"t": 2173453	"P": 967.0	"F": 1}
{"v": 1	"t": 2173474	"P": 965.0	"F": 1}
{"v": 1	"t": 2173494	"P": 956.25	"F": 1}
{"v": 1	"t": 2173514	"P": 959.75	"F": 1}
{"v": 1	"t": 2173535	"P": 975.0	"F": 1}
{"v": 1	"t": 2173555	"P": 961.5	"F": 1}
{"v": 1	"t": 2173575	"P": 952.0	"F": 1	"C": 47.025	"D": 3284	"sn": 54091930088003	"file": "/data/device_log/data0000.out"}
{"v": 1	"t": 2173596	"P": 956.5	"F": 1}
{"v": 1	"t": 2173617	"P": 955.0	"F": 1}
{"v": 1	"t": 2173639	"P": 963.0	"F": 1}
{"v": 1	"t": 2173659	"P": 952.25	"F": 1}
{"v": 1	"t": 2173679	"P": 953.75	"F": 1}
{"v": 1	"t": 2173700	"P": 967.25	"F": 1}
{"v": 1	"t": 2173720	"P": 960.25	"F": 1}
{"v": 1	"t": 2173740	"P": 955.25	"F": 1}
{"v": 1	"t": 2173761	"P": 962.75	"F": 1}
{"v": 1	"t": 2173781	"P": 966.0	"F": 1}
{"v": 1	"t": 2173801	"P": 952.75	"F": 1}
{"v": 1	"t": 2173822	"P": 954.75	"F": 1}
{"v": 1	"t": 2173842	"P": 966.0	"F": 1}
{"v": 1	"t": 2173863	"P": 960.75	"F": 1}
{"v": 1	"t": 2173883	"P": 964.0	"F": 1}
{"v": 1	"t": 2173903	"P": 964.0	"F": 1}
{"v": 1	"t": 2173924	"P": 952.75	"F": 1}
{"v": 1	"t": 2173944	"P": 952.5	"F": 1}
{"v": 1	"t": 2173964	"P": 962.25	"F": 1}
{"v": 1	"t": 2173985	"P": 960.75	"F": 1}
{"v": 1	"t": 2174005	"P": 953.0	"F": 1}
{"v": 1	"t": 2174025	"P": 953.0	"F": 1}
{"v": 1	"t": 2174046	"P": 965.0	"F": 1}
{"v": 1	"t": 2174066	"P": 959.75	"F": 1}
{"v": 1	"t": 2174086	"P": 950.5	"F": 1}
{"v": 1	"t": 2174107	"P": 953.0	"F": 1}
{"v": 1	"t": 2174127	"P": 966.5	"F": 1}
{"v": 1	"t": 2174147	"P": 960.75	"F": 1}
{"v": 1	"t": 2174168	"P": 951.0	"F": 1}
{"v": 1	"t": 2174188	"P": 955.75	"F": 1}
{"v": 1	"t": 2174208	"P": 964.75	"F": 0}
{"v": 1	"t": 2174229	"P": 956.0	"F": 1}
{"v": 1	"t": 2174249	"P": 950.75	"F": 1}
{"v": 1	"t": 2174269	"P": 964.0	"F": 1}
{"v": 1	"t": 2174290	"P": 963.5	"F": 1}
{"v": 1	"t": 2174310	"P": 956.0	"F": 1}
{"v": 1	"t": 2174330	"P": 954.5	"F": 1}
{"v": 1	"t": 2174351	"P": 969.5	"F": 1}
{"v": 1	"t": 2174371	"P": 960.5	"F": 1}
{"v": 1	"t": 2174392	"P": 950.25	"F": 1}
{"v": 1	"t": 2174412	"P": 964.5	"F": 1}
{"v": 1	"t": 2174432	"P": 957.5	"F": 1}
{"v": 1	"t": 2174453	"P": 953.0	"F": 1}
{"v": 1	"t": 2174474	"P": 964.25	"F": 1}
{"v": 1	"t": 2174494	"P": 954.0	"F": 1}
{"v": 1	"t": 2174515	"P": 965.25	"F": 1}
{"v": 1	"t": 2174535	"P": 956.75	"F": 1}
{"v": 1	"t": 2174555	"P": 954.75	"F": 1}
{"v": 1	"t": 2174576	"P": 965.25	"F": 1}
{"v": 1	"t": 2174596	"P": 955.5	"F": 1	"C": 47.025	"D": 3284	"sn": 54091930088003	"file": "/data/device_log/data0000.out"	"CO2": 5107.50732421875	"Tp": 26.247039794921875	"H": 22.266483306884766}
{"v": 1	"t": 2174618	"P": 951.5	"F": 1}
{"v": 1	"t": 2174638	"P": 965.5	"F": 1}
{"v": 1	"t": 2174659	"P": 963.75	"F": 1}
{"v": 1	"t": 2174680	"P": 964.5	"F": 1}
{"v": 1	"t": 2174700	"P": 954.75	"F": 1}
{"v": 1	"t": 2174720	"P": 950.0	"F": 1}
{"v": 1	"t": 2174741	"P": 965.5	"F": 1}
{"v": 1	"t": 2174761	"P": 959.75	"F": 1}
{"v": 1	"t": 2174781	"P": 950.0	"F": 1}
{"v": 1	"t": 2174802	"P": 952.75	"F": 1}
{"v": 1	"t": 2174822	"P": 967.25	"F": 1}
{"v": 1	"t": 2174842	"P": 959.0	"F": 1}
{"v": 1	"t": 2174863	"P": 950.75	"F": 1}
{"v": 1	"t": 2174883	"P": 956.0	"F": 1}
{"v": 1	"t": 2174903	"P": 966.75	"F": 1}
{"v": 1	"t": 2174924	"P": 956.25	"F": 1}
{"v": 1	"t": 2174944	"P": 950.0	"F": 1}
{"v": 1	"t": 2174964	"P": 961.25	"F": 1}
{"v": 1	"t": 2174985	"P": 963.5	"F": 1}
{"v": 1	"t": 2175005	"P": 954.25	"F": 1}
{"v": 1	"t": 2175025	"P": 951.75	"F": 1}
{"v": 1	"t": 2175046	"P": 965.5	"F": 1}
{"v": 1	"t": 2175066	"P": 961.5	"F": 1}
{"v": 1	"t": 2175086	"P": 953.75	"F": 1}
{"v": 1	"t": 2175107	"P": 954.75	"F": 1}
{"v": 1	"t": 2175127	"P": 963.25	"F": 1}
{"v": 1	"t": 2175148	"P": 951.5	"F": 1}
{"v": 1	"t": 2175168	"P": 958.5	"F": 1}
{"v": 1	"t": 2175188	"P": 965.5	"F": 1}
{"v": 1	"t": 2175209	"P": 955.25	"F": 1}
{"v": 1	"t": 2175229	"P": 947.5	"F": 1}
{"v": 1	"t": 2175249	"P": 963.5	"F": 1}
{"v": 1	"t": 2175270	"P": 962.75	"F": 1}
{"v": 1	"t": 2175290	"P": 952.5	"F": 1}
{"v": 1	"t": 2175310	"P": 949.75	"F": 1}
{"v": 1	"t": 2175331	"P": 964.5	"F": 1}
{"v": 1	"t": 2175351	"P": 961.0	"F": 1}
{"v": 1	"t": 2175371	"P": 952.5	"F": 1}
{"v": 1	"t": 2175392	"P": 955.0	"F": 1}
{"v": 1	"t": 2175412	"P": 970.25	"F": 1}
{"v": 1	"t": 2175432	"P": 960.75	"F": 1}
{"v": 1	"t": 2175453	"P": 951.5	"F": 1}
{"v": 1	"t": 2175473	"P": 959.5	"F": 1}
{"v": 1	"t": 2175493	"P": 964.25	"F": 1}
{"v": 1	"t": 2175514	"P": 956.0	"F": 1}
{"v": 1	"t": 2175534	"P": 951.5	"F": 1}
{"v": 1	"t": 2175554	"P": 966.5	"F": 1}
{"v": 1	"t": 2175575	"P": 965.0	"F": 1}
{"v": 1	"t": 2175595	"P": 956.75	"F": 1}
{"v": 1	"t": 2175615	"P": 955.75	"F": 1	"C": 47.07	"D": 3284	"sn": 54091930088003	"file": "/data/device_log/data0000.out"}
{"v": 1	"t": 2175636	"P": 961.5	"F": 1}
{"v": 1	"t": 2175657	"P": 952.0	"F": 1}
{"v": 1	"t": 2175678	"P": 961.75	"F": 1}
{"v": 1	"t": 2175699	"P": 965.25	"F": 1}
{"v": 1	"t": 2175719	"P": 956.5	"F": 1}
{"v": 1	"t": 2175739	"P": 953.75	"F": 1}
{"v": 1	"t": 2175759	"P": 967.0	"F": 1}
{"v": 1	"t": 2175781	"P": 963.75	"F": 1}
{"v": 1	"t": 2175800	"P": 955.0	"F": 1}
{"v": 1	"t": 2175820	"P": 955.0	"F": 1}
{"v": 1	"t": 2175841	"P": 969.5	"F": 1}
{"v": 1	"t": 2175861	"P": 964.25	"F": 1}
{"v": 1	"t": 2175881	"P": 955.5	"F": 1}
{"v": 1	"t": 2175902	"P": 957.5	"F": 1}
{"v": 1	"t": 2175922	"P": 968.75	"F": 1}
{"v": 1	"t": 2175942	"P": 957.25	"F": 1}
{"v": 1	"t": 2175963	"P": 950.5	"F": 1}
{"v": 1	"t": 2175983	"P": 959.0	"F": 1}
{"v": 1	"t": 2176003	"P": 965.5	"F": 1}
{"v": 1	"t": 2176024	"P": 957.0	"F": 1}
{"v": 1	"t": 2176044	"P": 951.5	"F": 1}
{"v": 1	"t": 2176064	"P": 962.75	"F": 1}
{"v": 1	"t": 2176085	"P": 964.25	"F": 1}
{"v": 1	"t": 2176105	"P": 953.5	"F": 1}
{"v": 1	"t": 2176125	"P": 952.0	"F": 1}
{"v": 1	"t": 2176146	"P": 966.75	"F": 1}
{"v": 1	"t": 2176166	"P": 964.75	"F": 1}
{"v": 1	"t": 2176186	"P": 951.75	"F": 1}
{"v": 1	"t": 2176207	"P": 965.5	"F": 1}
{"v": 1	"t": 2176227	"P": 961.0	"F": 1}
{"v": 1	"t": 2176248	"P": 950.75	"F": 1}
{"v": 1	"t": 2176268	"P": 965.75	"F": 1}
{"v": 1	"t": 2176289	"P": 960.0	"F": 1}
{"v": 1	"t": 2176309	"P": 950.5	"F": 1}
{"v": 1	"t": 2176329	"P": 957.25	"F": 1}
{"v": 1	"t": 2176350	"P": 966.25	"F": 1}
{"v": 1	"t": 2176370	"P": 957.0	"F": 1}
{"v": 1	"t": 2176390	"P": 948.5	"F": 1}
{"v": 1	"t": 2176411	"P": 961.0	"F": 1}
{"v": 1	"t": 2176431	"P": 965.0	"F": 1}
{"v": 1	"t": 2176451	"P": 956.25	"F": 1}
{"v": 1	"t": 2176472	"P": 950.0	"F": 1}
{"v": 1	"t": 2176492	"P": 965.25	"F": 1}
{"v": 1	"t": 2176512	"P": 961.5	"F": 1}
{"v": 1	"t": 2176533	"P": 953.0	"F": 1}
{"v": 1	"t": 2176553	"P": 952.0	"F": 1}
{"v": 1	"t": 2176573	"P": 967.25	"F": 1}
{"v": 1	"t": 2176594	"P": 960.25	"F": 1}
{"v": 1	"t": 2176614	"P": 950.75	"F": 1}
{"v": 1	"t": 2176634	"P": 954.25	"F": 1	"C": 47.025	"D": 3284	"sn": 54091930088003	"file": "/data/device_log/data0000.out"	"CO2": 5101.3505859375	"Tp": 26.233688354492188	"H": 22.26630401611328}
{"v": 1	"t": 2176656	"P": 964.75	"F": 1}
{"v": 1	"t": 2176676	"P": 957.25	"F": 1}
{"v": 1	"t": 2176698	"P": 964.75	"F": 1}
{"v": 1	"t": 2176719	"P": 963.5	"F": 1}
{"v": 1	"t": 2176739	"P": 952.75	"F": 1}
{"v": 1	"t": 2176759	"P": 952.0	"F": 1}
{"v": 1	"t": 2176780	"P": 964.25	"F": 1}
{"v": 1	"t": 2176800	"P": 957.0	"F": 1}
{"v": 1	"t": 2176821	"P": 957.0	"F": 1}
{"v": 1	"t": 2176841	"P": 967.25	"F": 1}
{"v": 1	"t": 2176861	"P": 956.75	"F": 1}
{"v": 1	"t": 2176882	"P": 949.0	"F": 1}
{"v": 1	"t": 2176902	"P": 962.0	"F": 1}
{"v": 1	"t": 2176922	"P": 965.75	"F": 1}
{"v": 1	"t": 2176942	"P": 955.75	"F": 1}
{"v": 1	"t": 2176963	"P": 951.0	"F": 1}
{"v": 1	"t": 2176983	"P": 963.5	"F": 1}
{"v": 1	"t": 2177003	"P": 963.5	"F": 1}
{"v": 1	"t": 2177024	"P": 951.75	"F": 1}
{"v": 1	"t": 2177044	"P": 951.0	"F": 1}
{"v": 1	"t": 2177064	"P": 966.0	"F": 1}
{"v": 1	"t": 2177085	"P": 960.25	"F": 1}
{"v": 1	"t": 2177105	"P": 950.75	"F": 1}
{"v": 1	"t": 2177125	"P": 955.5	"F": 1}
{"v": 1	"t": 2177146	"P": 967.5	"F": 1}
{"v": 1	"t": 2177166	"P": 958.25	"F": 1}
{"v": 1	"t": 2177186	"P": 949.25	"F": 1}
{"v": 1	"t": 2177207	"P": 960.75	"F": 1}
{"v": 1	"t": 2177227	"P": 966.25	"F": 1}
{"v": 1	"t": 2177247	"P": 957.5	"F": 1}
{"v": 1	"t": 2177268	"P": 950.25	"F": 1}
{"v": 1	"t": 2177288	"P": 944.25	"F": 1}
{"v": 1	"t": 2177309	"P": 963.25	"F": 1}
{"v": 1	"t": 2177329	"P": 952.0	"F": 1}
{"v": 1	"t": 2177349	"P": 961.5	"F": 1}
{"v": 1	"t": 2177370	"P": 959.25	"F": 1}
{"v": 1	"t": 2177390	"P": 949.75	"F": 1}
{"v": 1	"t": 2177411	"P": 961.25	"F": 1}
{"v": 1	"t": 2177431	"P": 964.25	"F": 1}
{"v": 1	"t": 2177451	"P": 954.5	"F": 1}
{"v": 1	"t": 2177472	"P": 952.25	"F": 1}
{"v": 1	"t": 2177492	"P": 966.25	"F": 1}
{"v": 1	"t": 2177512	"P": 964.0	"F": 1}
{"v": 1	"t": 2177533	"P": 955.75	"F": 1}
{"v": 1	"t": 2177553	"P": 954.0	"F": 1}
{"v": 1	"t": 2177573	"P": 966.75	"F": 1}
{"v": 1	"t": 2177594	"P": 964.75	"F": 1}
{"v": 1	"t": 2177614	"P": 956.25	"F": 1}
{"v": 1	"t": 2177634	"P": 954.25	"F": 1}
{"v": 1	"t": 2177655	"P": 967.0	"F": 1	"C": 47.025	"D": 3284	"sn": 54091930088003	"file": "/data/device_log/data0000.out"}
{"v": 1	"t": 2177675	"P": 957.75	"F": 1}
{"v": 1	"t": 2177696	"P": 967.75	"F": 1}
{"v": 1	"t": 2177718	"P": 955.25	"F": 1}
{"v": 1	"t": 2177738	"P": 960.0	"F": 1}
{"v": 1	"t": 2177758	"P": 969.75	"F": 1}
{"v": 1	"t": 2177779	"P": 959.25	"F": 1}
{"v": 1	"t": 2177799	"P": 954.25	"F": 1}
{"v": 1	"t": 2177819	"P": 966.75	"F": 1}
{"v": 1	"t": 2177840	"P": 968.75	"F": 1}
{"v": 1	"t": 2177860	"P": 956.5	"F": 1}
{"v": 1	"t": 2177880	"P": 954.75	"F": 1}
{"v": 1	"t": 2177901	"P": 965.75	"F": 1}
{"v": 1	"t": 2177921	"P": 951.5	"F": 1}
{"v": 1	"t": 2177942	"P": 964.0	"F": 1}
{"v": 1	"t": 2177963	"P": 961.5	"F": 1}
{"v": 1	"t": 2177983	"P": 953.5	"F": 1}
{"v": 1	"t": 2178004	"P": 964.0	"F": 1}
{"v": 1	"t": 2178024	"P": 954.25	"F": 1}
{"v": 1	"t": 2178044	"P": 964.25	"F": 1}
{"v": 1	"t": 2178065	"P": 961.25	"F": 1}
{"v": 1	"t": 2178085	"P": 953.0	"F": 1}
{"v": 1	"t": 2178106	"P": 964.5	"F": 1}
{"v": 1	"t": 2178126	"P": 961.75	"F": 1}
{"v": 1	"t": 2178146	"P": 951.5	"F": 1}
{"v": 1	"t": 2178167	"P": 951.75	"F": 1}
{"v": 1	"t": 2178187	"P": 967.25	"F": 1}
{"v": 1	"t": 2178207	"P": 961.5	"F": 1}
{"v": 1	"t": 2178228	"P": 949.75	"F": 1}
{"v": 1	"t": 2178248	"P": 955.75	"F": 1}
{"v": 1	"t": 2178268	"P": 965.0	"F": 1}
{"v": 1	"t": 2178289	"P": 957.25	"F": 1}
{"v": 1	"t": 2178309	"P": 950.25	"F": 1}
{"v": 1	"t": 2178329	"P": 964.75	"F": 1}
{"v": 1	"t": 2178350	"P": 965.0	"F": 1}
{"v": 1	"t": 2178370	"P": 955.75	"F": 1}
{"v": 1	"t": 2178390	"P": 953.25	"F": 1}
{"v": 1	"t": 2178411	"P": 968.25	"F": 1}
{"v": 1	"t": 2178431	"P": 961.0	"F": 1}
{"v": 1	"t": 2178451	"P": 951.75	"F": 1}
{"v": 1	"t": 2178472	"P": 954.75	"F": 1}
{"v": 1	"t": 2178492	"P": 967.5	"F": 1}
{"v": 1	"t": 2178512	"P": 959.0	"F": 1}
{"v": 1	"t": 2178533	"P": 951.5	"F": 1}
{"v": 1	"t": 2178553	"P": 960.5	"F": 1}
{"v": 1	"t": 2178573	"P": 968.0	"F": 1}
{"v": 1	"t": 2178594	"P": 955.75	"F": 1}
{"v": 1	"t": 2178614	"P": 956.75	"F": 1}
{"v": 1	"t": 2178635	"P": 965.5	"F": 1}
{"v": 1	"t": 2178655	"P": 953.75	"F": 1}
{"v": 1	"t": 2178675	"P": 954.25	"F": 1	"C": 47.03	"D": 3284	"sn": 54091930088003	"file": "/data/device_log/data0000.out"	"CO2": 5084.59033203125	"Tp": 26.26306915283203	"H": 22.26631736755371}
{"v": 1	"t": 2178697	"P": 958.75	"F": 1}
{"v": 1	"t": 2178717	"P": 967.75	"F": 1}
{"v": 1	"t": 2178738	"P": 961.5	"F": 1}
{"v": 1	"t": 2178759	"P": 965.25	"F": 1}
{"v": 1	"t": 2178779	"P": 956.0	"F": 1}
{"v": 1	"t": 2178799	"P": 953.5	"F": 1}
{"v": 1	"t": 2178819	"P": 966.0	"F": 1}
{"v": 1	"t": 2178841	"P": 961.75	"F": 1}
{"v": 1	"t": 2178860	"P": 953.75	"F": 1}
{"v": 1	"t": 2178880	"P": 953.0	"F": 1}
{"v": 1	"t": 2178901	"P": 966.5	"F": 1}
{"v": 1	"t": 2178921	"P": 960.25	"F": 1}
{"v": 1	"t": 2178941	"P": 952.75	"F": 1}
{"v": 1	"t": 2178962	"P": 955.5	"F": 1}
{"v": 1	"t": 2178982	"P": 970.0	"F": 1}
{"v": 1	"t": 2179002	"P": 960.0	"F": 1}
{"v": 1	"t": 2179023	"P": 953.25	"F": 1}
{"v": 1	"t": 2179043	"P": 958.5	"F": 1}
{"v": 1	"t": 2179063	"P": 967.0	"F": 1}
{"v": 1	"t": 2179084	"P": 958.5	"F": 1}
{"v": 1	"t": 2179104	"P": 950.75	"F": 1}
{"v": 1	"t": 2179124	"P": 963.5	"F": 1}
{"v": 1	"t": 2179145	"P": 964.5	"F": 1}
{"v": 1	"t": 2179165	"P": 952.25	"F": 1}
{"v": 1	"t": 2179186	"P": 963.75	"F": 1}
{"v": 1	"t": 2179206	"P": 962.25	"F": 1}
{"v": 1	"t": 2179226	"P": 950.75	"F": 1}
{"v": 1	"t": 2179247	"P": 961.25	"F": 1}
{"v": 1	"t": 2179267	"P": 967.0	"F": 1}
{"v": 1	"t": 2179288	"P": 957.0	"F": 1}
{"v": 1	"t": 2179308	"P": 950.5	"F": 1}
{"v": 1	"t": 2179328	"P": 965.25	"F": 1}
{"v": 1	"t": 2179348	"P": 963.25	"F": 1}
{"v": 1	"t": 2179369	"P": 953.75	"F": 1}
{"v": 1	"t": 2179389	"P": 953.0	"F": 1}
{"v": 1	"t": 2179409	"P": 968.0	"F": 1}
{"v": 1	"t": 2179430	"P": 964.25	"F": 1}
{"v": 1	"t": 2179450	"P": 955.0	"F": 1}
{"v": 1	"t": 2179470	"P": 958.5	"F": 1}
{"v": 1	"t": 2179491	"P": 969.5	"F": 1}
{"v": 1	"t": 2179511	"P": 963.75	"F": 1}
{"v": 1	"t": 2179531	"P": 955.5	"F": 1}
{"v": 1	"t": 2179552	"P": 962.0	"F": 1}
{"v": 1	"t": 2179572	"P": 968.5	"F": 1}
{"v": 1	"t": 2179592	"P": 958.5	"F": 1}
{"v": 1	"t": 2179613	"P": 952.75	"F": 1}
{"v": 1	"t": 2179633	"P": 962.5	"F": 1}
{"v": 1	"t": 2179653	"P": 966.75	"F": 1}
{"v": 1	"t": 2179674	"P": 958.0	"F": 1}
{"v": 1	"t": 2179694	"P": 951.25	"F": 1	"C": 47.06	"D": 3284	"sn": 54091930088003	"file": "/data/device_log/data0000.out"}
{"v": 1	"t": 2179715	"P": 959.5	"F": 1}
{"v": 1	"t": 2179735	"P": 956.0	"F": 1}
{"v": 1	"t": 2179758	"P": 964.0	"F": 1}
{"v": 1	"t": 2179779	"P": 957.5	"F": 1}
{"v": 1	"t": 2179799	"P": 953.25	"F": 1}
{"v": 1	"t": 2179819	"P": 966.75	"F": 1}
{"v": 1	"t": 2179840	"P": 962.0	"F": 1}
{"v": 1	"t": 2179861	"P": 956.75	"F": 1}
{"v": 1	"t": 2179880	"P": 953.0	"F": 1}
{"v": 1	"t": 2179901	"P": 966.0	"F": 1}
{"v": 1	"t": 2179921	"P": 962.25	"F": 1}
{"v": 1	"t": 2179941	"P": 953.0	"F": 1}
{"v": 1	"t": 2179962	"P": 954.5	"F": 1}
{"v": 1	"t": 2179982	"P": 968.5	"F": 1}
{"v": 1	"t": 2180002	"P": 958.5	"F": 1}
{"v": 1	"t": 2180023	"P": 952.75	"F": 1}
{"v": 1	"t": 2180043	"P": 956.5	"F": 1}
{"v": 1	"t": 2180063	"P": 968.0	"F": 1}
{"v": 1	"t": 2180084	"P": 959.25	"F": 1}
{"v": 1	"t": 2180104	"P": 951.75	"F": 1}
{"v": 1	"t": 2180124	"P": 961.25	"F": 1}
{"v": 1	"t": 2180145	"P": 965.25	"F": 1}
{"v": 1	"t": 2180165	"P": 955.25	"F": 1}
{"v": 1	"t": 2180185	"P": 951.25	"F": 1}
{"v": 1	"t": 2180206	"P": 964.75	"F": 1}
{"v": 1	"t": 2180226	"P": 965.0	"F": 1}
{"v": 1	"t": 2180246	"P": 955.25	"F": 1}
{"v": 1	"t": 2180267	"P": 955.75	"F": 1}
{"v": 1	"t": 2180287	"P": 968.75	"F": 1}
{"v": 1	"t": 2180307	"P": 958.75	"F": 1}
{"v": 1	"t": 2180328	"P": 954.0	"F": 1}
{"v": 1	"t": 2180348	"P": 967.5	"F": 1}
{"v": 1	"t": 2180369	"P": 959.75	"F": 1}
{"v": 1	"t": 2180389	"P": 952.5	"F": 1}
{"v": 1	"t": 2180409	"P": 965.75	"F": 1}
{"v": 1	"t": 2180430	"P": 963.0	"F": 1}
{"v": 1	"t": 2180450	"P": 951.75	"F": 1}
{"v": 1	"t": 2180470	"P": 956.0	"F": 1}
{"v": 1	"t": 2180491	"P": 967.75	"F": 1}
{"v": 1	"t": 2180511	"P": 961.5	"F": 1}
{"v": 1	"t": 2180531	"P": 951.25	"F": 1}
{"v": 1	"t": 2180552	"P": 953.5	"F": 1}
{"v": 1	"t": 2180572	"P": 967.5	"F": 1}
{"v": 1	"t": 2180592	"P": 961.5	"F": 1}
{"v": 1	"t": 2180613	"P": 951.75	"F": 1}
{"v": 1	"t": 2180633	"P": 956.5	"F": 1}
{"v": 1	"t": 2180653	"P": 965.5	"F": 1}
{"v": 1	"t": 2180674	"P": 957.75	"F": 1}
{"v": 1	"t": 2180694	"P": 949.25	"F": 1}
{"v": 1	"t": 2180714	"P": 960.75	"F": 1	"C": 47.07	"D": 3284	"sn": 54091930088003	"file": "/data/device_log/data0000.out"	"CO2": 5078.69970703125	"Tp": 26.27642059326172	"H": 22.180986404418945}
{"v": 1	"t": 2180736	"P": 965.75	"F": 1}
{"v": 1	"t": 2180756	"P": 953.75	"F": 1}
{"v": 1	"t": 2180778	"P": 966.25	"F": 1}
{"v": 1	"t": 2180799	"P": 957.75	"F": 1}
{"v": 1	"t": 2180819	"P": 949.5	"F": 1}
{"v": 1	"t": 2180839	"P": 963.5	"F": 1}
{"v": 1	"t": 2180860	"P": 964.25	"F": 1}
{"v": 1	"t": 2180880	"P": 955.5	"F": 1}
{"v": 1	"t": 2180901	"P": 967.5	"F": 1}
{"v": 1	"t": 2180921	"P": 962.0	"F": 1}
{"v": 1	"t": 2180941	"P": 952.0	"F": 1}
{"v": 1	"t": 2180962	"P": 957.5	"F": 1}
{"v": 1	"t": 2180982	"P": 968.0	"F": 1}
{"v": 1	"t": 2181002	"P": 960.0	"F": 1}
{"v": 1	"t": 2181023	"P": 952.75	"F": 1}
{"v": 1	"t": 2181043	"P": 962.0	"F": 1}
{"v": 1	"t": 2181063	"P": 966.75	"F": 1}
{"v": 1	"t": 2181084	"P": 956.0	"F": 1}
{"v": 1	"t": 2181104	"P": 951.0	"F": 1}
{"v": 1	"t": 2181124	"P": 965.75	"F": 1}
{"v": 1	"t": 2181145	"P": 966.25	"F": 1}
{"v": 1	"t": 2181165	"P": 953.5	"F": 1}
{"v": 1	"t": 2181185	"P": 954.0	"F": 1}
{"v": 1	"t": 2181206	"P": 967.5	"F": 1}
{"v": 1	"t": 2181226	"P": 965.0	"F": 9}
{"v": 1	"t": 2181246	"P": 945.25	"F": -2}
{"v": 1	"t": 2181267	"P": 940.5	"F": -2}
{"v": 1	"t": 2181287	"P": 966.75	"F": 1}
{"v": 1	"t": 2181307	"P": 955.5	"F": 1}
{"v": 1	"t": 2181328	"P": 954.75	"F": 1}
{"v": 1	"t": 2181348	"P": 963.0	"F": 2}
{"v": 1	"t": 2181368	"P": 964.0	"F": 1}
{"v": 1	"t": 2181389	"P": 952.5	"F": 0}
{"v": 1	"t": 2181409	"P": 954.75	"F": -1}
{"v": 1	"t": 2181430	"P": 966.5	"F": 2}
{"v": 1	"t": 2181450	"P": 943.75	"F": 1}
{"v": 1	"t": 2181471	"P": 957.0	"F": 1}
{"v": 1	"t": 2181491	"P": 965.0	"F": 1}
{"v": 1	"t": 2181512	"P": 961.0	"F": 1}
{"v": 1	"t": 2181532	"P": 942.5	"F": 0}
{"v": 1	"t": 2181553	"P": 993.75	"F": 4}
{"v": 1	"t": 2181573	"P": 955.5	"F": -2}
{"v": 1	"t": 2181594	"P": 958.75	"F": 0}
{"v": 1	"t": 2181614	"P": 957.25	"F": 1}
{"v": 1	"t": 2181634	"P": 966.75	"F": 2}
{"v": 1	"t": 2181655	"P": 961.5	"F": 1}
{"v": 1	"t": 2181675	"P": 953.25	"F": 0}
{"v": 1	"t": 2181696	"P": 965.25	"F": 0}
{"v": 1	"t": 2181716	"P": 945.25	"F": 2}
{"v": 1	"t": 2181736	"P": 948.0	"F": 2	"C": 47.075	"D": 3284	"sn": 54091930088003	"file": "/data/device_log/data0000.out"}
{"v": 1	"t": 2181757	"P": 960.75	"F": 0}
{"v": 1	"t": 2181777	"P": 959.0	"F": 0}
{"v": 1	"t": 2181799	"P": 958.5	"F": 2}
{"v": 1	"t": 2181820	"P": 963.25	"F": 1}
{"v": 1	"t": 2181840	"P": 952.25	"F": 1}
{"v": 1	"t": 2181860	"P": 947.5	"F": 1}
{"v": 1	"t": 2181881	"P": 963.75	"F": 1}
{"v": 1	"t": 2181901	"P": 962.25	"F": 1}
{"v": 1	"t": 2181921	"P": 949.5	"F": 1}
{"v": 1	"t": 2181942	"P": 952.0	"F": 1}
{"v": 1	"t": 2181962	"P": 963.75	"F": 1}
{"v": 1	"t": 2181982	"P": 955.75	"F": 1}
{"v": 1	"t": 2182003	"P": 945.75	"F": 1}
{"v": 1	"t": 2182023	"P": 957.5	"F": 1}
{"v": 1	"t": 2182043	"P": 963.5	"F": 1}
{"v": 1	"t": 2182064	"P": 952.5	"F": 1}
{"v": 1	"t": 2182084	"P": 948.0	"F": 1}
{"v": 1	"t": 2182104	"P": 961.75	"F": 1}
{"v": 1	"t": 2182125	"P": 963.25	"F": 1}
{"v": 1	"t": 2182145	"P": 951.75	"F": 1}
{"v": 1	"t": 2182166	"P": 953.75	"F": 1}
{"v": 1	"t": 2182186	"P": 963.75	"F": 1}
{"v": 1	"t": 2182206	"P": 951.0	"F": 1}
{"v": 1	"t": 2182227	"P": 961.5	"F": 1}
{"v": 1	"t": 2182247	"P": 967.5	"F": 1}
{"v": 1	"t": 2182268	"P": 961.25	"F": 1}
{"v": 1	"t": 2182288	"P": 957.75	"F": 1}
{"v": 1	"t": 2182308	"P": 973.25	"F": 1}
{"v": 1	"t": 2182328	"P": 970.5	"F": 1}
{"v": 1	"t": 2182349	"P": 961.25	"F": 1}
{"v": 1	"t": 2182369	"P": 958.25	"F": 1}
{"v": 1	"t": 2182389	"P": 976.75	"F": 1}
{"v": 1	"t": 2182410	"P": 972.75	"F": 1}
{"v": 1	"t": 2182430	"P": 961.5	"F": 1}
{"v": 1	"t": 2182450	"P": 966.0	"F": 1}
{"v": 1	"t": 2182471	"P": 981.75	"F": 1}
{"v": 1	"t": 2182491	"P": 973.25	"F": 1}
{"v": 1	"t": 2182511	"P": 969.75	"F": 1}
{"v": 1	"t": 2182532	"P": 980.0	"F": 1}
{"v": 1	"t": 2182552	"P": 992.5	"F": 1}
{"v": 1	"t": 2182572	"P": 980.5	"F": 1}
{"v": 1	"t": 2182593	"P": 975.5	"F": 1}
{"v": 1	"t": 2182613	"P": 983.0	"F": 1}
{"v": 1	"t": 2182633	"P": 981.75	"F": 2}
{"v": 1	"t": 2182654	"P": 962.25	"F": 1}
{"v": 1	"t": 2182674	"P": 956.0	"F": 1}
{"v": 1	"t": 2182694	"P": 968.25	"F": 1}
{"v": 1	"t": 2182715	"P": 965.5	"F": 1}
{"v": 1	"t": 2182735	"P": 952.5	"F": 1}
{"v": 1	"t": 2182756	"P": 961.75	"F": 1	"C": 47.04	"D": 3284	"sn": 54091930088003	"file": "/data/device_log/data0000.out"	"CO2": 5075.29736328125	"Tp": 26.27642059326172	"H": 22.18105697631836}
{"v": 1	"t": 2182777	"P": 963.25	"F": 1}
{"v": 1	"t": 2182798	"P": 952.25	"F": 1}
{"v": 1	"t": 2182819	"P": 951.5	"F": 1}
{"v": 1	"t": 2182839	"P": 955.0	"F": 1}
{"v": 1	"t": 2182860	"P": 966.75	"F": 1}
{"v": 1	"t": 2182880	"P": 959.0	"F": 1}
{"v": 1	"t": 2182900	"P": 949.25	"F": 1}
{"v": 1	"t": 2182921	"P": 957.5	"F": 1}
{"v": 1	"t": 2182941	"P": 963.25	"F": 1}
{"v": 1	"t": 2182961	"P": 952.5	"F": 1}
{"v": 1	"t": 2182982	"P": 946.5	"F": 1}
{"v": 1	"t": 2183002	"P": 962.0	"F": 1}
{"v": 1	"t": 2183022	"P": 962.5	"F": 1}
{"v": 1	"t": 2183043	"P": 951.75	"F": 1}
{"v": 1	"t": 2183063	"P": 950.0	"F": 1}
{"v": 1	"t": 2183083	"P": 964.25	"F": 1}
{"v": 1	"t": 2183104	"P": 957.5	"F": 1}
{"v": 1	"t": 2183124	"P": 949.5	"F": 1}
{"v": 1	"t": 2183144	"P": 950.5	"F": 1}
{"v": 1	"t": 2183165	"P": 964.0	"F": 1}
{"v": 1	"t": 2183185	"P": 954.75	"F": 1}
{"v": 1	"t": 2183205	"P": 948.25	"F": 1}
{"v": 1	"t": 2183226	"P": 960.25	"F": 1}
{"v": 1	"t": 2183246	"P": 960.75	"F": 1}
{"v": 1	"t": 2183266	"P": 950.25	"F": 1}
{"v": 1	"t": 2183287	"P": 957.0	"F": 1}
{"v": 1	"t": 2183307	"P": 964.25	"F": 1}
{"v": 1	"t": 2183328	"P": 952.25	"F": 1}
{"v": 1	"t": 2183348	"P": 949.0	"F": 1}
{"v": 1	"t": 2183368	"P": 963.25	"F": 1}
{"v": 1	"t": 2183388	"P": 959.0	"F": 1}
{"v": 1	"t": 2183409	"P": 953.0	"F": 1}
{"v": 1	"t": 2183429	"P": 950.75	"F": 1}
{"v": 1	"t": 2183449	"P": 965.5	"F": 1}
{"v": 1	"t": 2183470	"P": 958.75	"F": 1}
{"v": 1	"t": 2183490	"P": 952.25	"F": 1}
{"v": 1	"t": 2183510	"P": 952.5	"F": 1}
{"v": 1	"t": 2183531	"P": 964.75	"F": 1}
{"v": 1	"t": 2183551	"P": 957.0	"F": 1}
{"v": 1	"t": 2183571	"P": 947.25	"F": 1}
{"v": 1	"t": 2183592	"P": 956.25	"F": 1}
{"v": 1	"t": 2183612	"P": 966.5	"F": 1}
{"v": 1	"t": 2183632	"P": 954.5	"F": 1}
{"v": 1	"t": 2183653	"P": 949.5	"F": 1}
{"v": 1	"t": 2183673	"P": 960.0	"F": 1}
{"v": 1	"t": 2183693	"P": 963.0	"F": 1}
{"v": 1	"t": 2183714	"P": 952.5	"F": 1}
{"v": 1	"t": 2183734	"P": 948.5	"F": 1}
{"v": 1	"t": 2183754	"P": 962.0	"F": 1}
{"v": 1	"t": 2183775	"P": 958.75	"F": 1	"C": 47.05	"D": 3284	"sn": 54091930088003	"file": "/data/device_log/data0000.out"}
{"v": 1	"t": 2183796	"P": 957.75	"F": 1}
{"v": 1	"t": 2183816	"P": 957.0	"F": 1}
{"v": 1	"t": 2183838	"P": 949.0	"F": 1}
{"v": 1	"t": 2183858	"P": 951.0	"F": 1}
{"v": 1	"t": 2183878	"P": 962.75	"F": 1}
{"v": 1	"t": 2183899	"P": 953.25	"F": 1}
{"v": 1	"t": 2183919	"P": 948.0	"F": 1}
{"v": 1	"t": 2183939	"P": 964.0	"F": 1}
{"v": 1	"t": 2183960	"P": 956.75	"F": 1}
{"v": 1	"t": 2183980	"P": 947.75	"F": 1}
{"v": 1	"t": 2184001	"P": 956.75	"F": 1}
{"v": 1	"t": 2184021	"P": 960.75	"F": 1}
{"v": 1	"t": 2184041	"P": 951.5	"F": 1}
{"v": 1	"t": 2184062	"P": 952.25	"F": 1}
{"v": 1	"t": 2184082	"P": 962.5	"F": 1}
{"v": 1	"t": 2184102	"P": 953.5	"F": 1}
{"v": 1	"t": 2184123	"P": 947.25	"F": 1}
{"v": 1	"t": 2184143	"P": 962.25	"F": 1}
{"v": 1	"t": 2184164	"P": 960.0	"F": 1}
{"v": 1	"t": 2184184	"P": 946.25	"F": 1}
{"v": 1	"t": 2184204	"P": 955.75	"F": 1}
{"v": 1	"t": 2184225	"P": 961.5	"F": 1}
{"v": 1	"t": 2184245	"P": 952.25	"F": 1}
{"v": 1	"t": 2184265	"P": 948.0	"F": 1}
{"v": 1	"t": 2184286	"P": 963.25	"F": 1}
{"v": 1	"t": 2184306	"P": 954.25	"F": 1}
{"v": 1	"t": 2184327	"P": 946.75	"F": 1}
{"v": 1	"t": 2184347	"P": 964.0	"F": 1}
{"v": 1	"t": 2184368	"P": 952.75	"F": 1}
{"v": 1	"t": 2184388	"P": 948.25	"F": 1}
{"v": 1	"t": 2184408	"P": 962.25	"F": 1}
{"v": 1	"t": 2184429	"P": 957.0	"F": 1}
{"v": 1	"t": 2184449	"P": 946.75	"F": 1}
{"v": 1	"t": 2184469	"P": 958.5	"F": 1}
{"v": 1	"t": 2184490	"P": 961.25	"F": 1}
{"v": 1	"t": 2184510	"P": 949.25	"F": 1}
{"v": 1	"t": 2184531	"P": 954.0	"F": 1}
{"v": 1	"t": 2184551	"P": 963.0	"F": 1}
{"v": 1	"t": 2184571	"P": 950.75	"F": 1}
{"v": 1	"t": 2184592	"P": 947.5	"F": 1}
{"v": 1	"t": 2184612	"P": 963.5	"F": 1}
{"v": 1	"t": 2184632	"P": 956.75	"F": 1}
{"v": 1	"t": 2184653	"P": 947.0	"F": 1}
{"v": 1	"t": 2184673	"P": 959.0	"F": 1}
{"v": 1	"t": 2184694	"P": 958.75	"F": 1}
{"v": 1	"t": 2184714	"P": 949.75	"F": 1}
{"v": 1	"t": 2184734	"P": 952.25	"F": 1}
{"v": 1	"t": 2184755	"P": 963.25	"F": 1}
{"v": 1	"t": 2184775	"P": 954.25	"F": 1}
{"v": 1	"t": 2184795	"P": 945.25	"F": 1	"C": 47.04	"D": 3284	"sn": 54091930088003	"file": "/data/device_log/data0000.out"	"CO2": 5075.31396484375	"Tp": 26.289772033691406	"H": 22.180997848510742}
{"v": 1	"t": 2184817	"P": 957.0	"F": 1}
{"v": 1	"t": 2184837	"P": 958.5	"F": 1}
{"v": 1	"t": 2184859	"P": 950.5	"F": 1}
{"v": 1	"t": 2184880	"P": 963.5	"F": 1}
{"v": 1	"t": 2184900	"P": 954.25	"F": 1}
{"v": 1	"t": 2184920	"P": 949.0	"F": 1}
{"v": 1	"t": 2184941	"P": 961.25	"F": 1}
{"v": 1	"t": 2184961	"P": 950.25	"F": 1}
{"v": 1	"t": 2184982	"P": 963.25	"F": 1}
{"v": 1	"t": 2185003	"P": 954.75	"F": 1}
{"v": 1	"t": 2185023	"P": 949.5	"F": 1}
{"v": 1	"t": 2185044	"P": 961.5	"F": 1}
{"v": 1	"t": 2185064	"P": 949.5	"F": 1}
{"v": 1	"t": 2185084	"P": 957.5	"F": 1}
{"v": 1	"t": 2185105	"P": 955.75	"F": 1}
{"v": 1	"t": 2185125	"P": 947.0	"F": 1}
{"v": 1	"t": 2185146	"P": 959.25	"F": 1}
{"v": 1	"t": 2185166	"P": 960.75	"F": 1}
{"v": 1	"t": 2185186	"P": 951.5	"F": 1}
{"v": 1	"t": 2185207	"P": 948.0	"F": 1}
{"v": 1	"t": 2185227	"P": 962.25	"F": 1}
{"v": 1	"t": 2185247	"P": 959.5	"F": 1}
{"v": 1	"t": 2185268	"P": 949.75	"F": 1}
{"v": 1	"t": 2185288	"P": 952.5	"F": 1}
{"v": 1	"t": 2185308	"P": 965.5	"F": 1}
{"v": 1	"t": 2185329	"P": 958.25	"F": 1}
{"v": 1	"t": 2185349	"P": 951.0	"F": 1}
{"v": 1	"t": 2185369	"P": 955.25	"F": 1}
{"v": 1	"t": 2185390	"P": 964.75	"F": 1}
{"v": 1	"t": 2185410	"P": 957.25	"F": 1}
{"v": 1	"t": 2185430	"P": 948.5	"F": 1}
{"v": 1	"t": 2185451	"P": 961.0	"F": 1}
{"v": 1	"t": 2185471	"P": 963.5	"F": 1}
{"v": 1	"t": 2185491	"P": 953.75	"F": 1}
{"v": 1	"t": 2185512	"P": 950.5	"F": 1}
{"v": 1	"t": 2185532	"P": 963.25	"F": 1}
{"v": 1	"t": 2185552	"P": 960.5	"F": 1}
{"v": 1	"t": 2185573	"P": 953.5	"F": 1}
{"v": 1	"t": 2185593	"P": 951.25	"F": 1}
{"v": 1	"t": 2185613	"P": 966.0	"F": 1}
{"v": 1	"t": 2185634	"P": 955.5	"F": 1}
{"v": 1	"t": 2185654	"P": 952.0	"F": 1}
{"v": 1	"t": 2185675	"P": 961.0	"F": 1}
{"v": 1	"t": 2185695	"P": 952.75	"F": 1}
{"v": 1	"t": 2185715	"P": 947.25	"F": 1}
{"v": 1	"t": 2185736	"P": 961.25	"F": 1}
{"v": 1	"t": 2185756	"P": 960.0	"F": 1}
{"v": 1	"t": 2185776	"P": 950.25	"F": 1}
{"v": 1	"t": 2185797	"P": 947.25	"F": 1}
{"v": 1	"t": 2185817	"P": 963.25	"F": 1	"C": 47.045	"D": 3284	"sn": 54091930088003	"file": "/data/device_log/data0000.out"}
{"v": 1	"t": 2185838	"P": 954.5	"F": 1}
{"v": 1	"t": 2185858	"P": 962.75	"F": 1}
{"v": 1	"t": 2185880	"P": 946.0	"F": 1}
{"v": 1	"t": 2185901	"P": 953.5	"F": 1}
{"v": 1	"t": 2185921	"P": 962.5	"F": 1}
{"v": 1	"t": 2185941	"P": 952.75	"F": 1}
{"v": 1	"t": 2185962	"P": 946.0	"F": 1}
{"v": 1	"t": 2185982	"P": 960.25	"F": 1}
{"v": 1	"t": 2186002	"P": 961.25	"F": 1}
{"v": 1	"t": 2186023	"P": 950.75	"F": 1}
{"v": 1	"t": 2186043	"P": 947.75	"F": 1}
{"v": 1	"t": 2186063	"P": 961.75	"F": 1}
{"v": 1	"t": 2186084	"P": 958.75	"F": 1}
{"v": 1	"t": 2186104	"P": 948.0	"F": 1}
{"v": 1	"t": 2186124	"P": 953.0	"F": 1}
{"v": 1	"t": 2186145	"P": 962.5	"F": 1}
{"v": 1	"t": 2186165	"P": 952.75	"F": 1}
{"v": 1	"t": 2186185	"P": 948.0	"F": 1}
{"v": 1	"t": 2186206	"P": 962.0	"F": 1}
{"v": 1	"t": 2186226	"P": 952.25	"F": 1}
{"v": 1	"t": 2186247	"P": 945.25	"F": 1}
{"v": 1	"t": 2186267	"P": 963.75	"F": 1}
{"v": 1	"t": 2186287	"P": 958.25	"F": 1}
{"v": 1	"t": 2186308	"P": 947.0	"F": 1}
{"v": 1	"t": 2186328	"P": 951.0	"F": 1}
{"v": 1	"t": 2186348	"P": 964.25	"F": 1}
{"v": 1	"t": 2186369	"P": 954.25	"F": 1}
{"v": 1	"t": 2186389	"P": 946.25	"F": 1}
{"v": 1	"t": 2186409	"P": 957.5	"F": 1}
{"v": 1	"t": 2186430	"P": 961.75	"F": 1}
{"v": 1	"t": 2186450	"P": 950.75	"F": 1}
{"v": 1	"t": 2186470	"P": 945.25	"F": 1}
{"v": 1	"t": 2186491	"P": 959.75	"F": 1}
{"v": 1	"t": 2186511	"P": 958.75	"F": 1}
{"v": 1	"t": 2186531	"P": 950.0	"F": 1}
{"v": 1	"t": 2186552	"P": 947.0	"F": 1}
{"v": 1	"t": 2186572	"P": 963.0	"F": 1}
{"v": 1	"t": 2186592	"P": 956.75	"F": 1}
{"v": 1	"t": 2186613	"P": 948.5	"F": 1}
{"v": 1	"t": 2186633	"P": 950.75	"F": 1}
{"v": 1	"t": 2186653	"P": 964.75	"F": 1}
{"v": 1	"t": 2186674	"P": 955.75	"F": 1}
{"v": 1	"t": 2186694	"P": 946.25	"F": 1}
{"v": 1	"t": 2186714	"P": 953.0	"F": 1}
{"v": 1	"t": 2186735	"P": 961.75	"F": 1}
{"v": 1	"t": 2186755	"P": 950.25	"F": 1}
{"v": 1	"t": 2186776	"P": 957.5	"F": 1}
{"v": 1	"t": 2186796	"P": 959.75	"F": 1}
{"v": 1	"t": 2186816	"P": 948.25	"F": 1}
{"v": 1	"t": 2186837	"P": 949.0	"F": 1	"C": 47.075	"D": 3284	"sn": 54091930088003	"file": "/data/device_log/data0000.out"	"CO2": 5073.53173828125	"Tp": 26.332496643066406	"H": 22.18100357055664}
{"v": 1	"t": 2186857	"P": 956.75	"F": 1}
{"v": 1	"t": 2186878	"P": 947.25	"F": 1}
{"v": 1	"t": 2186899	"P": 960.5	"F": 1}
{"v": 1	"t": 2186920	"P": 957.25	"F": 1}
{"v": 1	"t": 2186940	"P": 949.0	"F": 1}
{"v": 1	"t": 2186960	"P": 951.25	"F": 1}
{"v": 1	"t": 2186981	"P": 963.75	"F": 1}
{"v": 1	"t": 2187001	"P": 957.5	"F": 1}
{"v": 1	"t": 2187021	"P": 947.25	"F": 1}
{"v": 1	"t": 2187042	"P": 954.0	"F": 1}
{"v": 1	"t": 2187062	"P": 965.25	"F": 1}
{"v": 1	"t": 2187082	"P": 955.25	"F": 1}
{"v": 1	"t": 2187103	"P": 946.0	"F": 1}
{"v": 1	"t": 2187123	"P": 957.5	"F": 1}
{"v": 1	"t": 2187143	"P": 961.75	"F": 1}
{"v": 1	"t": 2187164	"P": 951.5	"F": 1}
{"v": 1	"t": 2187184	"P": 948.75	"F": 1}
{"v": 1	"t": 2187204	"P": 963.0	"F": 1}
{"v": 1	"t": 2187225	"P": 960.5	"F": 1}
{"v": 1	"t": 2187245	"P": 952.5	"F": 1}
{"v": 1	"t": 2187265	"P": 951.0	"F": 1}
{"v": 1	"t": 2187286	"P": 957.5	"F": 1}
{"v": 1	"t": 2187307	"P": 950.25	"F": 1}
{"v": 1	"t": 2187327	"P": 964.75	"F": 1}
{"v": 1	"t": 2187347	"P": 957.0	"F": 1}
{"v": 1	"t": 2187368	"P": 948.0	"F": 1}
{"v": 1	"t": 2187388	"P": 964.0	"F": 1}
{"v": 1	"t": 2187408	"P": 962.0	"F": 1}
{"v": 1	"t": 2187429	"P": 953.75	"F": 1}
{"v": 1	"t": 2187449	"P": 952.0	"F": 1}
{"v": 1	"t": 2187469	"P": 965.5	"F": 1}
{"v": 1	"t": 2187490	"P": 960.5	"F": 1}
{"v": 1	"t": 2187510	"P": 951.5	"F": 1}
{"v": 1	"t": 2187530	"P": 953.0	"F": 1}
{"v": 1	"t": 2187551	"P": 964.5	"F": 1}
{"v": 1	"t": 2187571	"P": 957.5	"F": 1}
{"v": 1	"t": 2187591	"P": 950.25	"F": 1}
{"v": 1	"t": 2187612	"P": 953.0	"F": 1}
{"v": 1	"t": 2187632	"P": 963.25	"F": 1}
{"v": 1	"t": 2187652	"P": 954.75	"F": 1}
{"v": 1	"t": 2187673	"P": 946.25	"F": 1}
{"v": 1	"t": 2187693	"P": 956.0	"F": 1}
{"v": 1	"t": 2187713	"P": 962.25	"F": 1}
{"v": 1	"t": 2187734	"P": 952.25	"F": 1}
{"v": 1	"t": 2187754	"P": 947.5	"F": 1}
{"v": 1	"t": 2187774	"P": 962.5	"F": 1}
{"v": 1	"t": 2187795	"P": 960.5	"F": 1}
{"v": 1	"t": 2187815	"P": 950.25	"F": 1}
{"v": 1	"t": 2187835	"P": 948.75	"F": 1}
{"v": 1	"t": 2187856	"P": 963.25	"F": 1	"C": 47.065	"D": 3284	"sn": 54091930088003	"file": "/data/device_log/data0000.out"	"CO2": 5077.97119140625	"Tp": 26.345848083496094	"H": 22.180824279785156}
{"v": 1	"t": 2187877	"P": 962.25	"F": 1}
{"v": 1	"t": 2187898	"P": 948.75	"F": 1}
{"v": 1	"t": 2187919	"P": 945.75	"F": 1}
{"v": 1	"t": 2187939	"P": 957.0	"F": 1}
{"v": 1	"t": 2187960	"P": 961.25	"F": 1}
{"v": 1	"t": 2187980	"P": 952.0	"F": 1}
{"v": 1	"t": 2188000	"P": 946.75	"F": 1}
{"v": 1	"t": 2188021	"P": 956.0	"F": 1}
{"v": 1	"t": 2188041	"P": 961.5	"F": 1}
{"v": 1	"t": 2188061	"P": 951.0	"F": 1}
{"v": 1	"t": 2188082	"P": 948.25	"F": 1}
{"v": 1	"t": 2188102	"P": 964.0	"F": 1}
{"v": 1	"t": 2188122	"P": 959.5	"F": 1}
{"v": 1	"t": 2188143	"P": 948.25	"F": 1}
{"v": 1	"t": 2188163	"P": 948.25	"F": 1}
{"v": 1	"t": 2188183	"P": 964.0	"F": 1}
{"v": 1	"t": 2188204	"P": 956.25	"F": 1}
{"v": 1	"t": 2188224	"P": 947.0	"F": 1}
{"v": 1	"t": 2188244	"P": 954.0	"F": 1}
{"v": 1	"t": 2188265	"P": 963.5	"F": 1}
{"v": 1	"t": 2188285	"P": 952.5	"F": 1}
{"v": 1	"t": 2188305	"P": 944.75	"F": 1}
{"v": 1	"t": 2188326	"P": 959.75	"F": 1}
{"v": 1	"t": 2188346	"P": 959.25	"F": 1}
{"v": 1	"t": 2188366	"P": 949.5	"F": 1}
{"v": 1	"t": 2188387	"P": 949.25	"F": 1}
{"v": 1	"t": 2188407	"P": 962.25	"F": 1}
{"v": 1	"t": 2188427	"P": 956.0	"F": 1}
{"v": 1	"t": 2188448	"P": 950.25	"F": 1}
{"v": 1	"t": 2188468	"P": 963.5	"F": 1}
{"v": 1	"t": 2188489	"P": 951.0	"F": 1}
{"v": 1	"t": 2188509	"P": 957.75	"F": 1}
{"v": 1	"t": 2188530	"P": 956.75	"F": 1}
{"v": 1	"t": 2188550	"P": 950.0	"F": 1}
{"v": 1	"t": 2188571	"P": 961.5	"F": 1}
{"v": 1	"t": 2188591	"P": 950.75	"F": 1}
{"v": 1	"t": 2188612	"P": 952.75	"F": 1}
{"v": 1	"t": 2188632	"P": 960.5	"F": 1}
{"v": 1	"t": 2188653	"P": 948.75	"F": 1}
{"v": 1	"t": 2188673	"P": 954.0	"F": 1}
{"v": 1	"t": 2188693	"P": 963.25	"F": 1}
{"v": 1	"t": 2188714	"P": 955.0	"F": 1}
{"v": 1	"t": 2188734	"P": 946.25	"F": 1}
{"v": 1	"t": 2188754	"P": 957.25	"F": 1}
{"v": 1	"t": 2188775	"P": 962.0	"F": 1}
{"v": 1	"t": 2188795	"P": 952.5	"F": 1}
{"v": 1	"t": 2188815	"P": 947.25	"F": 1}
{"v": 1	"t": 2188836	"P": 962.5	"F": 1}
{"v": 1	"t": 2188856	"P": 960.5	"F": 1}
{"v": 1	"t": 2188876	"P": 951.0	"F": 1	"C": 47.085	"D": 3284	"sn": 54091930088003	"file": "/data/device_log/data0000.out"}
{"v": 1	"t": 2188897	"P": 954.25	"F": 1}
{"v": 1	"t": 2188917	"P": 955.5	"F": 1}
{"v": 1	"t": 2188939	"P": 957.5	"F": 1}
{"v": 1	"t": 2188960	"P": 961.25	"F": 1}
{"v": 1	"t": 2188980	"P": 951.0	"F": 1}
{"v": 1	"t": 2189000	"P": 947.25	"F": 1}
{"v": 1	"t": 2189021	"P": 961.75	"F": 1}
{"v": 1	"t": 2189041	"P": 956.5	"F": 1}
{"v": 1	"t": 2189061	"P": 949.0	"F": 1}
{"v": 1	"t": 2189082	"P": 951.25	"F": 1}
{"v": 1	"t": 2189102	"P": 963.25	"F": 1}
{"v": 1	"t": 2189122	"P": 956.25	"F": 1}
{"v": 1	"t": 2189143	"P": 948.25	"F": 1}
{"v": 1	"t": 2189163	"P": 962.25	"F": 1}
{"v": 1	"t": 2189184	"P": 955.75	"F": 1}
{"v": 1	"t": 2189204	"P": 952.5	"F": 1}
{"v": 1	"t": 2189224	"P": 964.75	"F": 1}
{"v": 1	"t": 2189245	"P": 961.0	"F": 1}
{"v": 1	"t": 2189265	"P": 952.0	"F": 1}
{"v": 1	"t": 2189285	"P": 953.75	"F": 1}
{"v": 1	"t": 2189306	"P": 966.25	"F": 1}
{"v": 1	"t": 2189326	"P": 960.25	"F": 1}
{"v": 1	"t": 2189346	"P": 951.0	"F": 1}
{"v": 1	"t": 2189367	"P": 956.0	"F": 1}
{"v": 1	"t": 2189387	"P": 966.25	"F": 1}
{"v": 1	"t": 2189407	"P": 958.0	"F": 1}
{"v": 1	"t": 2189428	"P": 950.75	"F": 1}
{"v": 1	"t": 2189448	"P": 958.25	"F": 1}
{"v": 1	"t": 2189468	"P": 965.25	"F": 1}
{"v": 1	"t": 2189489	"P": 953.5	"F": 1}
{"v": 1	"t": 2189509	"P": 949.75	"F": 1}
{"v": 1	"t": 2189529	"P": 960.75	"F": 1}
{"v": 1	"t": 2189550	"P": 959.25	"F": 1}
{"v": 1	"t": 2189570	"P": 951.0	"F": 1}
{"v": 1	"t": 2189590	"P": 949.75	"F": 1}
{"v": 1	"t": 2189611	"P": 965.0	"F": 1}
{"v": 1	"t": 2189631	"P": 957.25	"F": 1}
{"v": 1	"t": 2189651	"P": 948.25	"F": 1}
{"v": 1	"t": 2189672	"P": 952.5	"F": 1}
{"v": 1	"t": 2189692	"P": 966.0	"F": 1}
{"v": 1	"t": 2189712	"P": 955.75	"F": 1}
{"v": 1	"t": 2189733	"P": 950.0	"F": 1}
{"v": 1	"t": 2189753	"P": 963.25	"F": 1}
{"v": 1	"t": 2189774	"P": 951.5	"F": 1}
{"v": 1	"t": 2189794	"P": 947.5	"F": 1}
{"v": 1	"t": 2189814	"P": 963.25	"F": 1}
{"v": 1	"t": 2189835	"P": 959.75	"F": 1}
{"v": 1	"t": 2189855	"P": 950.75	"F": 1}
{"v": 1	"t": 2189875	"P": 950.5	"F": 1}
{"v": 1	"t": 2189896	"P": 964.0	"F": 1	"C": 47.085	"D": 3284	"sn": 54091930088003	"file": "/data/device_log/data0000.out"	"CO2": 5071.921875	"Tp": 26.31914520263672	"H": 22.180879592895508}
{"v": 1	"t": 2189918	"P": 956.75	"F": 1}
{"v": 1	"t": 2189938	"P": 949.0	"F": 1}
{"v": 1	"t": 2189960	"P": 963.0	"F": 1}
{"v": 1	"t": 2189980	"P": 954.25	"F": 1}
{"v": 1	"t": 2190000	"P": 945.5	"F": 1}
{"v": 1	"t": 2190021	"P": 959.5	"F": 1}
{"v": 1	"t": 2190041	"P": 959.5	"F": 1}
{"v": 1	"t": 2190061	"P": 950.75	"F": 1}
{"v": 1	"t": 2190082	"P": 948.5	"F": 1}
{"v": 1	"t": 2190102	"P": 962.75	"F": 1}
{"v": 1	"t": 2190122	"P": 958.25	"F": 1}
{"v": 1	"t": 2190143	"P": 948.0	"F": 1}
{"v": 1	"t": 2190163	"P": 953.0	"F": 1}
{"v": 1	"t": 2190183	"P": 963.25	"F": 1}
{"v": 1	"t": 2190204	"P": 956.25	"F": 1}
{"v": 1	"t": 2190224	"P": 945.75	"F": 1}
{"v": 1	"t": 2190244	"P": 955.25	"F": 1}
{"v": 1	"t": 2190265	"P": 961.25	"F": 1}
{"v": 1	"t": 2190285	"P": 948.5	"F": 1}
{"v": 1	"t": 2190306	"P": 955.5	"F": 1}
{"v": 1	"t": 2190326	"P": 962.75	"F": 1}
{"v": 1	"t": 2190346	"P": 955.25	"F": 1}
{"v": 1	"t": 2190366	"P": 945.5	"F": 1}
{"v": 1	"t": 2190387	"P": 956.75	"F": 1}
{"v": 1	"t": 2190407	"P": 964.25	"F": 1}
{"v": 1	"t": 2190427	"P": 953.25	"F": 1}
{"v": 1	"t": 2190448	"P": 946.5	"F": 1}
{"v": 1	"t": 2190468	"P": 962.0	"F": 1}
{"v": 1	"t": 2190488	"P": 960.5	"F": 1}
{"v": 1	"t": 2190509	"P": 950.75	"F": 1}
{"v": 1	"t": 2190529	"P": 947.5	"F": 1}
{"v": 1	"t": 2190549	"P": 962.5	"F": 1}
{"v": 1	"t": 2190570	"P": 959.5	"F": 1}
{"v": 1	"t": 2190590	"P": 948.0	"F": 1}
{"v": 1	"t": 2190610	"P": 950.0	"F": 1}
{"v": 1	"t": 2190631	"P": 964.5	"F": 1}
{"v": 1	"t": 2190651	"P": 957.75	"F": 1}
{"v": 1	"t": 2190671	"P": 946.25	"F": 1}
{"v": 1	"t": 2190692	"P": 953.25	"F": 1}
{"v": 1	"t": 2190712	"P": 965.0	"F": 1}
{"v": 1	"t": 2190732	"P": 954.25	"F": 1}
{"v": 1	"t": 2190753	"P": 945.0	"F": 1}
{"v": 1	"t": 2190773	"P": 957.75	"F": 1}
{"v": 1	"t": 2190794	"P": 960.75	"F": 1}
{"v": 1	"t": 2190814	"P": 948.5	"F": 1}
{"v": 1	"t": 2190834	"P": 958.5	"F": 1}
{"v": 1	"t": 2190855	"P": 957.5	"F": 1}
{"v": 1	"t": 2190875	"P": 948.0	"F": 1}
{"v": 1	"t": 2190895	"P": 951.5	"F": 1}
{"v": 1	"t": 2190916	"P": 963.5	"F": 1	"C": 47.095	"D": 3284	"sn": 54091930088003	"file": "/data/device_log/data0000.out"}
{"v": 1	"t": 2190936	"P": 952.5	"F": 1}
{"v": 1	"t": 2190957	"P": 958.75	"F": 1}
{"v": 1	"t": 2190980	"P": 962.75	"F": 1}
{"v": 1	"t": 2191000	"P": 954.25	"F": 1}
{"v": 1	"t": 2191020	"P": 946.0	"F": 1}
{"v": 1	"t": 2191041	"P": 956.75	"F": 1}
{"v": 1	"t": 2191061	"P": 961.5	"F": 1}
{"v": 1	"t": 2191081	"P": 952.0	"F": 1}
{"v": 1	"t": 2191102	"P": 949.0	"F": 1}
{"v": 1	"t": 2191122	"P": 964.0	"F": 1}
{"v": 1	"t": 2191142	"P": 959.0	"F": 1}
{"v": 1	"t": 2191163	"P": 952.5	"F": 1}
{"v": 1	"t": 2191183	"P": 953.5	"F": 1}
{"v": 1	"t": 2191203	"P": 967.0	"F": 1}
{"v": 1	"t": 2191224	"P": 959.25	"F": 1}
{"v": 1	"t": 2191244	"P": 951.0	"F": 1}
{"v": 1	"t": 2191264	"P": 957.0	"F": 1}
{"v": 1	"t": 2191285	"P": 964.0	"F": 1}
{"v": 1	"t": 2191305	"P": 954.5	"F": 1}
{"v": 1	"t": 2191325	"P": 950.0	"F": 1}
{"v": 1	"t": 2191346	"P": 963.5	"F": 1}
{"v": 1	"t": 2191366	"P": 959.0	"F": 1}
{"v": 1	"t": 2191387	"P": 951.0	"F": 1}
{"v": 1	"t": 2191407	"P": 965.0	"F": 1}
{"v": 1	"t": 2191427	"P": 961.0	"F": 1}
{"v": 1	"t": 2191448	"P": 953.25	"F": 1}
{"v": 1	"t": 2191468	"P": 954.75	"F": 1}
{"v": 1	"t": 2191488	"P": 963.5	"F": 1}
{"v": 1	"t": 2191509	"P": 956.5	"F": 1}
{"v": 1	"t": 2191529	"P": 946.5	"F": 1}
{"v": 1	"t": 2191549	"P": 953.5	"F": 1}
{"v": 1	"t": 2191570	"P": 965.25	"F": 1}
{"v": 1	"t": 2191590	"P": 954.0	"F": 1}
{"v": 1	"t": 2191610	"P": 948.75	"F": 1}
{"v": 1	"t": 2191631	"P": 957.0	"F": 1}
{"v": 1	"t": 2191651	"P": 962.0	"F": 1}
{"v": 1	"t": 2191671	"P": 952.75	"F": 1}
{"v": 1	"t": 2191692	"P": 947.0	"F": 1}
{"v": 1	"t": 2191712	"P": 961.75	"F": 1}
{"v": 1	"t": 2191732	"P": 962.25	"F": 1}
{"v": 1	"t": 2191753	"P": 950.5	"F": 1}
{"v": 1	"t": 2191773	"P": 948.75	"F": 1}
{"v": 1	"t": 2191793	"P": 962.5	"F": 1}
{"v": 1	"t": 2191814	"P": 957.0	"F": 1}
{"v": 1	"t": 2191834	"P": 949.0	"F": 1}
{"v": 1	"t": 2191854	"P": 952.5	"F": 1}
{"v": 1	"t": 2191875	"P": 964.0	"F": 1}
{"v": 1	"t": 2191895	"P": 955.0	"F": 1}
{"v": 1	"t": 2191915	"P": 947.0	"F": 1}
{"v": 1	"t": 2191936	"P": 960.75	"F": 1	"C": 47.1	"D": 3284	"sn": 54091930088003	"file": "/data/device_log/data0000.out"	"CO2": 5072.99755859375	"Tp": 26.345848083496094	"H": 22.18071174621582}
{"v": 1	"t": 2191957	"P": 957.0	"F": 1}
{"v": 1	"t": 2191978	"P": 947.25	"F": 1}
{"v": 1	"t": 2191999	"P": 956.0	"F": 1}
{"v": 1	"t": 2192020	"P": 955.75	"F": 1}
{"v": 1	"t": 2192040	"P": 947.25	"F": 1}
{"v": 1	"t": 2192061	"P": 961.0	"F": 1}
{"v": 1	"t": 2192082	"P": 947.75	"F": 1}
{"v": 1	"t": 2192102	"P": 957.5	"F": 1}
{"v": 1	"t": 2192122	"P": 954.75	"F": 1}
{"v": 1	"t": 2192143	"P": 946.75	"F": 1}
{"v": 1	"t": 2192163	"P": 962.5	"F": 1}
{"v": 1	"t": 2192184	"P": 959.5	"F": 1}
{"v": 1	"t": 2192204	"P": 949.25	"F": 1}
{"v": 1	"t": 2192224	"P": 950.75	"F": 1}
{"v": 1	"t": 2192245	"P": 964.0	"F": 1}
{"v": 1	"t": 2192265	"P": 956.5	"F": 1}
{"v": 1	"t": 2192285	"P": 946.5	"F": 1}
{"v": 1	"t": 2192306	"P": 957.25	"F": 1}
{"v": 1	"t": 2192326	"P": 962.0	"F": 1}
{"v": 1	"t": 2192346	"P": 953.75	"F": 1}
{"v": 1	"t": 2192367	"P": 946.0	"F": 1}
{"v": 1	"t": 2192387	"P": 958.25	"F": 1}
{"v": 1	"t": 2192407	"P": 960.25	"F": 1}
{"v": 1	"t": 2192428	"P": 951.25	"F": 1}
{"v": 1	"t": 2192448	"P": 948.5	"F": 1}
{"v": 1	"t": 2192468	"P": 964.25	"F": 1}
{"v": 1	"t": 2192489	"P": 958.5	"F": 1}
{"v": 1	"t": 2192509	"P": 950.25	"F": 1}
{"v": 1	"t": 2192529	"P": 948.0	"F": 1}
{"v": 1	"t": 2192550	"P": 963.5	"F": 1}
{"v": 1	"t": 2192570	"P": 956.5	"F": 1}
{"v": 1	"t": 2192590	"P": 946.75	"F": 1}
{"v": 1	"t": 2192611	"P": 952.25	"F": 1}
{"v": 1	"t": 2192631	"P": 963.0	"F": 1}
{"v": 1	"t": 2192651	"P": 954.75	"F": 1}
{"v": 1	"t": 2192672	"P": 951.0	"F": 1}
{"v": 1	"t": 2192692	"P": 962.75	"F": 1}
{"v": 1	"t": 2192713	"P": 950.0	"F": 1}
{"v": 1	"t": 2192733	"P": 947.0	"F": 1}
{"v": 1	"t": 2192753	"P": 962.75	"F": 1}
{"v": 1	"t": 2192774	"P": 958.0	"F": 1}
{"v": 1	"t": 2192794	"P": 949.5	"F": 1}
{"v": 1	"t": 2192814	"P": 949.75	"F": 1}
{"v": 1	"t": 2192835	"P": 964.5	"F": 1}
{"v": 1	"t": 2192855	"P": 957.25	"F": 1}
{"v": 1	"t": 2192875	"P": 947.25	"F": 1}
{"v": 1	"t": 2192896	"P": 956.0	"F": 1}
{"v": 1	"t": 2192916	"P": 962.5	"F": 1}
{"v": 1	"t": 2192936	"P": 953.75	"F": 1}
{"v": 1	"t": 2192957	"P": 944.75	"F": 1	"C": 47.105	"D": 3284	"sn": 54091930088003	"file": "/data/device_log/data0000.out"}
{"v": 1	"t": 2192977	"P": 957.25	"F": 1}
{"v": 1	"t": 2192998	"P": 948.25	"F": 1}
{"v": 1	"t": 2193020	"P": 948.5	"F": 1}
{"v": 1	"t": 2193040	"P": 951.25	"F": 1}
{"v": 1	"t": 2193061	"P": 966.75	"F": 1}
{"v": 1	"t": 2193081	"P": 959.0	"F": 1}
{"v": 1	"t": 2193101	"P": 951.0	"F": 1}
{"v": 1	"t": 2193122	"P": 957.25	"F": 1}
{"v": 1	"t": 2193142	"P": 964.75	"F": 1}
{"v": 1	"t": 2193163	"P": 956.25	"F": 1}
{"v": 1	"t": 2193183	"P": 951.25	"F": 1}
{"v": 1	"t": 2193203	"P": 961.75	"F": 1}
{"v": 1	"t": 2193224	"P": 956.5	"F": 1}
{"v": 1	"t": 2193244	"P": 951.25	"F": 1}
{"v": 1	"t": 2193265	"P": 965.5	"F": 1}
{"v": 1	"t": 2193285	"P": 955.25	"F": 1}
{"v": 1	"t": 2193305	"P": 950.75	"F": 1}
{"v": 1	"t": 2193326	"P": 959.0	"F": 1}
{"v": 1	"t": 2193346	"P": 965.0	"F": 1}
{"v": 1	"t": 2193366	"P": 954.25	"F": 1}
{"v": 1	"t": 2193387	"P": 948.25	"F": 1}
{"v": 1	"t": 2193407	"P": 963.25	"F": 1}
{"v": 1	"t": 2193427	"P": 960.75	"F": 1}
{"v": 1	"t": 2193448	"P": 951.25	"F": 1}
{"v": 1	"t": 2193468	"P": 945.75	"F": 1}
{"v": 1	"t": 2193488	"P": 962.0	"F": 1}
{"v": 1	"t": 2193509	"P": 959.5	"F": 1}
{"v": 1	"t": 2193529	"P": 950.0	"F": 1}
{"v": 1	"t": 2193549	"P": 948.5	"F": 1}
{"v": 1	"t": 2193569	"P": 962.75	"F": 1}
{"v": 1	"t": 2193590	"P": 957.25	"F": 1}
{"v": 1	"t": 2193610	"P": 946.75	"F": 1}
{"v": 1	"t": 2193631	"P": 952.5	"F": 1}
{"v": 1	"t": 2193651	"P": 963.75	"F": 1}
{"v": 1	"t": 2193671	"P": 953.75	"F": 1}
{"v": 1	"t": 2193691	"P": 945.75	"F": 1}
{"v": 1	"t": 2193712	"P": 954.5	"F": 1}
{"v": 1	"t": 2193732	"P": 963.75	"F": 1}
{"v": 1	"t": 2193753	"P": 952.5	"F": 1}
{"v": 1	"t": 2193773	"P": 951.5	"F": 1}
{"v": 1	"t": 2193794	"P": 962.25	"F": 1}
{"v": 1	"t": 2193814	"P": 948.0	"F": 1}
{"v": 1	"t": 2193834	"P": 948.75	"F": 1}
{"v": 1	"t": 2193854	"P": 963.5	"F": 1}
{"v": 1	"t": 2193875	"P": 955.5	"F": 1}
{"v": 1	"t": 2193895	"P": 947.5	"F": 1}
{"v": 1	"t": 2193915	"P": 950.0	"F": 1}
{"v": 1	"t": 2193936	"P": 963.25	"F": 1}
{"v": 1	"t": 2193956	"P": 955.75	"F": 1}
{"v": 1	"t": 2193976	"P": 947.75	"F": 1	"C": 47.12	"D": 3284	"sn": 54091930088003	"file": "/data/device_log/data0000.out"	"CO2": 5070.9228515625	"Tp": 26.345848083496094	"H": 22.18076515197754}
{"v": 1	"t": 2193998	"P": 952.0	"F": 1}
{"v": 1	"t": 2194018	"P": 961.5	"F": 1}
{"v": 1	"t": 2194043	"P": 950.5	"F": 1}
{"v": 1	"t": 2194063	"P": 949.5	"F": 1}
{"v": 1	"t": 2194083	"P": 963.5	"F": 1}
{"v": 1	"t": 2194104	"P": 957.25	"F": 1}
{"v": 1	"t": 2194124	"P": 948.75	"F": 1}
{"v": 1	"t": 2194144	"P": 951.0	"F": 1}
{"v": 1	"t": 2194165	"P": 964.0	"F": 1}
{"v": 1	"t": 2194185	"P": 954.25	"F": 1}
{"v": 1	"t": 2194205	"P": 946.5	"F": 1}
{"v": 1	"t": 2194226	"P": 958.5	"F": 1}
{"v": 1	"t": 2194246	"P": 961.75	"F": 1}
{"v": 1	"t": 2194266	"P": 951.75	"F": 1}
{"v": 1	"t": 2194287	"P": 948.5	"F": 1}
{"v": 1	"t": 2194307	"P": 963.5	"F": 1}
{"v": 1	"t": 2194328	"P": 953.0	"F": 1}
{"v": 1	"t": 2194348	"P": 951.5	"F": 1}
{"v": 1	"t": 2194368	"P": 963.75	"F": 1}
{"v": 1	"t": 2194389	"P": 953.25	"F": 1}
{"v": 1	"t": 2194409	"P": 945.75	"F": 1}
{"v": 1	"t": 2194429	"P": 958.25	"F": 1}
{"v": 1	"t": 2194450	"P": 961.0	"F": 1}
{"v": 1	"t": 2194470	"P": 950.25	"F": 1}
{"v": 1	"t": 2194490	"P": 947.0	"F": 2}
{"v": 1	"t": 2194511	"P": 960.75	"F": 1}
{"v": 1	"t": 2194531	"P": 958.25	"F": 1}
{"v": 1	"t": 2194551	"P": 949.5	"F": 1}
{"v": 1	"t": 2194572	"P": 948.5	"F": 1}
{"v": 1	"t": 2194592	"P": 963.25	"F": 1}
{"v": 1	"t": 2194612	"P": 956.5	"F": 1}
{"v": 1	"t": 2194633	"P": 949.0	"F": 1}
{"v": 1	"t": 2194653	"P": 951.25	"F": 1}
{"v": 1	"t": 2194673	"P": 968.75	"F": 1}
{"v": 1	"t": 2194694	"P": 953.75	"F": 1}
{"v": 1	"t": 2194714	"P": 945.0	"F": 1}
{"v": 1	"t": 2194734	"P": 956.25	"F": 1}
{"v": 1	"t": 2194755	"P": 962.0	"F": 1}
{"v": 1	"t": 2194775	"P": 950.75	"F": 1}
{"v": 1	"t": 2194795	"P": 948.25	"F": 1}
{"v": 1	"t": 2194816	"P": 962.0	"F": 1}
{"v": 1	"t": 2194836	"P": 958.75	"F": 1}
{"v": 1	"t": 2194856	"P": 946.5	"F": 1}
{"v": 1	"t": 2194877	"P": 959.25	"F": 1}
{"v": 1	"t": 2194897	"P": 957.25	"F": 1}
{"v": 1	"t": 2194918	"P": 946.5	"F": 1}
{"v": 1	"t": 2194938	"P": 955.25	"F": 1}
{"v": 1	"t": 2194958	"P": 962.75	"F": 1}
{"v": 1	"t": 2194979	"P": 954.25	"F": 1}
{"v": 1	"t": 2194999	"P": 948.75	"F": 1	"C": 47.105	"D": 3284	"sn": 54091930088003	"file": "/data/device_log/data0000.out"}
{"v": 1	"t": 2195020	"P": 958.75	"F": 1}
{"v": 1	"t": 2195040	"P": 955.5	"F": 1}
{"v": 1	"t": 2195062	"P": 966.5	"F": 1}
{"v": 1	"t": 2195082	"P": 958.25	"F": 1}
{"v": 1	"t": 2195103	"P": 950.5	"F": 1}
{"v": 1	"t": 2195123	"P": 954.0	"F": 1}
{"v": 1	"t": 2195143	"P": 966.5	"F": 1}
{"v": 1	"t": 2195164	"P": 957.75	"F": 1}
{"v": 1	"t": 2195184	"P": 951.75	"F": 1}
{"v": 1	"t": 2195204	"P": 962.75	"F": 1}
{"v": 1	"t": 2195225	"P": 962.0	"F": 1}
{"v": 1	"t": 2195245	"P": 954.25	"F": 1}
{"v": 1	"t": 2195265	"P": 951.5	"F": 1}
{"v": 1	"t": 2195286	"P": 964.75	"F": 1}
{"v": 1	"t": 2195306	"P": 959.75	"F": 1}
{"v": 1	"t": 2195326	"P": 950.25	"F": 1}
{"v": 1	"t": 2195347	"P": 951.5	"F": 1}
{"v": 1	"t": 2195367	"P": 966.0	"F": 1}
{"v": 1	"t": 2195387	"P": 953.5	"F": 1}
{"v": 1	"t": 2195408	"P": 948.0	"F": 1}
{"v": 1	"t": 2195428	"P": 960.0	"F": 1}
{"v": 1	"t": 2195449	"P": 955.0	"F": 1}
{"v": 1	"t": 2195469	"P": 952.0	"F": 1}
{"v": 1	"t": 2195490	"P": 959.0	"F": 1}
{"v": 1	"t": 2195510	"P": 948.0	"F": 1}
{"v": 1	"t": 2195531	"P": 963.5	"F": 1}
{"v": 1	"t": 2195551	"P": 951.75	"F": 1}
{"v": 1	"t": 2195572	"P": 953.25	"F": 1}
{"v": 1	"t": 2195592	"P": 961.75	"F": 1}
{"v": 1	"t": 2195613	"P": 948.5	"F": 1}
{"v": 1	"t": 2195633	"P": 953.25	"F": 1}
{"v": 1	"t": 2195653	"P": 964.0	"F": 1}
{"v": 1	"t": 2195674	"P": 955.75	"F": 1}
{"v": 1	"t": 2195694	"P": 945.75	"F": 1}
{"v": 1	"t": 2195714	"P": 953.5	"F": 1}
{"v": 1	"t": 2195735	"P": 962.75	"F": 1}
{"v": 1	"t": 2195755	"P": 954.0	"F": 1}
{"v": 1	"t": 2195775	"P": 945.75	"F": 1}
{"v": 1	"t": 2195796	"P": 957.75	"F": 1}
{"v": 1	"t": 2195816	"P": 961.0	"F": 1}
{"v": 1	"t": 2195836	"P": 951.5	"F": 1}
{"v": 1	"t": 2195857	"P": 945.75	"F": 1}
{"v": 1	"t": 2195877	"P": 961.25	"F": 1}
{"v": 1	"t": 2195897	"P": 958.5	"F": 1}
{"v": 1	"t": 2195918	"P": 952.5	"F": 1}
{"v": 1	"t": 2195938	"P": 947.75	"F": 1}
{"v": 1	"t": 2195958	"P": 963.5	"F": 1}
{"v": 1	"t": 2195979	"P": 957.75	"F": 1}
{"v": 1	"t": 2195999	"P": 948.25	"F": 1}
{"v": 1	"t": 2196019	"P": 952.0	"F": 1	"C": 47.125	"D": 3284	"sn": 54091930088003	"file": "/data/device_log/data0000.out"	"CO2": 5069.3876953125	"Tp": 26.388572692871094	"H": 22.180770874023438}
{"v": 1	"t": 2196041	"P": 961.5	"F": 1}
{"v": 1	"t": 2196061	"P": 953.75	"F": 1}
{"v": 1	"t": 2196083	"P": 954.5	"F": 1}
{"v": 1	"t": 2196103	"P": 963.75	"F": 1}
{"v": 1	"t": 2196124	"P": 953.75	"F": 1}
{"v": 1	"t": 2196144	"P": 952.0	"F": 1}
{"v": 1	"t": 2196165	"P": 959.75	"F": 1}
{"v": 1	"t": 2196185	"P": 949.25	"F": 1}
{"v": 1	"t": 2196205	"P": 951.0	"F": 1}
{"v": 1	"t": 2196226	"P": 963.75	"F": 1}
{"v": 1	"t": 2196246	"P": 955.0	"F": 1}
{"v": 1	"t": 2196266	"P": 947.25	"F": 1}
{"v": 1	"t": 2196287	"P": 953.5	"F": 1}
{"v": 1	"t": 2196307	"P": 964.0	"F": 1}
{"v": 1	"t": 2196327	"P": 954.25	"F": 1}
{"v": 1	"t": 2196348	"P": 945.75	"F": 1}
{"v": 1	"t": 2196368	"P": 958.25	"F": 1}
{"v": 1	"t": 2196388	"P": 962.75	"F": 1}
{"v": 1	"t": 2196409	"P": 952.5	"F": 1}
{"v": 1	"t": 2196429	"P": 947.75	"F": 1}
{"v": 1	"t": 2196449	"P": 962.25	"F": 1}
{"v": 1	"t": 2196470	"P": 957.5	"F": 1}
{"v": 1	"t": 2196490	"P": 949.25	"F": 1}
{"v": 1	"t": 2196510	"P": 948.5	"F": 1}
{"v": 1	"t": 2196531	"P": 967.5	"F": 1}
{"v": 1	"t": 2196551	"P": 959.25	"F": 1}
{"v": 1	"t": 2196571	"P": 948.0	"F": 1}
{"v": 1	"t": 2196592	"P": 949.0	"F": 1}
{"v": 1	"t": 2196612	"P": 964.25	"F": 1}
{"v": 1	"t": 2196632	"P": 954.5	"F": 1}
{"v": 1	"t": 2196653	"P": 946.0	"F": 1}
{"v": 1	"t": 2196673	"P": 957.75	"F": 1}
{"v": 1	"t": 2196694	"P": 958.5	"F": 1}
{"v": 1	"t": 2196714	"P": 949.5	"F": 1}
{"v": 1	"t": 2196734	"P": 964.0	"F": 1}
{"v": 1	"t": 2196755	"P": 958.25	"F": 1}
{"v": 1	"t": 2196775	"P": 949.25	"F": 1}
{"v": 1	"t": 2196795	"P": 950.5	"F": 1}
{"v": 1	"t": 2196816	"P": 963.5	"F": 1}
{"v": 1	"t": 2196836	"P": 956.25	"F": 1}
{"v": 1	"t": 2196856	"P": 947.0	"F": 1}
{"v": 1	"t": 2196877	"P": 952.25	"F": 1}
{"v": 1	"t": 2196897	"P": 964.0	"F": 1}
{"v": 1	"t": 2196917	"P": 954.5	"F": 1}
{"v": 1	"t": 2196938	"P": 948.0	"F": 1}
{"v": 1	"t": 2196958	"P": 956.0	"F": 1}
{"v": 1	"t": 2196978	"P": 963.5	"F": 1}
{"v": 1	"t": 2196999	"P": 952.5	"F": 1}
{"v": 1	"t": 2197019	"P": 948.25	"F": 1}
{"v": 1	"t": 2197039	"P": 961.0	"F": 1	"C": 47.11	"D": 3284	"sn": 54091930088003	"file": "/data/device_log/data0000.out"}
{"v": 1	"t": 2197061	"P": 961.5	"F": 1}
{"v": 1	"t": 2197081	"P": 951.0	"F": 1}
{"v": 1	"t": 2197103	"P": 949.0	"F": 1}
{"v": 1	"t": 2197123	"P": 962.0	"F": 1}
{"v": 1	"t": 2197143	"P": 961.75	"F": 1}
{"v": 1	"t": 2197164	"P": 953.25	"F": 1}
{"v": 1	"t": 2197184	"P": 951.0	"F": 1}
{"v": 1	"t": 2197204	"P": 963.5	"F": 1}
{"v": 1	"t": 2197225	"P": 957.75	"F": 1}
{"v": 1	"t": 2197245	"P": 953.0	"F": 1}
{"v": 1	"t": 2197266	"P": 964.25	"F": 1}
{"v": 1	"t": 2197286	"P": 955.0	"F": 1}
{"v": 1	"t": 2197307	"P": 950.0	"F": 1}
{"v": 1	"t": 2197327	"P": 961.25	"F": 1}
{"v": 1	"t": 2197347	"P": 957.75	"F": 1}
{"v": 1	"t": 2197368	"P": 950.0	"F": 1}
{"v": 1	"t": 2197388	"P": 951.5	"F": 1}
{"v": 1	"t": 2197408	"P": 964.5	"F": 1}
{"v": 1	"t": 2197429	"P": 956.25	"F": 1}
{"v": 1	"t": 2197449	"P": 947.5	"F": 1}
{"v": 1	"t": 2197469	"P": 954.75	"F": 1}
{"v": 1	"t": 2197490	"P": 962.5	"F": 1}
{"v": 1	"t": 2197510	"P": 953.0	"F": 1}
{"v": 1	"t": 2197530	"P": 944.75	"F": 1}
{"v": 1	"t": 2197551	"P": 958.5	"F": 1}
{"v": 1	"t": 2197571	"P": 961.25	"F": 1}
{"v": 1	"t": 2197591	"P": 952.5	"F": 1}
{"v": 1	"t": 2197612	"P": 946.75	"F": 1}
{"v": 1	"t": 2197632	"P": 960.75	"F": 1}
{"v": 1	"t": 2197652	"P": 960.25	"F": 1}
{"v": 1	"t": 2197673	"P": 949.25	"F": 1}
{"v": 1	"t": 2197693	"P": 950.5	"F": 1}
{"v": 1	"t": 2197713	"P": 963.0	"F": 1}
{"v": 1	"t": 2197734	"P": 956.5	"F": 1}
{"v": 1	"t": 2197754	"P": 947.25	"F": 1}
{"v": 1	"t": 2197774	"P": 953.5	"F": 1}
{"v": 1	"t": 2197795	"P": 961.0	"F": 1}
{"v": 1	"t": 2197815	"P": 946.5	"F": 1}
{"v": 1	"t": 2197836	"P": 958.0	"F": 1}
{"v": 1	"t": 2197856	"P": 959.5	"F": 1}
{"v": 1	"t": 2197876	"P": 952.25	"F": 1}
{"v": 1	"t": 2197897	"P": 948.75	"F": 1}
{"v": 1	"t": 2197917	"P": 961.25	"F": 1}
{"v": 1	"t": 2197937	"P": 958.75	"F": 1}
{"v": 1	"t": 2197958	"P": 947.75	"F": 1}
{"v": 1	"t": 2197978	"P": 948.5	"F": 1}
{"v": 1	"t": 2197998	"P": 963.75	"F": 1}
{"v": 1	"t": 2198019	"P": 956.5	"F": 1}
{"v": 1	"t": 2198039	"P": 946.5	"F": 1}
{"v": 1	"t": 2198059	"P": 953.0	"F": 1	"C": 47.11	"D": 3284	"sn": 54091930088003	"file": "/data/device_log/data0000.out"	"CO2": 5067.89794921875	"Tp": 26.388572692871094	"H": 22.180770874023438}
{"v": 1	"t": 2198081	"P": 956.5	"F": 1}
{"v": 1	"t": 2198102	"P": 946.0	"F": 1}
{"v": 1	"t": 2198123	"P": 959.5	"F": 1}
{"v": 1	"t": 2198144	"P": 949.0	"F": 1}
{"v": 1	"t": 2198164	"P": 948.25	"F": 1}
{"v": 1	"t": 2198184	"P": 964.5	"F": 2}
{"v": 1	"t": 2198205	"P": 958.5	"F": 1}
{"v": 1	"t": 2198225	"P": 951.0	"F": 1}
{"v": 1	"t": 2198246	"P": 956.0	"F": 1}
{"v": 1	"t": 2198266	"P": 962.25	"F": 1}
{"v": 1	"t": 2198286	"P": 952.25	"F": 1}
{"v": 1	"t": 2198307	"P": 948.5	"F": 1}
{"v": 1	"t": 2198327	"P": 964.5	"F": 1}
{"v": 1	"t": 2198347	"P": 956.25	"F": 1}
{"v": 1	"t": 2198368	"P": 949.5	"F": 1}
{"v": 1	"t": 2198388	"P": 963.5	"F": 1}
{"v": 1	"t": 2198409	"P": 954.75	"F": 1}
{"v": 1	"t": 2198429	"P": 944.75	"F": 1}
{"v": 1	"t": 2198449	"P": 960.0	"F": 1}
{"v": 1	"t": 2198470	"P": 961.25	"F": 1}
{"v": 1	"t": 2198490	"P": 952.0	"F": 1}
{"v": 1	"t": 2198510	"P": 946.0	"F": 1}
{"v": 1	"t": 2198531	"P": 962.75	"F": 1}
{"v": 1	"t": 2198551	"P": 959.0	"F": 1}
{"v": 1	"t": 2198571	"P": 950.5	"F": 1}
{"v": 1	"t": 2198592	"P": 948.0	"F": 1}
{"v": 1	"t": 2198612	"P": 965.75	"F": 1}
{"v": 1	"t": 2198632	"P": 957.5	"F": 1}
{"v": 1	"t": 2198653	"P": 948.75	"F": 1}
{"v": 1	"t": 2198673	"P": 950.25	"F": 1}
{"v": 1	"t": 2198693	"P": 963.75	"F": 1}
{"v": 1	"t": 2198714	"P": 957.0	"F": 1}
{"v": 1	"t": 2198734	"P": 947.25	"F": 1}
{"v": 1	"t": 2198754	"P": 954.5	"F": 1}
{"v": 1	"t": 2198775	"P": 965.0	"F": 1}
{"v": 1	"t": 2198795	"P": 954.5	"F": 1}
{"v": 1	"t": 2198815	"P": 945.0	"F": 1}
{"v": 1	"t": 2198836	"P": 958.0	"F": 1}
{"v": 1	"t": 2198856	"P": 962.25	"F": 1}
{"v": 1	"t": 2198876	"P": 953.5	"F": 1}
{"v": 1	"t": 2198897	"P": 953.25	"F": 1}
{"v": 1	"t": 2198917	"P": 965.5	"F": 1}
{"v": 1	"t": 2198938	"P": 953.5	"F": 1}
{"v": 1	"t": 2198958	"P": 961.0	"F": 1}
{"v": 1	"t": 2198979	"P": 958.75	"F": 1}
{"v": 1	"t": 2198999	"P": 950.0	"F": 1}
{"v": 1	"t": 2199020	"P": 962.75	"F": 1}
{"v": 1	"t": 2199040	"P": 953.75	"F": 1}
{"v": 1	"t": 2199061	"P": 960.75	"F": 1}
{"v": 1	"t": 2199081	"P": 958.25	"F": 1	"C": 47.125	"D": 3284	"sn": 54091930088003	"file": "/data/device_log/data0000.out"}
{"v": 1	"t": 2199102	"P": 953.25	"F": 1}
{"v": 1	"t": 2199122	"P": 965.5	"F": 1}
{"v": 1	"t": 2199144	"P": 957.5	"F": 1}
{"v": 1	"t": 2199165	"P": 965.25	"F": 1}
{"v": 1	"t": 2199185	"P": 955.0	"F": 1}
{"v": 1	"t": 2199205	"P": 949.75	"F": 1}
{"v": 1	"t": 2199226	"P": 961.0	"F": 1}
{"v": 1	"t": 2199246	"P": 962.5	"F": 1}
{"v": 1	"t": 2199266	"P": 951.25	"F": 1}
{"v": 1	"t": 2199287	"P": 949.0	"F": 1}
{"v": 1	"t": 2199307	"P": 963.75	"F": 1}
{"v": 1	"t": 2199327	"P": 957.0	"F": 1}
{"v": 1	"t": 2199348	"P": 949.5	"F": 1}
{"v": 1	"t": 2199368	"P": 951.75	"F": 1}
{"v": 1	"t": 2199388	"P": 963.75	"F": 1}
{"v": 1	"t": 2199409	"P": 955.25	"F": 1}
{"v": 1	"t": 2199429	"P": 946.0	"F": 1}
{"v": 1	"t": 2199449	"P": 953.5	"F": 1}
{"v": 1	"t": 2199470	"P": 961.25	"F": 1}
{"v": 1	"t": 2199490	"P": 952.0	"F": 1}
{"v": 1	"t": 2199510	"P": 948.25	"F": 1}
{"v": 1	"t": 2199531	"P": 960.5	"F": 1}
{"v": 1	"t": 2199551	"P": 958.25	"F": 1}
{"v": 1	"t": 2199571	"P": 950.0	"F": 1}
{"v": 1	"t": 2199592	"P": 950.0	"F": 1}
{"v": 1	"t": 2199612	"P": 969.0	"F": 1}
{"v": 1	"t": 2199632	"P": 954.75	"F": 1}
{"v": 1	"t": 2199653	"P": 947.5	"F": 1}
{"v": 1	"t": 2199673	"P": 962.75	"F": 1}
{"v": 1	"t": 2199694	"P": 954.5	"F": 1}
{"v": 1	"t": 2199714	"P": 946.0	"F": 1}
{"v": 1	"t": 2199734	"P": 960.25	"F": 1}
{"v": 1	"t": 2199755	"P": 961.75	"F": 1}
{"v": 1	"t": 2199775	"P": 949.75	"F": 1}
{"v": 1	"t": 2199795	"P": 948.0	"F": 1}
{"v": 1	"t": 2199816	"P": 963.25	"F": 1}
{"v": 1	"t": 2199836	"P": 960.25	"F": 1}
{"v": 1	"t": 2199856	"P": 949.25	"F": 1}
{"v": 1	"t": 2199877	"P": 950.25	"F": 1}
{"v": 1	"t": 2199897	"P": 962.75	"F": 1}
{"v": 1	"t": 2199917	"P": 955.5	"F": 1}
{"v": 1	"t": 2199938	"P": 945.25	"F": 1}
{"v": 1	"t": 2199958	"P": 959.0	"F": 1}
{"v": 1	"t": 2199978	"P": 961.25	"F": 1}
{"v": 1	"t": 2199999	"P": 951.0	"F": 1}
{"v": 1	"t": 2200019	"P": 946.0	"F": 1}
{"v": 1	"t": 2200039	"P": 964.25	"F": 1}
{"v": 1	"t": 2200060	"P": 958.0	"F": 1}
{"v": 1	"t": 2200080	"P": 948.25	"F": 1}
{"v": 1	"t": 2200100	"P": 948.25	"F": 1	"C": 47.125	"D": 3284	"sn": 54091930088003	"file": "/data/device_log/data0000.out"	"CO2": 5066.32421875	"Tp": 26.388572692871094	"H": 22.18071746826172}
{"v": 1	"t": 2200122	"P": 961.25	"F": 1}
{"v": 1	"t": 2200142	"P": 956.75	"F": 1}
{"v": 1	"t": 2200165	"P": 953.75	"F": 1}
{"v": 1	"t": 2200185	"P": 948.75	"F": 1}
{"v": 1	"t": 2200206	"P": 960.0	"F": 1}
{"v": 1	"t": 2200226	"P": 958.5	"F": 1}
{"v": 1	"t": 2200246	"P": 948.25	"F": 1}
{"v": 1	"t": 2200267	"P": 951.75	"F": 1}
{"v": 1	"t": 2200287	"P": 964.0	"F": 1}
{"v": 1	"t": 2200307	"P": 952.5	"F": 1}
{"v": 1	"t": 2200328	"P": 946.0	"F": 1}
{"v": 1	"t": 2200348	"P": 962.25	"F": 1}
{"v": 1	"t": 2200368	"P": 960.0	"F": 1}
{"v": 1	"t": 2200389	"P": 950.75	"F": 1}
{"v": 1	"t": 2200409	"P": 948.75	"F": 1}
{"v": 1	"t": 2200429	"P": 965.25	"F": 1}
{"v": 1	"t": 2200450	"P": 957.75	"F": 1}
{"v": 1	"t": 2200470	"P": 950.5	"F": 1}
{"v": 1	"t": 2200490	"P": 950.0	"F": 1}
{"v": 1	"t": 2200511	"P": 964.75	"F": 1}
{"v": 1	"t": 2200531	"P": 954.25	"F": 1}
{"v": 1	"t": 2200551	"P": 947.75	"F": 1}
{"v": 1	"t": 2200572	"P": 955.0	"F": 1}
{"v": 1	"t": 2200592	"P": 963.5	"F": 1}
{"v": 1	"t": 2200612	"P": 954.25	"F": 1}
{"v": 1	"t": 2200633	"P": 946.0	"F": 1}
{"v": 1	"t": 2200653	"P": 958.0	"F": 1}
{"v": 1	"t": 2200673	"P": 962.25	"F": 1}
{"v": 1	"t": 2200694	"P": 952.5	"F": 1}
{"v": 1	"t": 2200714	"P": 948.75	"F": 1}
{"v": 1	"t": 2200735	"P": 963.75	"F": 1}
{"v": 1	"t": 2200755	"P": 951.5	"F": 1}
{"v": 1	"t": 2200776	"P": 951.25	"F": 1}
{"v": 1	"t": 2200796	"P": 962.75	"F": 1}
{"v": 1	"t": 2200816	"P": 954.0	"F": 1}
{"v": 1	"t": 2200837	"P": 948.25	"F": 1}
{"v": 1	"t": 2200857	"P": 957.75	"F": 1}
{"v": 1	"t": 2200877	"P": 965.25	"F": 1}
{"v": 1	"t": 2200897	"P": 954.0	"F": 1}
{"v": 1	"t": 2200918	"P": 949.25	"F": 1}
{"v": 1	"t": 2200938	"P": 961.5	"F": 1}
{"v": 1	"t": 2200958	"P": 963.25	"F": 1}
{"v": 1	"t": 2200979	"P": 953.25	"F": 1}
{"v": 1	"t": 2200999	"P": 949.75	"F": 1}
{"v": 1	"t": 2201019	"P": 962.25	"F": 1}
{"v": 1	"t": 2201040	"P": 959.5	"F": 1}
{"v": 1	"t": 2201060	"P": 952.25	"F": 1}
{"v": 1	"t": 2201080	"P": 950.0	"F": 1}
{"v": 1	"t": 2201101	"P": 964.5	"F": 1}
{"v": 1	"t": 2201121	"P": 960.0	"F": 1	"C": 47.13	"D": 3284	"sn": 54091930088003	"file": "/data/device_log/data0000.out"}
{"v": 1	"t": 2201142	"P": 955.75	"F": 1}
{"v": 1	"t": 2201162	"P": 963.5	"F": 1}
{"v": 1	"t": 2201184	"P": 950.5	"F": 1}
{"v": 1	"t": 2201204	"P": 963.0	"F": 1}
{"v": 1	"t": 2201225	"P": 955.25	"F": 1}
{"v": 1	"t": 2201245	"P": 948.25	"F": 1}
{"v": 1	"t": 2201266	"P": 952.75	"F": 1}
{"v": 1	"t": 2201286	"P": 960.5	"F": 1}
{"v": 1	"t": 2201306	"P": 949.25	"F": 1}
{"v": 1	"t": 2201327	"P": 952.0	"F": 1}
{"v": 1	"t": 2201347	"P": 965.0	"F": 1}
{"v": 1	"t": 2201367	"P": 954.75	"F": 1}
{"v": 1	"t": 2201388	"P": 946.75	"F": 1}
{"v": 1	"t": 2201408	"P": 954.75	"F": 1}
{"v": 1	"t": 2201428	"P": 962.0	"F": 1}
{"v": 1	"t": 2201449	"P": 953.25	"F": 1}
{"v": 1	"t": 2201469	"P": 946.0	"F": 1}
{"v": 1	"t": 2201489	"P": 960.25	"F": 1}
{"v": 1	"t": 2201510	"P": 960.25	"F": 1}
{"v": 1	"t": 2201530	"P": 950.25	"F": 1}
{"v": 1	"t": 2201550	"P": 946.75	"F": 1}
{"v": 1	"t": 2201571	"P": 961.5	"F": 1}
{"v": 1	"t": 2201591	"P": 958.5	"F": 1}
{"v": 1	"t": 2201611	"P": 948.0	"F": 1}
{"v": 1	"t": 2201632	"P": 949.0	"F": 1}
{"v": 1	"t": 2201652	"P": 962.0	"F": 1}
{"v": 1	"t": 2201672	"P": 956.0	"F": 1}
{"v": 1	"t": 2201693	"P": 947.5	"F": 1}
{"v": 1	"t": 2201713	"P": 951.5	"F": 1}
{"v": 1	"t": 2201733	"P": 963.75	"F": 1}
{"v": 1	"t": 2201754	"P": 954.75	"F": 1}
{"v": 1	"t": 2201774	"P": 945.0	"F": 1}
{"v": 1	"t": 2201794	"P": 956.0	"F": 1}
{"v": 1	"t": 2201815	"P": 960.25	"F": 1}
{"v": 1	"t": 2201835	"P": 946.75	"F": 1}
{"v": 1	"t": 2201856	"P": 958.0	"F": 1}
{"v": 1	"t": 2201876	"P": 957.75	"F": 1}
{"v": 1	"t": 2201896	"P": 949.25	"F": 1}
{"v": 1	"t": 2201917	"P": 950.25	"F": 1}
{"v": 1	"t": 2201937	"P": 963.25	"F": 1}
{"v": 1	"t": 2201957	"P": 956.5	"F": 1}
{"v": 1	"t": 2201978	"P": 947.0	"F": 1}
{"v": 1	"t": 2201998	"P": 950.5	"F": 1}
{"v": 1	"t": 2202018	"P": 963.25	"F": 1}
{"v": 1	"t": 2202039	"P": 955.25	"F": 1}
{"v": 1	"t": 2202059	"P": 946.25	"F": 1}
{"v": 1	"t": 2202079	"P": 952.75	"F": 1}
{"v": 1	"t": 2202100	"P": 961.75	"F": 1}
{"v": 1	"t": 2202120	"P": 954.25	"F": 1}
{"v": 1	"t": 2202140	"P": 946.0	"F": 1	"C": 47.13	"D": 3284	"sn": 54091930088003	"file": "/data/device_log/data0000.out"	"CO2": 5063.48681640625	"Tp": 26.40192413330078	"H": 22.033018112182617}
{"v": 1	"t": 2202162	"P": 956.5	"F": 1}
{"v": 1	"t": 2202182	"P": 957.75	"F": 1}
{"v": 1	"t": 2202205	"P": 946.5	"F": 1}
{"v": 1	"t": 2202226	"P": 960.5	"F": 1}
{"v": 1	"t": 2202246	"P": 963.0	"F": 1}
{"v": 1	"t": 2202266	"P": 953.0	"F": 1}
{"v": 1	"t": 2202287	"P": 948.25	"F": 1}
{"v": 1	"t": 2202307	"P": 962.0	"F": 1}
{"v": 1	"t": 2202327	"P": 958.0	"F": 1}
{"v": 1	"t": 2202348	"P": 948.25	"F": 1}
{"v": 1	"t": 2202368	"P": 956.0	"F": 1}
{"v": 1	"t": 2202389	"P": 960.25	"F": 1}
{"v": 1	"t": 2202409	"P": 947.75	"F": 1}
{"v": 1	"t": 2202429	"P": 960.75	"F": 1}
{"v": 1	"t": 2202450	"P": 954.5	"F": 1}
{"v": 1	"t": 2202471	"P": 952.25	"F": 1}
{"v": 1	"t": 2202491	"P": 962.5	"F": 1}
{"v": 1	"t": 2202512	"P": 948.25	"F": 1}
{"v": 1	"t": 2202532	"P": 963.5	"F": 1}
{"v": 1	"t": 2202553	"P": 952.75	"F": 1}
{"v": 1	"t": 2202573	"P": 949.5	"F": 1}
{"v": 1	"t": 2202593	"P": 962.25	"F": 1}
{"v": 1	"t": 2202614	"P": 952.75	"F": 1}
{"v": 1	"t": 2202634	"P": 947.0	"F": 1}
{"v": 1	"t": 2202654	"P": 962.75	"F": 1}
{"v": 1	"t": 2202675	"P": 957.0	"F": 1}
{"v": 1	"t": 2202695	"P": 947.75	"F": 1}
{"v": 1	"t": 2202715	"P": 949.75	"F": 1}
{"v": 1	"t": 2202736	"P": 964.0	"F": 1}
{"v": 1	"t": 2202756	"P": 957.0	"F": 1}
{"v": 1	"t": 2202776	"P": 949.0	"F": 1}
{"v": 1	"t": 2202797	"P": 955.0	"F": 1}
{"v": 1	"t": 2202817	"P": 967.75	"F": 1}
{"v": 1	"t": 2202837	"P": 959.5	"F": 1}
{"v": 1	"t": 2202858	"P": 949.0	"F": 1}
{"v": 1	"t": 2202878	"P": 957.0	"F": 1}
{"v": 1	"t": 2202898	"P": 963.75	"F": 1}
{"v": 1	"t": 2202919	"P": 956.0	"F": 1}
{"v": 1	"t": 2202939	"P": 948.75	"F": 1}
{"v": 1	"t": 2202959	"P": 961.75	"F": 1}
{"v": 1	"t": 2202980	"P": 963.0	"F": 1}
{"v": 1	"t": 2203000	"P": 953.0	"F": 1}
{"v": 1	"t": 2203020	"P": 948.5	"F": 1}
{"v": 1	"t": 2203041	"P": 963.75	"F": 1}
{"v": 1	"t": 2203061	"P": 960.5	"F": 1}
{"v": 1	"t": 2203081	"P": 950.75	"F": 1}
{"v": 1	"t": 2203102	"P": 956.5	"F": 1}
{"v": 1	"t": 2203122	"P": 962.0	"F": 1}
{"v": 1	"t": 2203143	"P": 949.0	"F": 1}
{"v": 1	"t": 2203163	"P": 958.25	"F": 1	"C": 47.125	"D": 3284	"sn": 54091930088003	"file": "/data/device_log/data0000.out"}
{"v": 1	"t": 2203184	"P": 958.75	"F": 1}
{"v": 1	"t": 2203204	"P": 947.5	"F": 1}
{"v": 1	"t": 2203226	"P": 951.25	"F": 1}
{"v": 1	"t": 2203247	"P": 947.75	"F": 1}
{"v": 1	"t": 2203267	"P": 963.25	"F": 1}
{"v": 1	"t": 2203287	"P": 957.75	"F": 1}
{"v": 1	"t": 2203308	"P": 947.5	"F": 1}
{"v": 1	"t": 2203328	"P": 953.0	"F": 1}
{"v": 1	"t": 2203348	"P": 963.25	"F": 1}
{"v": 1	"t": 2203369	"P": 954.25	"F": 1}
{"v": 1	"t": 2203389	"P": 946.0	"F": 1}
{"v": 1	"t": 2203409	"P": 959.5	"F": 1}
{"v": 1	"t": 2203430	"P": 961.5	"F": 1}
{"v": 1	"t": 2203450	"P": 949.0	"F": 1}
{"v": 1	"t": 2203470	"P": 947.5	"F": 1}
{"v": 1	"t": 2203491	"P": 961.75	"F": 1}
{"v": 1	"t": 2203511	"P": 959.25	"F": 1}
{"v": 1	"t": 2203531	"P": 948.0	"F": 1}
{"v": 1	"t": 2203552	"P": 950.5	"F": 1}
{"v": 1	"t": 2203572	"P": 964.0	"F": 1}
{"v": 1	"t": 2203592	"P": 955.5	"F": 1}
{"v": 1	"t": 2203613	"P": 946.75	"F": 1}
{"v": 1	"t": 2203633	"P": 955.5	"F": 1}
{"v": 1	"t": 2203654	"P": 957.75	"F": 1}
{"v": 1	"t": 2203674	"P": 947.5	"F": 1}
{"v": 1	"t": 2203694	"P": 959.75	"F": 1}
{"v": 1	"t": 2203715	"P": 958.5	"F": 1}
{"v": 1	"t": 2203735	"P": 949.25	"F": 1}
{"v": 1	"t": 2203755	"P": 946.75	"F": 1}
{"v": 1	"t": 2203776	"P": 963.25	"F": 1}
{"v": 1	"t": 2203796	"P": 957.75	"F": 1}
{"v": 1	"t": 2203816	"P": 948.25	"F": 1}
{"v": 1	"t": 2203837	"P": 950.5	"F": 1}
{"v": 1	"t": 2203857	"P": 962.75	"F": 1}
{"v": 1	"t": 2203877	"P": 954.25	"F": 1}
{"v": 1	"t": 2203898	"P": 946.25	"F": 1}
{"v": 1	"t": 2203918	"P": 951.5	"F": 1}
{"v": 1	"t": 2203938	"P": 962.5	"F": 1}
{"v": 1	"t": 2203959	"P": 954.75	"F": 1}
{"v": 1	"t": 2203979	"P": 946.25	"F": 1}
{"v": 1	"t": 2203999	"P": 957.25	"F": 1}
{"v": 1	"t": 2204020	"P": 960.5	"F": 1}
{"v": 1	"t": 2204040	"P": 952.5	"F": 1}
{"v": 1	"t": 2204060	"P": 945.5	"F": 1}
{"v": 1	"t": 2204081	"P": 961.0	"F": 1}
{"v": 1	"t": 2204101	"P": 960.25	"F": 1}
{"v": 1	"t": 2204121	"P": 947.75	"F": 1}
{"v": 1	"t": 2204142	"P": 949.75	"F": 1}
{"v": 1	"t": 2204162	"P": 962.75	"F": 1}
{"v": 1	"t": 2204182	"P": 955.5	"F": 1	"C": 47.145	"D": 3284	"sn": 54091930088003	"file": "/data/device_log/data0000.out"	"CO2": 5062.76513671875	"Tp": 26.40192413330078	"H": 22.033018112182617}
{"v": 1	"t": 2204204	"P": 950.0	"F": 1}
{"v": 1	"t": 2204224	"P": 956.25	"F": 1}
{"v": 1	"t": 2204246	"P": 952.5	"F": 1}
{"v": 1	"t": 2204266	"P": 963.5	"F": 1}
{"v": 1	"t": 2204286	"P": 955.5	"F": 1}
{"v": 1	"t": 2204307	"P": 946.0	"F": 1}
{"v": 1	"t": 2204327	"P": 957.5	"F": 1}
{"v": 1	"t": 2204347	"P": 962.0	"F": 1}
{"v": 1	"t": 2204368	"P": 951.75	"F": 1}
{"v": 1	"t": 2204388	"P": 948.0	"F": 1}
{"v": 1	"t": 2204408	"P": 961.75	"F": 1}
{"v": 1	"t": 2204429	"P": 958.5	"F": 1}
{"v": 1	"t": 2204449	"P": 949.25	"F": 1}
{"v": 1	"t": 2204469	"P": 947.75	"F": 1}
{"v": 1	"t": 2204489	"P": 960.75	"F": 1}
{"v": 1	"t": 2204510	"P": 956.0	"F": 1}
{"v": 1	"t": 2204530	"P": 947.25	"F": 1}
{"v": 1	"t": 2204550	"P": 951.0	"F": 1}
{"v": 1	"t": 2204571	"P": 963.25	"F": 1}
{"v": 1	"t": 2204591	"P": 954.5	"F": 1}
{"v": 1	"t": 2204611	"P": 945.75	"F": 1}
{"v": 1	"t": 2204632	"P": 956.0	"F": 1}
{"v": 1	"t": 2204652	"P": 963.0	"F": 1}
{"v": 1	"t": 2204673	"P": 953.5	"F": 1}
{"v": 1	"t": 2204693	"P": 946.25	"F": 1}
{"v": 1	"t": 2204713	"P": 962.25	"F": 1}
{"v": 1	"t": 2204734	"P": 958.75	"F": 1}
{"v": 1	"t": 2204754	"P": 951.5	"F": 1}
{"v": 1	"t": 2204775	"P": 962.75	"F": 1}
{"v": 1	"t": 2204795	"P": 956.75	"F": 1}
{"v": 1	"t": 2204815	"P": 949.25	"F": 1}
{"v": 1	"t": 2204836	"P": 957.0	"F": 1}
{"v": 1	"t": 2204856	"P": 964.5	"F": 1}
{"v": 1	"t": 2204876	"P": 956.25	"F": 1}
{"v": 1	"t": 2204897	"P": 949.25	"F": 1}
{"v": 1	"t": 2204917	"P": 961.5	"F": 1}
{"v": 1	"t": 2204937	"P": 963.5	"F": 1}
{"v": 1	"t": 2204958	"P": 953.5	"F": 1}
{"v": 1	"t": 2204978	"P": 950.75	"F": 1}
{"v": 1	"t": 2204998	"P": 964.75	"F": 1}
{"v": 1	"t": 2205018	"P": 963.25	"F": 1}
{"v": 1	"t": 2205039	"P": 951.0	"F": 1}
{"v": 1	"t": 2205059	"P": 949.0	"F": 1}
{"v": 1	"t": 2205079	"P": 965.0	"F": 1}
{"v": 1	"t": 2205100	"P": 959.5	"F": 1}
{"v": 1	"t": 2205120	"P": 949.25	"F": 1}
{"v": 1	"t": 2205140	"P": 950.75	"F": 1}
{"v": 1	"t": 2205161	"P": 963.0	"F": 1}
{"v": 1	"t": 2205181	"P": 957.5	"F": 1}
{"v": 1	"t": 2205201	"P": 947.5	"F": 1	"C": 47.175	"D": 3284	"sn": 54091930088003	"file": "/data/device_log/data0000.out"}
{"v": 1	"t": 2205223	"P": 947.5	"F": 1}
{"v": 1	"t": 2205243	"P": 954.25	"F": 1}
{"v": 1	"t": 2205265	"P": 950.25	"F": 1}
{"v": 1	"t": 2205285	"P": 948.75	"F": 1}
{"v": 1	"t": 2205306	"P": 961.0	"F": 1}
{"v": 1	"t": 2205326	"P": 952.5	"F": 1}
{"v": 1	"t": 2205347	"P": 947.5	"F": 1}
{"v": 1	"t": 2205367	"P": 958.5	"F": 1}
{"v": 1	"t": 2205387	"P": 959.25	"F": 1}
{"v": 1	"t": 2205408	"P": 949.75	"F": 1}
{"v": 1	"t": 2205428	"P": 946.75	"F": 1}
{"v": 1	"t": 2205448	"P": 961.5	"F": 1}
{"v": 1	"t": 2205469	"P": 956.0	"F": 1}
{"v": 1	"t": 2205489	"P": 947.0	"F": 1}
{"v": 1	"t": 2205509	"P": 948.5	"F": 1}
{"v": 1	"t": 2205530	"P": 964.0	"F": 1}
{"v": 1	"t": 2205550	"P": 958.25	"F": 1}
{"v": 1	"t": 2205570	"P": 947.25	"F": 1}
{"v": 1	"t": 2205591	"P": 953.75	"F": 1}
{"v": 1	"t": 2205611	"P": 963.0	"F": 1}
{"v": 1	"t": 2205631	"P": 953.5	"F": 1}
{"v": 1	"t": 2205651	"P": 944.75	"F": 1}
{"v": 1	"t": 2205672	"P": 956.75	"F": 1}
{"v": 1	"t": 2205692	"P": 962.5	"F": 1}
{"v": 1	"t": 2205712	"P": 951.75	"F": 1}
{"v": 1	"t": 2205733	"P": 944.75	"F": 1}
{"v": 1	"t": 2205753	"P": 963.5	"F": 1}
{"v": 1	"t": 2205773	"P": 960.75	"F": 1}
{"v": 1	"t": 2205794	"P": 950.5	"F": 1}
{"v": 1	"t": 2205814	"P": 947.0	"F": 1}
{"v": 1	"t": 2205835	"P": 961.5	"F": 1}
{"v": 1	"t": 2205855	"P": 950.25	"F": 1}
{"v": 1	"t": 2205876	"P": 953.25	"F": 1}
{"v": 1	"t": 2205896	"P": 957.75	"F": 1}
{"v": 1	"t": 2205917	"P": 948.25	"F": 1}
{"v": 1	"t": 2205937	"P": 962.25	"F": 1}
{"v": 1	"t": 2205958	"P": 950.0	"F": 1}
{"v": 1	"t": 2205978	"P": 953.0	"F": 1}
{"v": 1	"t": 2205999	"P": 959.25	"F": 1}
{"v": 1	"t": 2206019	"P": 949.0	"F": 1}
{"v": 1	"t": 2206039	"P": 954.75	"F": 1}
{"v": 1	"t": 2206060	"P": 962.75	"F": 1}
{"v": 1	"t": 2206080	"P": 950.25	"F": 1}
{"v": 1	"t": 2206100	"P": 948.75	"F": 1}
{"v": 1	"t": 2206121	"P": 961.25	"F": 1}
{"v": 1	"t": 2206141	"P": 956.5	"F": 1}
{"v": 1	"t": 2206161	"P": 948.5	"F": 1}
{"v": 1	"t": 2206182	"P": 951.75	"F": 1}
{"v": 1	"t": 2206202	"P": 963.0	"F": 1}
{"v": 1	"t": 2206222	"P": 954.0	"F": 1	"C": 47.165	"D": 3284	"sn": 54091930088003	"file": "/data/device_log/data0000.out"	"CO2": 5065.73828125	"Tp": 26.417945861816406	"H": 22.033143997192383}
{"v": 1	"t": 2206244	"P": 949.0	"F": 1}
{"v": 1	"t": 2206264	"P": 960.0	"F": 1}
{"v": 1	"t": 2206286	"P": 951.0	"F": 1}
{"v": 1	"t": 2206307	"P": 948.25	"F": 1}
{"v": 1	"t": 2206327	"P": 964.75	"F": 1}
{"v": 1	"t": 2206347	"P": 958.5	"F": 1}
{"v": 1	"t": 2206368	"P": 948.5	"F": 1}
{"v": 1	"t": 2206388	"P": 952.0	"F": 1}
{"v": 1	"t": 2206408	"P": 964.25	"F": 1}
{"v": 1	"t": 2206429	"P": 954.75	"F": 1}
{"v": 1	"t": 2206449	"P": 946.0	"F": 1}
{"v": 1	"t": 2206469	"P": 958.0	"F": 1}
{"v": 1	"t": 2206490	"P": 960.0	"F": 1}
{"v": 1	"t": 2206510	"P": 950.0	"F": 1}
{"v": 1	"t": 2206531	"P": 953.5	"F": 1}
{"v": 1	"t": 2206551	"P": 959.5	"F": 1}
{"v": 1	"t": 2206571	"P": 947.25	"F": 1}
{"v": 1	"t": 2206592	"P": 954.5	"F": 1}
{"v": 1	"t": 2206612	"P": 963.25	"F": 1}
{"v": 1	"t": 2206632	"P": 953.75	"F": 1}
{"v": 1	"t": 2206653	"P": 947.0	"F": 1}
{"v": 1	"t": 2206673	"P": 957.5	"F": 1}
{"v": 1	"t": 2206693	"P": 964.0	"F": 1}
{"v": 1	"t": 2206714	"P": 954.75	"F": 1}
{"v": 1	"t": 2206734	"P": 947.75	"F": 1}
{"v": 1	"t": 2206754	"P": 961.0	"F": 1}
{"v": 1	"t": 2206775	"P": 961.5	"F": 1}
{"v": 1	"t": 2206795	"P": 954.0	"F": 1}
{"v": 1	"t": 2206815	"P": 950.25	"F": 1}
{"v": 1	"t": 2206836	"P": 963.0	"F": 1}
{"v": 1	"t": 2206856	"P": 958.25	"F": 1}
{"v": 1	"t": 2206876	"P": 950.5	"F": 1}
{"v": 1	"t": 2206897	"P": 952.5	"F": 1}
{"v": 1	"t": 2206917	"P": 966.0	"F": 1}
{"v": 1	"t": 2206937	"P": 956.75	"F": 1}
{"v": 1	"t": 2206958	"P": 948.25	"F": 1}
{"v": 1	"t": 2206978	"P": 957.5	"F": 1}
{"v": 1	"t": 2206998	"P": 964.5	"F": 1}
{"v": 1	"t": 2207019	"P": 956.0	"F": 1}
{"v": 1	"t": 2207039	"P": 949.75	"F": 1}
{"v": 1	"t": 2207059	"P": 959.0	"F": 1}
{"v": 1	"t": 2207080	"P": 954.5	"F": 1}
{"v": 1	"t": 2207100	"P": 950.75	"F": 1}
{"v": 1	"t": 2207121	"P": 963.5	"F": 1}
{"v": 1	"t": 2207141	"P": 954.0	"F": 1}
{"v": 1	"t": 2207162	"P": 947.25	"F": 1}
{"v": 1	"t": 2207182	"P": 963.0	"F": 1}
{"v": 1	"t": 2207202	"P": 959.0	"F": 1}
{"v": 1	"t": 2207223	"P": 950.5	"F": 1}
{"v": 1	"t": 2207243	"P": 950.0	"F": 1	"C": 47.185	"D": 3284	"sn": 54091930088003	"file": "/data/device_log/data0000.out"}
{"v": 1	"t": 2207264	"P": 959.75	"F": 1}
{"v": 1	"t": 2207284	"P": 947.5	"F": 1}
{"v": 1	"t": 2207306	"P": 959.0	"F": 1}
{"v": 1	"t": 2207326	"P": 950.0	"F": 1}
{"v": 1	"t": 2207347	"P": 948.75	"F": 1}
{"v": 1	"t": 2207367	"P": 964.25	"F": 1}
{"v": 1	"t": 2207387	"P": 957.75	"F": 1}
{"v": 1	"t": 2207408	"P": 948.75	"F": 1}
{"v": 1	"t": 2207428	"P": 952.0	"F": 1}
{"v": 1	"t": 2207448	"P": 965.25	"F": 1}
{"v": 1	"t": 2207469	"P": 953.5	"F": 1}
{"v": 1	"t": 2207489	"P": 946.75	"F": 1}
{"v": 1	"t": 2207509	"P": 958.5	"F": 1}
{"v": 1	"t": 2207530	"P": 961.25	"F": 1}
{"v": 1	"t": 2207550	"P": 950.0	"F": 1}
{"v": 1	"t": 2207570	"P": 946.25	"F": 1}
{"v": 1	"t": 2207591	"P": 963.25	"F": 1}
{"v": 1	"t": 2207611	"P": 958.25	"F": 1}
{"v": 1	"t": 2207632	"P": 947.75	"F": 1}
{"v": 1	"t": 2207652	"P": 962.0	"F": 1}
{"v": 1	"t": 2207673	"P": 950.25	"F": 1}
{"v": 1	"t": 2207693	"P": 947.0	"F": 1}
{"v": 1	"t": 2207713	"P": 962.25	"F": 1}
{"v": 1	"t": 2207734	"P": 959.0	"F": 1}
{"v": 1	"t": 2207754	"P": 950.0	"F": 1}
{"v": 1	"t": 2207774	"P": 948.5	"F": 1}
{"v": 1	"t": 2207795	"P": 962.75	"F": 1}
{"v": 1	"t": 2207815	"P": 956.5	"F": 1}
{"v": 1	"t": 2207835	"P": 947.5	"F": 1}
{"v": 1	"t": 2207856	"P": 954.25	"F": 1}
{"v": 1	"t": 2207876	"P": 964.0	"F": 1}
{"v": 1	"t": 2207896	"P": 953.75	"F": 1}
{"v": 1	"t": 2207916	"P": 945.0	"F": 1}
{"v": 1	"t": 2207937	"P": 955.75	"F": 1}
{"v": 1	"t": 2207957	"P": 963.0	"F": 1}
{"v": 1	"t": 2207978	"P": 951.0	"F": 1}
{"v": 1	"t": 2207998	"P": 947.0	"F": 1}
{"v": 1	"t": 2208018	"P": 961.25	"F": 1}
{"v": 1	"t": 2208039	"P": 958.25	"F": 1}
{"v": 1	"t": 2208059	"P": 949.0	"F": 1}
{"v": 1	"t": 2208079	"P": 947.0	"F": 1}
{"v": 1	"t": 2208099	"P": 964.5	"F": 1}
{"v": 1	"t": 2208120	"P": 957.25	"F": 1}
{"v": 1	"t": 2208140	"P": 947.5	"F": 1}
{"v": 1	"t": 2208160	"P": 953.5	"F": 1}
{"v": 1	"t": 2208181	"P": 962.0	"F": 1}
{"v": 1	"t": 2208201	"P": 951.75	"F": 1}
{"v": 1	"t": 2208222	"P": 955.5	"F": 1}
{"v": 1	"t": 2208242	"P": 963.25	"F": 1}
{"v": 1	"t": 2208263	"P": 949.0	"F": 1	"C": 47.175	"D": 3284	"sn": 54091930088003	"file": "/data/device_log/data0000.out"	"CO2": 5065.0224609375	"Tp": 26.44464874267578	"H": 22.032970428466797}
{"v": 1	"t": 2208284	"P": 944.75	"F": 1}
{"v": 1	"t": 2208304	"P": 960.25	"F": 1}
{"v": 1	"t": 2208327	"P": 946.75	"F": 1}
{"v": 1	"t": 2208347	"P": 956.5	"F": 1}
{"v": 1	"t": 2208367	"P": 962.0	"F": 1}
{"v": 1	"t": 2208388	"P": 952.25	"F": 1}
{"v": 1	"t": 2208408	"P": 946.25	"F": 1}
{"v": 1	"t": 2208428	"P": 964.5	"F": 1}
{"v": 1	"t": 2208449	"P": 959.75	"F": 1}
{"v": 1	"t": 2208469	"P": 949.0	"F": 1}
{"v": 1	"t": 2208489	"P": 947.75	"F": 1}
{"v": 1	"t": 2208509	"P": 962.75	"F": 1}
{"v": 1	"t": 2208530	"P": 957.25	"F": 1}
{"v": 1	"t": 2208550	"P": 948.5	"F": 1}
{"v": 1	"t": 2208571	"P": 951.75	"F": 1}
{"v": 1	"t": 2208591	"P": 962.0	"F": 1}
{"v": 1	"t": 2208611	"P": 957.25	"F": 1}
{"v": 1	"t": 2208632	"P": 948.75	"F": 1}
{"v": 1	"t": 2208652	"P": 957.0	"F": 1}
{"v": 1	"t": 2208672	"P": 964.0	"F": 1}
{"v": 1	"t": 2208693	"P": 955.0	"F": 1}
{"v": 1	"t": 2208713	"P": 947.75	"F": 1}
{"v": 1	"t": 2208733	"P": 962.75	"F": 1}
{"v": 1	"t": 2208754	"P": 958.25	"F": 1}
{"v": 1	"t": 2208774	"P": 953.5	"F": 1}
{"v": 1	"t": 2208795	"P": 966.25	"F": 1}
{"v": 1	"t": 2208815	"P": 956.75	"F": 1}
{"v": 1	"t": 2208835	"P": 949.0	"F": 1}
{"v": 1	"t": 2208856	"P": 960.25	"F": 1}
{"v": 1	"t": 2208876	"P": 964.5	"F": 1}
{"v": 1	"t": 2208896	"P": 954.75	"F": 1}
{"v": 1	"t": 2208917	"P": 949.75	"F": 1}
{"v": 1	"t": 2208937	"P": 960.0	"F": 1}
{"v": 1	"t": 2208957	"P": 962.25	"F": 1}
{"v": 1	"t": 2208978	"P": 952.0	"F": 1}
{"v": 1	"t": 2208998	"P": 949.0	"F": 1}
{"v": 1	"t": 2209018	"P": 962.5	"F": 1}
{"v": 1	"t": 2209039	"P": 958.5	"F": 1}
{"v": 1	"t": 2209059	"P": 949.0	"F": 1}
{"v": 1	"t": 2209079	"P": 949.5	"F": 1}
{"v": 1	"t": 2209100	"P": 964.5	"F": 1}
{"v": 1	"t": 2209120	"P": 956.5	"F": 1}
{"v": 1	"t": 2209140	"P": 947.25	"F": 1}
{"v": 1	"t": 2209161	"P": 952.75	"F": 1}
{"v": 1	"t": 2209181	"P": 963.5	"F": 1}
{"v": 1	"t": 2209201	"P": 955.75	"F": 1}
{"v": 1	"t": 2209222	"P": 945.5	"F": 1}
{"v": 1	"t": 2209242	"P": 955.5	"F": 1}
{"v": 1	"t": 2209262	"P": 961.75	"F": 1}
{"v": 1	"t": 2209283	"P": 949.75	"F": 1	"C": 47.175	"D": 3284	"sn": 54091930088003	"file": "/data/device_log/data0000.out"	"CO2": 5063.06591796875	"Tp": 26.44464874267578	"H": 22.033023834228516}
{"v": 1	"t": 2209304	"P": 948.5	"F": 1}
{"v": 1	"t": 2209325	"P": 959.0	"F": 1}
{"v": 1	"t": 2209346	"P": 958.75	"F": 1}
{"v": 1	"t": 2209367	"P": 947.75	"F": 1}
{"v": 1	"t": 2209387	"P": 960.0	"F": 1}
{"v": 1	"t": 2209407	"P": 958.75	"F": 1}
{"v": 1	"t": 2209428	"P": 949.5	"F": 1}
{"v": 1	"t": 2209448	"P": 945.75	"F": 1}
{"v": 1	"t": 2209468	"P": 965.5	"F": 1}
{"v": 1	"t": 2209488	"P": 959.5	"F": 1}
{"v": 1	"t": 2209509	"P": 949.25	"F": 1}
{"v": 1	"t": 2209529	"P": 946.75	"F": 1}
{"v": 1	"t": 2209549	"P": 963.0	"F": 1}
{"v": 1	"t": 2209570	"P": 958.25	"F": 1}
{"v": 1	"t": 2209590	"P": 948.0	"F": 1}
{"v": 1	"t": 2209611	"P": 950.75	"F": 1}
{"v": 1	"t": 2209631	"P": 962.75	"F": 1}
{"v": 1	"t": 2209651	"P": 955.5	"F": 1}
{"v": 1	"t": 2209671	"P": 947.0	"F": 1}
{"v": 1	"t": 2209692	"P": 954.25	"F": 1}
{"v": 1	"t": 2209712	"P": 963.5	"F": 1}
{"v": 1	"t": 2209732	"P": 952.5	"F": 1}
{"v": 1	"t": 2209753	"P": 948.75	"F": 1}
{"v": 1	"t": 2209773	"P": 959.0	"F": 1}
{"v": 1	"t": 2209794	"P": 958.5	"F": 1}
{"v": 1	"t": 2209814	"P": 950.25	"F": 1}
{"v": 1	"t": 2209834	"P": 946.25	"F": 1}
{"v": 1	"t": 2209854	"P": 962.25	"F": 1}
{"v": 1	"t": 2209875	"P": 956.5	"F": 1}
{"v": 1	"t": 2209895	"P": 947.0	"F": 1}
{"v": 1	"t": 2209916	"P": 962.25	"F": 1}
{"v": 1	"t": 2209936	"P": 955.25	"F": 1}
{"v": 1	"t": 2209957	"P": 944.25	"F": 1}
{"v": 1	"t": 2209977	"P": 958.25	"F": 1}
{"v": 1	"t": 2209997	"P": 959.0	"F": 1}
{"v": 1	"t": 2210018	"P": 950.5	"F": 1}
{"v": 1	"t": 2210038	"P": 951.25	"F": 1}
{"v": 1	"t": 2210058	"P": 961.75	"F": 1}
{"v": 1	"t": 2210079	"P": 952.25	"F": 1}
{"v": 1	"t": 2210099	"P": 945.5	"F": 1}
{"v": 1	"t": 2210120	"P": 962.0	"F": 1}
{"v": 1	"t": 2210140	"P": 956.0	"F": 1}
{"v": 1	"t": 2210160	"P": 948.25	"F": 1}
{"v": 1	"t": 2210181	"P": 956.75	"F": 1}
{"v": 1	"t": 2210201	"P": 960.5	"F": 1}
{"v": 1	"t": 2210221	"P": 951.0	"F": 1}
{"v": 1	"t": 2210242	"P": 948.25	"F": 1}
{"v": 1	"t": 2210262	"P": 964.0	"F": 1}
{"v": 1	"t": 2210282	"P": 954.75	"F": 1}
{"v": 1	"t": 2210303	"P": 948.0	"F": 1	"C": 47.225	"D": 3283	"sn": 54091930088003	"file": "/data/device_log/data0000.out"}
{"v": 1	"t": 2210323	"P": 957.25	"F": 1}
{"v": 1	"t": 2210344	"P": 949.0	"F": 1}
{"v": 1	"t": 2210366	"P": 964.25	"F": 1}
{"v": 1	"t": 2210386	"P": 953.5	"F": 1}
{"v": 1	"t": 2210407	"P": 946.5	"F": 1}
{"v": 1	"t": 2210427	"P": 960.5	"F": 1}
{"v": 1	"t": 2210447	"P": 954.0	"F": 1}
{"v": 1	"t": 2210468	"P": 947.0	"F": 1}
{"v": 1	"t": 2210488	"P": 964.0	"F": 1}
{"v": 1	"t": 2210509	"P": 953.75	"F": 1}
{"v": 1	"t": 2210529	"P": 946.25	"F": 1}
{"v": 1	"t": 2210549	"P": 959.25	"F": 1}
{"v": 1	"t": 2210570	"P": 957.5	"F": 1}
{"v": 1	"t": 2210590	"P": 948.5	"F": 1}
{"v": 1	"t": 2210611	"P": 956.75	"F": 1}
{"v": 1	"t": 2210631	"P": 967.0	"F": 1}
{"v": 1	"t": 2210651	"P": 955.25	"F": 1}
{"v": 1	"t": 2210672	"P": 950.5	"F": 1}
{"v": 1	"t": 2210692	"P": 965.25	"F": 1}
{"v": 1	"t": 2210712	"P": 956.5	"F": 1}
{"v": 1	"t": 2210733	"P": 951.0	"F": 1}
{"v": 1	"t": 2210753	"P": 958.5	"F": 1}
{"v": 1	"t": 2210774	"P": 961.75	"F": 1}
{"v": 1	"t": 2210794	"P": 951.0	"F": 1}
{"v": 1	"t": 2210814	"P": 954.25	"F": 1}
{"v": 1	"t": 2210835	"P": 965.0	"F": 1}
{"v": 1	"t": 2210855	"P": 955.25	"F": 1}
{"v": 1	"t": 2210875	"P": 949.5	"F": 1}
{"v": 1	"t": 2210896	"P": 963.5	"F": 1}
{"v": 1	"t": 2210916	"P": 958.5	"F": 1}
{"v": 1	"t": 2210936	"P": 949.75	"F": 1}
{"v": 1	"t": 2210957	"P": 954.5	"F": 1}
{"v": 1	"t": 2210977	"P": 961.25	"F": 1}
{"v": 1	"t": 2210998	"P": 949.5	"F": 1}
{"v": 1	"t": 2211018	"P": 951.0	"F": 1}
{"v": 1	"t": 2211038	"P": 961.0	"F": 1}
{"v": 1	"t": 2211059	"P": 951.25	"F": 1}
{"v": 1	"t": 2211079	"P": 950.25	"F": 1}
{"v": 1	"t": 2211100	"P": 961.75	"F": 1}
{"v": 1	"t": 2211120	"P": 950.25	"F": 1}
{"v": 1	"t": 2211140	"P": 951.0	"F": 1}
{"v": 1	"t": 2211161	"P": 964.0	"F": 1}
{"v": 1	"t": 2211181	"P": 954.0	"F": 1}
{"v": 1	"t": 2211202	"P": 944.75	"F": 1}
{"v": 1	"t": 2211222	"P": 961.5	"F": 1}
{"v": 1	"t": 2211242	"P": 956.25	"F": 1}
{"v": 1	"t": 2211263	"P": 946.5	"F": 1}
{"v": 1	"t": 2211283	"P": 955.25	"F": 1}
{"v": 1	"t": 2211303	"P": 962.75	"F": 1}
{"v": 1	"t": 2211324	"P": 950.0	"F": 1	"C": 47.19	"D": 3283	"sn": 54091930088003	"file": "/data/device_log/data0000.out"	"CO2": 5060.54345703125	"Tp": 26.44464874267578	"H": 22.033077239990234}
{"v": 1	"t": 2211345	"P": 947.5	"F": 1}
{"v": 1	"t": 2211366	"P": 963.75	"F": 1}
{"v": 1	"t": 2211388	"P": 946.25	"F": 1}
{"v": 1	"t": 2211408	"P": 961.25	"F": 1}
{"v": 1	"t": 2211429	"P": 957.25	"F": 1}
{"v": 1	"t": 2211449	"P": 948.25	"F": 1}
{"v": 1	"t": 2211469	"P": 954.5	"F": 1}
{"v": 1	"t": 2211490	"P": 959.75	"F": 1}
{"v": 1	"t": 2211510	"P": 949.25	"F": 1}
{"v": 1	"t": 2211530	"P": 950.25	"F": 1}
{"v": 1	"t": 2211551	"P": 962.5	"F": 1}
{"v": 1	"t": 2211571	"P": 953.0	"F": 1}
{"v": 1	"t": 2211592	"P": 948.0	"F": 1}
{"v": 1	"t": 2211612	"P": 961.75	"F": 1}
{"v": 1	"t": 2211632	"P": 956.0	"F": 1}
{"v": 1	"t": 2211653	"P": 947.75	"F": 1}
{"v": 1	"t": 2211673	"P": 958.0	"F": 1}
{"v": 1	"t": 2211694	"P": 957.5	"F": 1}
{"v": 1	"t": 2211714	"P": 948.0	"F": 1}
{"v": 1	"t": 2211734	"P": 956.25	"F": 1}
{"v": 1	"t": 2211755	"P": 959.5	"F": 1}
{"v": 1	"t": 2211775	"P": 950.25	"F": 1}
{"v": 1	"t": 2211796	"P": 952.5	"F": 1}
{"v": 1	"t": 2211816	"P": 963.0	"F": 1}
{"v": 1	"t": 2211836	"P": 950.5	"F": 1}
{"v": 1	"t": 2211857	"P": 948.5	"F": 1}
{"v": 1	"t": 2211877	"P": 963.5	"F": 1}
{"v": 1	"t": 2211897	"P": 956.75	"F": 1}
{"v": 1	"t": 2211918	"P": 947.75	"F": 1}
{"v": 1	"t": 2211938	"P": 958.75	"F": 1}
{"v": 1	"t": 2211958	"P": 959.75	"F": 1}
{"v": 1	"t": 2211979	"P": 949.5	"F": 1}
{"v": 1	"t": 2211999	"P": 951.0	"F": 1}
{"v": 1	"t": 2212020	"P": 963.0	"F": 1}
{"v": 1	"t": 2212040	"P": 952.5	"F": 1}
{"v": 1	"t": 2212060	"P": 946.25	"F": 1}
{"v": 1	"t": 2212081	"P": 961.25	"F": 1}
{"v": 1	"t": 2212101	"P": 959.5	"F": 1}
{"v": 1	"t": 2212122	"P": 947.75	"F": 1}
{"v": 1	"t": 2212142	"P": 958.0	"F": 1}
{"v": 1	"t": 2212162	"P": 960.0	"F": 1}
{"v": 1	"t": 2212183	"P": 948.0	"F": 1}
{"v": 1	"t": 2212203	"P": 950.75	"F": 1}
{"v": 1	"t": 2212223	"P": 965.25	"F": 1}
{"v": 1	"t": 2212244	"P": 952.75	"F": 1}
{"v": 1	"t": 2212264	"P": 948.0	"F": 1}
{"v": 1	"t": 2212285	"P": 962.25	"F": 1}
{"v": 1	"t": 2212305	"P": 956.0	"F": 1}
{"v": 1	"t": 2212325	"P": 946.75	"F": 1}
{"v": 1	"t": 2212346	"P": 960.25	"F": 1	"C": 47.2	"D": 3283	"sn": 54091930088003	"file": "/data/device_log/data0000.out"}
{"v": 1	"t": 2212366	"P": 953.5	"F": 1}
{"v": 1	"t": 2212387	"P": 955.0	"F": 1}
{"v": 1	"t": 2212411	"P": 957.0	"F": 1}
{"v": 1	"t": 2212432	"P": 948.0	"F": 1}
{"v": 1	"t": 2212452	"P": 963.0	"F": 1}
{"v": 1	"t": 2212472	"P": 959.75	"F": 1}
{"v": 1	"t": 2212493	"P": 951.5	"F": 1}
{"v": 1	"t": 2212513	"P": 949.5	"F": 1}
{"v": 1	"t": 2212533	"P": 963.75	"F": 1}
{"v": 1	"t": 2212554	"P": 957.0	"F": 1}
{"v": 1	"t": 2212574	"P": 952.0	"F": 1}
{"v": 1	"t": 2212594	"P": 953.75	"F": 1}
{"v": 1	"t": 2212615	"P": 964.5	"F": 1}
{"v": 1	"t": 2212635	"P": 956.25	"F": 1}
{"v": 1	"t": 2212655	"P": 948.5	"F": 1}
{"v": 1	"t": 2212676	"P": 961.0	"F": 1}
{"v": 1	"t": 2212696	"P": 966.0	"F": 1}
{"v": 1	"t": 2212716	"P": 953.75	"F": 1}
{"v": 1	"t": 2212737	"P": 950.75	"F": 1}
{"v": 1	"t": 2212757	"P": 963.5	"F": 1}
{"v": 1	"t": 2212777	"P": 963.0	"F": 1}
{"v": 1	"t": 2212798	"P": 953.75	"F": 1}
{"v": 1	"t": 2212818	"P": 951.75	"F": 1}
{"v": 1	"t": 2212838	"P": 964.5	"F": 1}
{"v": 1	"t": 2212859	"P": 958.25	"F": 1}
{"v": 1	"t": 2212879	"P": 951.5	"F": 1}
{"v": 1	"t": 2212899	"P": 953.25	"F": 1}
{"v": 1	"t": 2212920	"P": 963.25	"F": 1}
{"v": 1	"t": 2212940	"P": 953.0	"F": 1}
{"v": 1	"t": 2212961	"P": 951.5	"F": 1}
{"v": 1	"t": 2212981	"P": 961.5	"F": 1}
{"v": 1	"t": 2213001	"P": 949.75	"F": 1}
{"v": 1	"t": 2213022	"P": 951.75	"F": 1}
{"v": 1	"t": 2213042	"P": 964.5	"F": 1}
{"v": 1	"t": 2213062	"P": 955.5	"F": 1}
{"v": 1	"t": 2213083	"P": 946.25	"F": 1}
{"v": 1	"t": 2213103	"P": 954.75	"F": 1}
{"v": 1	"t": 2213123	"P": 963.75	"F": 1}
{"v": 1	"t": 2213144	"P": 952.0	"F": 1}
{"v": 1	"t": 2213164	"P": 947.75	"F": 1}
{"v": 1	"t": 2213184	"P": 960.5	"F": 1}
{"v": 1	"t": 2213205	"P": 959.5	"F": 1}
{"v": 1	"t": 2213225	"P": 950.75	"F": 1}
{"v": 1	"t": 2213245	"P": 948.0	"F": 1}
{"v": 1	"t": 2213266	"P": 962.0	"F": 1}
{"v": 1	"t": 2213286	"P": 957.5	"F": 1}
{"v": 1	"t": 2213306	"P": 948.25	"F": 1}
{"v": 1	"t": 2213327	"P": 949.75	"F": 1}
{"v": 1	"t": 2213347	"P": 964.5	"F": 1}
{"v": 1	"t": 2213367	"P": 954.75	"F": 1	"C": 47.22	"D": 3283	"sn": 54091930088003	"file": "/data/device_log/data0000.out"	"CO2": 5061.39208984375	"Tp": 26.45800018310547	"H": 22.033037185668945}
{"v": 1	"t": 2213389	"P": 948.75	"F": 1}
{"v": 1	"t": 2213409	"P": 954.0	"F": 1}
{"v": 1	"t": 2213431	"P": 953.75	"F": 1}
{"v": 1	"t": 2213452	"P": 947.5	"F": 1}
{"v": 1	"t": 2213472	"P": 959.75	"F": 1}
{"v": 1	"t": 2213492	"P": 958.0	"F": 1}
{"v": 1	"t": 2213513	"P": 946.5	"F": 1}
{"v": 1	"t": 2213533	"P": 962.75	"F": 1}
{"v": 1	"t": 2213554	"P": 955.75	"F": 1}
{"v": 1	"t": 2213574	"P": 946.5	"F": 1}
{"v": 1	"t": 2213594	"P": 958.25	"F": 1}
{"v": 1	"t": 2213615	"P": 961.75	"F": 1}
{"v": 1	"t": 2213635	"P": 953.25	"F": 1}
{"v": 1	"t": 2213655	"P": 947.0	"F": 1}
{"v": 1	"t": 2213676	"P": 961.75	"F": 1}
{"v": 1	"t": 2213696	"P": 960.5	"F": 1}
{"v": 1	"t": 2213716	"P": 950.0	"F": 1}
{"v": 1	"t": 2213737	"P": 948.0	"F": 1}
{"v": 1	"t": 2213757	"P": 961.25	"F": 1}
{"v": 1	"t": 2213777	"P": 959.25	"F": 1}
{"v": 1	"t": 2213798	"P": 948.75	"F": 1}
{"v": 1	"t": 2213818	"P": 950.75	"F": 1}
{"v": 1	"t": 2213838	"P": 963.25	"F": 1}
{"v": 1	"t": 2213859	"P": 955.5	"F": 1}
{"v": 1	"t": 2213879	"P": 947.5	"F": 1}
{"v": 1	"t": 2213899	"P": 956.0	"F": 1}
{"v": 1	"t": 2213920	"P": 961.75	"F": 1}
{"v": 1	"t": 2213940	"P": 952.5	"F": 1}
{"v": 1	"t": 2213960	"P": 947.5	"F": 1}
{"v": 1	"t": 2213981	"P": 960.75	"F": 1}
{"v": 1	"t": 2214001	"P": 961.75	"F": 1}
{"v": 1	"t": 2214021	"P": 950.0	"F": 1}
{"v": 1	"t": 2214042	"P": 951.25	"F": 1}
{"v": 1	"t": 2214062	"P": 961.75	"F": 1}
{"v": 1	"t": 2214083	"P": 949.0	"F": 1}
{"v": 1	"t": 2214103	"P": 952.5	"F": 1}
{"v": 1	"t": 2214123	"P": 963.0	"F": 1}
{"v": 1	"t": 2214144	"P": 954.0	"F": 1}
{"v": 1	"t": 2214164	"P": 946.5	"F": 1}
{"v": 1	"t": 2214184	"P": 958.0	"F": 1}
{"v": 1	"t": 2214205	"P": 962.25	"F": 1}
{"v": 1	"t": 2214225	"P": 952.75	"F": 1}
{"v": 1	"t": 2214245	"P": 945.75	"F": 1}
{"v": 1	"t": 2214266	"P": 959.0	"F": 1}
{"v": 1	"t": 2214286	"P": 961.0	"F": 1}
{"v": 1	"t": 2214306	"P": 951.5	"F": 1}
{"v": 1	"t": 2214327	"P": 948.25	"F": 1}
{"v": 1	"t": 2214347	"P": 962.75	"F": 1}
{"v": 1	"t": 2214367	"P": 958.0	"F": 1}
{"v": 1	"t": 2214388	"P": 948.75	"F": 1	"C": 47.195	"D": 3283	"sn": 54091930088003	"file": "/data/device_log/data0000.out"}
{"v": 1	"t": 2214408	"P": 955.0	"F": 1}
{"v": 1	"t": 2214429	"P": 950.25	"F": 1}
{"v": 1	"t": 2214451	"P": 964.75	"F": 1}
{"v": 1	"t": 2214471	"P": 955.75	"F": 1}
{"v": 1	"t": 2214491	"P": 950.75	"F": 1}
{"v": 1	"t": 2214512	"P": 955.0	"F": 1}
{"v": 1	"t": 2214532	"P": 963.25	"F": 1}
{"v": 1	"t": 2214553	"P": 956.25	"F": 1}
{"v": 1	"t": 2214573	"P": 947.5	"F": 1}
{"v": 1	"t": 2214593	"P": 961.75	"F": 1}
{"v": 1	"t": 2214614	"P": 959.5	"F": 1}
{"v": 1	"t": 2214634	"P": 951.25	"F": 1}
{"v": 1	"t": 2214655	"P": 963.0	"F": 1}
{"v": 1	"t": 2214675	"P": 957.25	"F": 1}
{"v": 1	"t": 2214695	"P": 949.25	"F": 1}
{"v": 1	"t": 2214716	"P": 958.5	"F": 1}
{"v": 1	"t": 2214736	"P": 963.75	"F": 1}
{"v": 1	"t": 2214756	"P": 955.5	"F": 1}
{"v": 1	"t": 2214777	"P": 947.0	"F": 1}
{"v": 1	"t": 2214797	"P": 965.0	"F": 1}
{"v": 1	"t": 2214817	"P": 961.75	"F": 1}
{"v": 1	"t": 2214838	"P": 953.0	"F": 1}
{"v": 1	"t": 2214858	"P": 945.5	"F": 1}
{"v": 1	"t": 2214878	"P": 962.0	"F": 1}
{"v": 1	"t": 2214898	"P": 960.5	"F": 1}
{"v": 1	"t": 2214919	"P": 949.75	"F": 1}
{"v": 1	"t": 2214939	"P": 948.75	"F": 1}
{"v": 1	"t": 2214959	"P": 963.5	"F": 1}
{"v": 1	"t": 2214980	"P": 958.5	"F": 1}
{"v": 1	"t": 2215000	"P": 948.0	"F": 1}
{"v": 1	"t": 2215020	"P": 951.25	"F": 1}
{"v": 1	"t": 2215041	"P": 964.0	"F": 1}
{"v": 1	"t": 2215061	"P": 954.0	"F": 1}
{"v": 1	"t": 2215081	"P": 946.5	"F": 1}
{"v": 1	"t": 2215102	"P": 954.75	"F": 1}
{"v": 1	"t": 2215122	"P": 963.0	"F": 1}
{"v": 1	"t": 2215142	"P": 954.0	"F": 1}
{"v": 1	"t": 2215163	"P": 949.0	"F": 1}
{"v": 1	"t": 2215183	"P": 963.5	"F": 1}
{"v": 1	"t": 2215204	"P": 949.25	"F": 1}
{"v": 1	"t": 2215224	"P": 950.75	"F": 1}
{"v": 1	"t": 2215245	"P": 965.25	"F": 1}
{"v": 1	"t": 2215265	"P": 954.0	"F": 1}
{"v": 1	"t": 2215285	"P": 946.0	"F": 1}
{"v": 1	"t": 2215306	"P": 956.25	"F": 1}
{"v": 1	"t": 2215326	"P": 962.0	"F": 1}
{"v": 1	"t": 2215346	"P": 951.25	"F": 1}
{"v": 1	"t": 2215367	"P": 948.0	"F": 1}
{"v": 1	"t": 2215387	"P": 961.0	"F": 1}
{"v": 1	"t": 2215407	"P": 960.5	"F": 1	"C": 47.15	"D": 3283	"sn": 54091930088003	"file": "/data/device_log/data0000.out"	"CO2": 5057.70068359375	"Tp": 26.474021911621094	"H": 22.03291130065918}
{"v": 1	"t": 2215430	"P": 959.0	"F": 1}
{"v": 1	"t": 2215450	"P": 953.75	"F": 1}
{"v": 1	"t": 2215471	"P": 959.5	"F": 1}
{"v": 1	"t": 2215491	"P": 949.5	"F": 1}
{"v": 1	"t": 2215512	"P": 947.75	"F": 1}
{"v": 1	"t": 2215532	"P": 964.25	"F": 1}
{"v": 1	"t": 2215552	"P": 956.25	"F": 1}
{"v": 1	"t": 2215573	"P": 946.75	"F": 1}
{"v": 1	"t": 2215593	"P": 954.25	"F": 1}
{"v": 1	"t": 2215613	"P": 962.0	"F": 1}
{"v": 1	"t": 2215634	"P": 952.75	"F": 1}
{"v": 1	"t": 2215654	"P": 945.5	"F": 1}
{"v": 1	"t": 2215674	"P": 959.25	"F": 1}
{"v": 1	"t": 2215695	"P": 960.0	"F": 1}
{"v": 1	"t": 2215715	"P": 948.25	"F": 1}
{"v": 1	"t": 2215736	"P": 956.5	"F": 1}
{"v": 1	"t": 2215756	"P": 958.25	"F": 1}
{"v": 1	"t": 2215777	"P": 949.75	"F": 1}
{"v": 1	"t": 2215797	"P": 960.75	"F": 1}
{"v": 1	"t": 2215818	"P": 949.75	"F": 1}
{"v": 1	"t": 2215838	"P": 956.75	"F": 1}
{"v": 1	"t": 2215859	"P": 958.0	"F": 1}
{"v": 1	"t": 2215879	"P": 947.0	"F": 1}
{"v": 1	"t": 2215899	"P": 960.0	"F": 1}
{"v": 1	"t": 2215920	"P": 959.75	"F": 1}
{"v": 1	"t": 2215940	"P": 951.75	"F": 1}
{"v": 1	"t": 2215960	"P": 947.0	"F": 1}
{"v": 1	"t": 2215981	"P": 962.5	"F": 1}
{"v": 1	"t": 2216001	"P": 958.75	"F": 1}
{"v": 1	"t": 2216021	"P": 948.5	"F": 1}
{"v": 1	"t": 2216042	"P": 948.25	"F": 1}
{"v": 1	"t": 2216062	"P": 964.0	"F": 1}
{"v": 1	"t": 2216082	"P": 957.5	"F": 1}
{"v": 1	"t": 2216103	"P": 948.5	"F": 1}
{"v": 1	"t": 2216123	"P": 952.0	"F": 1}
{"v": 1	"t": 2216143	"P": 964.75	"F": 1}
{"v": 1	"t": 2216164	"P": 954.5	"F": 1}
{"v": 1	"t": 2216184	"P": 946.5	"F": 1}
{"v": 1	"t": 2216204	"P": 954.75	"F": 1}
{"v": 1	"t": 2216225	"P": 962.25	"F": 1}
{"v": 1	"t": 2216245	"P": 951.5	"F": 1}
{"v": 1	"t": 2216265	"P": 946.25	"F": 1}
{"v": 1	"t": 2216286	"P": 960.5	"F": 1}
{"v": 1	"t": 2216306	"P": 958.0	"F": 1}
{"v": 1	"t": 2216326	"P": 951.75	"F": 1}
{"v": 1	"t": 2216347	"P": 948.5	"F": 1}
{"v": 1	"t": 2216367	"P": 964.0	"F": 1}
{"v": 1	"t": 2216387	"P": 959.0	"F": 1}
{"v": 1	"t": 2216408	"P": 950.0	"F": 1}
{"v": 1	"t": 2216428	"P": 962.0	"F": 1	"C": 47.215	"D": 3282	"sn": 54091930088003	"file": "/data/device_log/data0000.out"}
{"v": 1	"t": 2216449	"P": 958.0	"F": 1}
{"v": 1	"t": 2216469	"P": 952.5	"F": 1}
{"v": 1	"t": 2216491	"P": 950.25	"F": 1}
{"v": 1	"t": 2216512	"P": 950.5	"F": 1}
{"v": 1	"t": 2216532	"P": 964.5	"F": 1}
{"v": 1	"t": 2216552	"P": 960.75	"F": 1}
{"v": 1	"t": 2216573	"P": 950.75	"F": 1}
{"v": 1	"t": 2216593	"P": 954.25	"F": 1}
{"v": 1	"t": 2216613	"P": 966.0	"F": 1}
{"v": 1	"t": 2216634	"P": 959.5	"F": 1}
{"v": 1	"t": 2216654	"P": 949.75	"F": 1}
{"v": 1	"t": 2216674	"P": 956.5	"F": 1}
{"v": 1	"t": 2216695	"P": 966.25	"F": 1}
{"v": 1	"t": 2216715	"P": 955.75	"F": 1}
{"v": 1	"t": 2216735	"P": 949.5	"F": 1}
{"v": 1	"t": 2216756	"P": 960.25	"F": 1}
{"v": 1	"t": 2216776	"P": 963.0	"F": 1}
{"v": 1	"t": 2216796	"P": 950.0	"F": 1}
{"v": 1	"t": 2216817	"P": 946.75	"F": 1}
{"v": 1	"t": 2216837	"P": 963.25	"F": 1}
{"v": 1	"t": 2216857	"P": 956.75	"F": 1}
{"v": 1	"t": 2216878	"P": 948.75	"F": 1}
{"v": 1	"t": 2216898	"P": 949.75	"F": 1}
{"v": 1	"t": 2216918	"P": 964.75	"F": 1}
{"v": 1	"t": 2216939	"P": 955.75	"F": 1}
{"v": 1	"t": 2216959	"P": 948.75	"F": 1}
{"v": 1	"t": 2216980	"P": 963.0	"F": 1}
{"v": 1	"t": 2217000	"P": 953.5	"F": 1}
{"v": 1	"t": 2217020	"P": 945.5	"F": 1}
{"v": 1	"t": 2217041	"P": 962.25	"F": 1}
{"v": 1	"t": 2217061	"P": 959.5	"F": 1}
{"v": 1	"t": 2217081	"P": 949.0	"F": 1}
{"v": 1	"t": 2217102	"P": 948.25	"F": 1}
{"v": 1	"t": 2217122	"P": 964.0	"F": 1}
{"v": 1	"t": 2217142	"P": 959.25	"F": 1}
{"v": 1	"t": 2217163	"P": 949.25	"F": 1}
{"v": 1	"t": 2217183	"P": 951.75	"F": 1}
{"v": 1	"t": 2217203	"P": 965.5	"F": 1}
{"v": 1	"t": 2217224	"P": 956.25	"F": 1}
{"v": 1	"t": 2217244	"P": 948.75	"F": 1}
{"v": 1	"t": 2217264	"P": 958.25	"F": 1}
{"v": 1	"t": 2217285	"P": 958.5	"F": 1}
{"v": 1	"t": 2217305	"P": 951.5	"F": 1}
{"v": 1	"t": 2217325	"P": 950.75	"F": 1}
{"v": 1	"t": 2217346	"P": 961.25	"F": 1}
{"v": 1	"t": 2217366	"P": 957.25	"F": 1}
{"v": 1	"t": 2217386	"P": 946.5	"F": 1}
{"v": 1	"t": 2217407	"P": 954.25	"F": 1}
{"v": 1	"t": 2217427	"P": 963.0	"F": 1}
{"v": 1	"t": 2217447	"P": 954.5	"F": 1	"C": 47.205	"D": 3282	"sn": 54091930088003	"file": "/data/device_log/data0000.out"	"CO2": 5056.9111328125	"Tp": 26.474021911621094	"H": 22.033161163330078}
{"v": 1	"t": 2217469	"P": 947.25	"F": 1}
{"v": 1	"t": 2217489	"P": 957.75	"F": 1}
{"v": 1	"t": 2217511	"P": 948.75	"F": 1}
{"v": 1	"t": 2217532	"P": 955.25	"F": 1}
{"v": 1	"t": 2217552	"P": 962.5	"F": 1}
{"v": 1	"t": 2217572	"P": 952.25	"F": 1}
{"v": 1	"t": 2217593	"P": 945.75	"F": 1}
{"v": 1	"t": 2217613	"P": 958.0	"F": 1}
{"v": 1	"t": 2217633	"P": 962.0	"F": 1}
{"v": 1	"t": 2217654	"P": 952.0	"F": 1}
{"v": 1	"t": 2217674	"P": 945.0	"F": 1}
{"v": 1	"t": 2217694	"P": 959.75	"F": 1}
{"v": 1	"t": 2217715	"P": 960.75	"F": 1}
{"v": 1	"t": 2217735	"P": 953.0	"F": 1}
{"v": 1	"t": 2217755	"P": 948.5	"F": 1}
{"v": 1	"t": 2217776	"P": 960.25	"F": 1}
{"v": 1	"t": 2217796	"P": 958.75	"F": 1}
{"v": 1	"t": 2217816	"P": 950.5	"F": 1}
{"v": 1	"t": 2217837	"P": 947.25	"F": 1}
{"v": 1	"t": 2217857	"P": 962.75	"F": 1}
{"v": 1	"t": 2217877	"P": 958.0	"F": 1}
{"v": 1	"t": 2217898	"P": 948.5	"F": 1}
{"v": 1	"t": 2217918	"P": 951.0	"F": 1}
{"v": 1	"t": 2217938	"P": 964.0	"F": 1}
{"v": 1	"t": 2217959	"P": 956.5	"F": 1}
{"v": 1	"t": 2217979	"P": 945.75	"F": 1}
{"v": 1	"t": 2217999	"P": 956.75	"F": 1}
{"v": 1	"t": 2218020	"P": 959.75	"F": 1}
{"v": 1	"t": 2218040	"P": 952.0	"F": 1}
{"v": 1	"t": 2218061	"P": 947.5	"F": 1}
{"v": 1	"t": 2218081	"P": 961.5	"F": 1}
{"v": 1	"t": 2218101	"P": 950.5	"F": 1}
{"v": 1	"t": 2218122	"P": 950.75	"F": 1}
{"v": 1	"t": 2218142	"P": 964.5	"F": 1}
{"v": 1	"t": 2218162	"P": 956.75	"F": 1}
{"v": 1	"t": 2218183	"P": 949.5	"F": 1}
{"v": 1	"t": 2218203	"P": 950.0	"F": 1}
{"v": 1	"t": 2218223	"P": 963.75	"F": 1}
{"v": 1	"t": 2218244	"P": 955.25	"F": 1}
{"v": 1	"t": 2218264	"P": 947.25	"F": 1}
{"v": 1	"t": 2218284	"P": 954.0	"F": 1}
{"v": 1	"t": 2218305	"P": 962.0	"F": 1}
{"v": 1	"t": 2218325	"P": 953.75	"F": 1}
{"v": 1	"t": 2218345	"P": 947.25	"F": 1}
{"v": 1	"t": 2218366	"P": 962.25	"F": 1}
{"v": 1	"t": 2218386	"P": 962.75	"F": 1}
{"v": 1	"t": 2218406	"P": 954.5	"F": 1}
{"v": 1	"t": 2218427	"P": 950.0	"F": 1}
{"v": 1	"t": 2218447	"P": 964.0	"F": 1}
{"v": 1	"t": 2218467	"P": 961.0	"F": 1	"C": 47.235	"D": 3282	"sn": 54091930088003	"file": "/data/device_log/data0000.out"}
{"v": 1	"t": 2218488	"P": 959.75	"F": 1}
{"v": 1	"t": 2218509	"P": 960.5	"F": 1}
{"v": 1	"t": 2218531	"P": 955.0	"F": 1}
{"v": 1	"t": 2218551	"P": 965.75	"F": 1}
{"v": 1	"t": 2218571	"P": 956.5	"F": 1}
{"v": 1	"t": 2218592	"P": 949.25	"F": 1}
{"v": 1	"t": 2218612	"P": 960.75	"F": 1}
{"v": 1	"t": 2218633	"P": 954.5	"F": 1}
{"v": 1	"t": 2218653	"P": 950.75	"F": 1}
{"v": 1	"t": 2218673	"P": 964.0	"F": 1}
{"v": 1	"t": 2218694	"P": 956.25	"F": 1}
{"v": 1	"t": 2218714	"P": 950.0	"F": 1}
{"v": 1	"t": 2218734	"P": 954.25	"F": 1}
{"v": 1	"t": 2218755	"P": 961.75	"F": 1}
{"v": 1	"t": 2218775	"P": 955.25	"F": 1}
{"v": 1	"t": 2218795	"P": 946.25	"F": 1}
{"v": 1	"t": 2218816	"P": 957.25	"F": 1}
{"v": 1	"t": 2218836	"P": 962.75	"F": 1}
{"v": 1	"t": 2218856	"P": 953.75	"F": 1}
{"v": 1	"t": 2218877	"P": 946.0	"F": 1}
{"v": 1	"t": 2218897	"P": 957.25	"F": 1}
{"v": 1	"t": 2218917	"P": 962.0	"F": 1}
{"v": 1	"t": 2218938	"P": 951.75	"F": 1}
{"v": 1	"t": 2218958	"P": 945.5	"F": 1}
{"v": 1	"t": 2218978	"P": 962.0	"F": 1}
{"v": 1	"t": 2218999	"P": 960.0	"F": 1}
{"v": 1	"t": 2219019	"P": 949.0	"F": 1}
{"v": 1	"t": 2219039	"P": 948.0	"F": 1}
{"v": 1	"t": 2219059	"P": 962.5	"F": 1}
{"v": 1	"t": 2219080	"P": 959.0	"F": 1}
{"v": 1	"t": 2219100	"P": 948.25	"F": 1}
{"v": 1	"t": 2219121	"P": 951.5	"F": 1}
{"v": 1	"t": 2219141	"P": 964.75	"F": 1}
{"v": 1	"t": 2219161	"P": 953.0	"F": 1}
{"v": 1	"t": 2219182	"P": 946.75	"F": 1}
{"v": 1	"t": 2219202	"P": 962.75	"F": 1}
{"v": 1	"t": 2219223	"P": 949.75	"F": 1}
{"v": 1	"t": 2219243	"P": 956.5	"F": 1}
{"v": 1	"t": 2219264	"P": 957.25	"F": 1}
{"v": 1	"t": 2219284	"P": 949.0	"F": 1}
{"v": 1	"t": 2219305	"P": 963.0	"F": 1}
{"v": 1	"t": 2219325	"P": 949.75	"F": 1}
{"v": 1	"t": 2219346	"P": 950.0	"F": 1}
{"v": 1	"t": 2219366	"P": 962.0	"F": 1}
{"v": 1	"t": 2219386	"P": 952.25	"F": 1}
{"v": 1	"t": 2219407	"P": 946.75	"F": 1}
{"v": 1	"t": 2219427	"P": 961.0	"F": 1}
{"v": 1	"t": 2219447	"P": 960.0	"F": 1}
{"v": 1	"t": 2219468	"P": 949.5	"F": 1}
{"v": 1	"t": 2219488	"P": 947.5	"F": 1	"C": 47.23	"D": 3282	"sn": 54091930088003	"file": "/data/device_log/data0000.out"	"CO2": 5054.734375	"Tp": 26.50072479248047	"H": 22.032917022705078}
{"v": 1	"t": 2219510	"P": 957.0	"F": 1}
{"v": 1	"t": 2219530	"P": 953.5	"F": 1}
{"v": 1	"t": 2219552	"P": 954.5	"F": 1}
{"v": 1	"t": 2219572	"P": 963.25	"F": 1}
{"v": 1	"t": 2219592	"P": 953.75	"F": 1}
{"v": 1	"t": 2219613	"P": 945.0	"F": 1}
{"v": 1	"t": 2219633	"P": 958.0	"F": 1}
{"v": 1	"t": 2219653	"P": 962.25	"F": 1}
{"v": 1	"t": 2219674	"P": 952.25	"F": 1}
{"v": 1	"t": 2219694	"P": 947.5	"F": 1}
{"v": 1	"t": 2219714	"P": 962.25	"F": 1}
{"v": 1	"t": 2219735	"P": 957.5	"F": 1}
{"v": 1	"t": 2219755	"P": 949.75	"F": 1}
{"v": 1	"t": 2219775	"P": 949.5	"F": 1}
{"v": 1	"t": 2219796	"P": 965.0	"F": 1}
{"v": 1	"t": 2219816	"P": 957.5	"F": 1}
{"v": 1	"t": 2219836	"P": 947.0	"F": 1}
{"v": 1	"t": 2219857	"P": 952.5	"F": 1}
{"v": 1	"t": 2219877	"P": 963.5	"F": 1}
{"v": 1	"t": 2219898	"P": 952.25	"F": 1}
{"v": 1	"t": 2219918	"P": 955.5	"F": 1}
{"v": 1	"t": 2219938	"P": 962.25	"F": 1}
{"v": 1	"t": 2219959	"P": 951.0	"F": 1}
{"v": 1	"t": 2219979	"P": 948.75	"F": 1}
{"v": 1	"t": 2219999	"P": 964.25	"F": 1}
{"v": 1	"t": 2220020	"P": 958.25	"F": 1}
{"v": 1	"t": 2220040	"P": 949.75	"F": 1}
{"v": 1	"t": 2220060	"P": 949.75	"F": 1}
{"v": 1	"t": 2220081	"P": 963.0	"F": 1}
{"v": 1	"t": 2220101	"P": 955.5	"F": 1}
{"v": 1	"t": 2220121	"P": 945.5	"F": 1}
{"v": 1	"t": 2220142	"P": 954.75	"F": 1}
{"v": 1	"t": 2220162	"P": 964.0	"F": 1}
{"v": 1	"t": 2220182	"P": 953.0	"F": 1}
{"v": 1	"t": 2220203	"P": 946.5	"F": 1}
{"v": 1	"t": 2220223	"P": 959.75	"F": 1}
{"v": 1	"t": 2220243	"P": 962.5	"F": 1}
{"v": 1	"t": 2220264	"P": 952.75	"F": 1}
{"v": 1	"t": 2220284	"P": 947.25	"F": 1}
{"v": 1	"t": 2220304	"P": 963.0	"F": 1}
{"v": 1	"t": 2220325	"P": 958.5	"F": 1}
{"v": 1	"t": 2220345	"P": 951.25	"F": 1}
{"v": 1	"t": 2220365	"P": 951.5	"F": 1}
{"v": 1	"t": 2220386	"P": 964.75	"F": 1}
{"v": 1	"t": 2220406	"P": 961.0	"F": 1}
{"v": 1	"t": 2220426	"P": 947.25	"F": 1}
{"v": 1	"t": 2220447	"P": 960.0	"F": 1}
{"v": 1	"t": 2220467	"P": 959.75	"F": 1}
{"v": 1	"t": 2220488	"P": 952.5	"F": 1}
{"v": 1	"t": 2220508	"P": 950.25	"F": 1	"C": 47.23	"D": 3282	"sn": 54091930088003	"file": "/data/device_log/data0000.out"}
{"v": 1	"t": 2220529	"P": 960.25	"F": 1}
{"v": 1	"t": 2220549	"P": 949.0	"F": 1}
{"v": 1	"t": 2220571	"P": 963.75	"F": 1}
{"v": 1	"t": 2220591	"P": 957.25	"F": 1}
{"v": 1	"t": 2220612	"P": 948.25	"F": 1}
{"v": 1	"t": 2220632	"P": 961.25	"F": 1}
{"v": 1	"t": 2220652	"P": 964.5	"F": 1}
{"v": 1	"t": 2220672	"P": 952.75	"F": 1}
{"v": 1	"t": 2220693	"P": 946.0	"F": 1}
{"v": 1	"t": 2220713	"P": 961.25	"F": 1}
{"v": 1	"t": 2220733	"P": 960.25	"F": 1}
{"v": 1	"t": 2220754	"P": 950.25	"F": 1}
{"v": 1	"t": 2220774	"P": 948.25	"F": 1}
{"v": 1	"t": 2220794	"P": 964.75	"F": 1}
{"v": 1	"t": 2220815	"P": 958.0	"F": 1}
{"v": 1	"t": 2220835	"P": 947.25	"F": 1}
{"v": 1	"t": 2220855	"P": 950.75	"F": 1}
{"v": 1	"t": 2220876	"P": 963.75	"F": 1}
{"v": 1	"t": 2220896	"P": 955.75	"F": 1}
{"v": 1	"t": 2220916	"P": 946.25	"F": 1}
{"v": 1	"t": 2220937	"P": 955.0	"F": 1}
{"v": 1	"t": 2220957	"P": 960.75	"F": 1}
{"v": 1	"t": 2220978	"P": 948.25	"F": 1}
{"v": 1	"t": 2220998	"P": 959.0	"F": 1}
{"v": 1	"t": 2221019	"P": 960.25	"F": 1}
{"v": 1	"t": 2221039	"P": 951.25	"F": 1}
{"v": 1	"t": 2221059	"P": 950.75	"F": 1}
{"v": 1	"t": 2221080	"P": 965.0	"F": 1}
{"v": 1	"t": 2221100	"P": 956.75	"F": 1}
{"v": 1	"t": 2221120	"P": 946.75	"F": 1}
{"v": 1	"t": 2221141	"P": 953.0	"F": 1}
{"v": 1	"t": 2221161	"P": 964.0	"F": 1}
{"v": 1	"t": 2221181	"P": 953.25	"F": 1}
{"v": 1	"t": 2221202	"P": 945.25	"F": 1}
{"v": 1	"t": 2221222	"P": 954.75	"F": 1}
{"v": 1	"t": 2221242	"P": 961.5	"F": 1}
{"v": 1	"t": 2221262	"P": 951.5	"F": 1}
{"v": 1	"t": 2221283	"P": 948.5	"F": 1}
{"v": 1	"t": 2221303	"P": 961.5	"F": 1}
{"v": 1	"t": 2221324	"P": 958.75	"F": 1}
{"v": 1	"t": 2221344	"P": 947.75	"F": 1}
{"v": 1	"t": 2221364	"P": 950.75	"F": 1}
{"v": 1	"t": 2221385	"P": 963.75	"F": 1}
{"v": 1	"t": 2221405	"P": 953.25	"F": 1}
{"v": 1	"t": 2221425	"P": 945.75	"F": 1}
{"v": 1	"t": 2221446	"P": 960.0	"F": 1}
{"v": 1	"t": 2221466	"P": 959.5	"F": 1}
{"v": 1	"t": 2221486	"P": 951.75	"F": 1}
{"v": 1	"t": 2221507	"P": 952.25	"F": 1}
{"v": 1	"t": 2221527	"P": 962.25	"F": 1	"C": 47.24	"D": 3282	"sn": 54091930088003	"file": "/data/device_log/data0000.out"	"CO2": 5052.99072265625	"Tp": 26.50072479248047	"H": 22.032989501953125}
{"v": 1	"t": 2221549	"P": 956.75	"F": 1}
{"v": 1	"t": 2221569	"P": 946.25	"F": 1}
{"v": 1	"t": 2221590	"P": 950.0	"F": 1}
{"v": 1	"t": 2221611	"P": 963.25	"F": 1}
{"v": 1	"t": 2221631	"P": 957.5	"F": 1}
{"v": 1	"t": 2221651	"P": 947.25	"F": 1}
{"v": 1	"t": 2221672	"P": 951.0	"F": 1}
{"v": 1	"t": 2221692	"P": 964.25	"F": 1}
{"v": 1	"t": 2221712	"P": 955.5	"F": 1}
{"v": 1	"t": 2221733	"P": 948.0	"F": 1}
{"v": 1	"t": 2221753	"P": 953.5	"F": 1}
{"v": 1	"t": 2221773	"P": 964.5	"F": 1}
{"v": 1	"t": 2221794	"P": 953.75	"F": 1}
{"v": 1	"t": 2221814	"P": 946.0	"F": 1}
{"v": 1	"t": 2221834	"P": 957.75	"F": 1}
{"v": 1	"t": 2221855	"P": 962.0	"F": 1}
{"v": 1	"t": 2221875	"P": 952.75	"F": 1}
{"v": 1	"t": 2221895	"P": 945.5	"F": 1}
{"v": 1	"t": 2221916	"P": 960.0	"F": 1}
{"v": 1	"t": 2221936	"P": 958.25	"F": 1}
{"v": 1	"t": 2221956	"P": 950.5	"F": 1}
{"v": 1	"t": 2221977	"P": 948.25	"F": 1}
{"v": 1	"t": 2221997	"P": 962.0	"F": 1}
{"v": 1	"t": 2222017	"P": 958.0	"F": 1}
{"v": 1	"t": 2222038	"P": 949.75	"F": 1}
{"v": 1	"t": 2222058	"P": 951.0	"F": 1}
{"v": 1	"t": 2222078	"P": 961.25	"F": 1}
{"v": 1	"t": 2222099	"P": 949.0	"F": 1}
{"v": 1	"t": 2222119	"P": 961.25	"F": 1}
{"v": 1	"t": 2222140	"P": 959.5	"F": 1}
{"v": 1	"t": 2222160	"P": 951.25	"F": 1}
{"v": 1	"t": 2222180	"P": 948.5	"F": 1}
{"v": 1	"t": 2222201	"P": 962.5	"F": 1}
{"v": 1	"t": 2222221	"P": 958.0	"F": 1}
{"v": 1	"t": 2222241	"P": 949.75	"F": 1}
{"v": 1	"t": 2222262	"P": 953.25	"F": 1}
{"v": 1	"t": 2222282	"P": 966.5	"F": 1}
{"v": 1	"t": 2222302	"P": 958.75	"F": 1}
{"v": 1	"t": 2222323	"P": 950.0	"F": 1}
{"v": 1	"t": 2222343	"P": 955.5	"F": 1}
{"v": 1	"t": 2222363	"P": 965.25	"F": 1}
{"v": 1	"t": 2222384	"P": 956.25	"F": 1}
{"v": 1	"t": 2222404	"P": 948.5	"F": 1}
{"v": 1	"t": 2222424	"P": 958.75	"F": 1}
{"v": 1	"t": 2222445	"P": 961.25	"F": 1}
{"v": 1	"t": 2222465	"P": 950.75	"F": 1}
{"v": 1	"t": 2222485	"P": 950.75	"F": 1}
{"v": 1	"t": 2222506	"P": 968.25	"F": 1}
{"v": 1	"t": 2222526	"P": 959.0	"F": 1}
{"v": 1	"t": 2222546	"P": 950.5	"F": 1	"C": 47.23	"D": 3282	"sn": 54091930088003	"file": "/data/device_log/data0000.out"}
{"v": 1	"t": 2222567	"P": 955.5	"F": 1}
{"v": 1	"t": 2222588	"P": 953.75	"F": 1}
{"v": 1	"t": 2222610	"P": 964.0	"F": 1}
{"v": 1	"t": 2222630	"P": 951.25	"F": 1}
{"v": 1	"t": 2222651	"P": 952.0	"F": 1}
{"v": 1	"t": 2222671	"P": 962.0	"F": 1}
{"v": 1	"t": 2222691	"P": 949.0	"F": 1}
{"v": 1	"t": 2222712	"P": 951.75	"F": 1}
{"v": 1	"t": 2222732	"P": 961.25	"F": 1}
{"v": 1	"t": 2222753	"P": 947.5	"F": 1}
{"v": 1	"t": 2222773	"P": 956.25	"F": 1}
{"v": 1	"t": 2222793	"P": 961.25	"F": 1}
{"v": 1	"t": 2222814	"P": 947.75	"F": 1}
{"v": 1	"t": 2222834	"P": 955.75	"F": 1}
{"v": 1	"t": 2222855	"P": 959.5	"F": 1}
{"v": 1	"t": 2222875	"P": 948.0	"F": 1}
{"v": 1	"t": 2222896	"P": 958.25	"F": 1}
{"v": 1	"t": 2222916	"P": 957.75	"F": 1}
{"v": 1	"t": 2222936	"P": 948.75	"F": 1}
{"v": 1	"t": 2222957	"P": 956.0	"F": 1}
{"v": 1	"t": 2222977	"P": 960.75	"F": 1}
{"v": 1	"t": 2222998	"P": 948.5	"F": 1}
{"v": 1	"t": 2223018	"P": 953.0	"F": 1}
{"v": 1	"t": 2223038	"P": 961.5	"F": 1}
{"v": 1	"t": 2223059	"P": 952.0	"F": 1}
{"v": 1	"t": 2223079	"P": 948.0	"F": 1}
{"v": 1	"t": 2223100	"P": 965.25	"F": 1}
{"v": 1	"t": 2223120	"P": 955.0	"F": 1}
{"v": 1	"t": 2223140	"P": 946.5	"F": 1}
{"v": 1	"t": 2223161	"P": 957.5	"F": 1}
{"v": 1	"t": 2223181	"P": 960.25	"F": 1}
{"v": 1	"t": 2223201	"P": 949.5	"F": 1}
{"v": 1	"t": 2223222	"P": 951.25	"F": 1}
{"v": 1	"t": 2223242	"P": 961.5	"F": 1}
{"v": 1	"t": 2223262	"P": 953.0	"F": 1}
{"v": 1	"t": 2223283	"P": 945.0	"F": 1}
{"v": 1	"t": 2223303	"P": 960.25	"F": 1}
{"v": 1	"t": 2223324	"P": 959.5	"F": 1}
{"v": 1	"t": 2223344	"P": 947.25	"F": 1}
{"v": 1	"t": 2223364	"P": 953.0	"F": 1}
{"v": 1	"t": 2223385	"P": 963.0	"F": 1}
{"v": 1	"t": 2223405	"P": 953.25	"F": 1}
{"v": 1	"t": 2223425	"P": 946.0	"F": 1}
{"v": 1	"t": 2223446	"P": 960.0	"F": 1}
{"v": 1	"t": 2223466	"P": 956.0	"F": 1}
{"v": 1	"t": 2223486	"P": 947.5	"F": 1}
{"v": 1	"t": 2223507	"P": 954.25	"F": 1}
{"v": 1	"t": 2223527	"P": 961.5	"F": 1}
{"v": 1	"t": 2223548	"P": 951.5	"F": 1}
{"v": 1	"t": 2223568	"P": 952.5	"F": 1	"C": 47.27	"D": 3282	"sn": 54091930088003	"file": "/data/device_log/data0000.out"	"CO2": 5051.8564453125	"Tp": 26.50072479248047	"H": 22.032791137695312}
{"v": 1	"t": 2223589	"P": 955.0	"F": 1}
{"v": 1	"t": 2223610	"P": 959.25	"F": 1}
{"v": 1	"t": 2223632	"P": 963.75	"F": 1}
{"v": 1	"t": 2223652	"P": 955.5	"F": 1}
{"v": 1	"t": 2223673	"P": 946.75	"F": 1}
{"v": 1	"t": 2223693	"P": 958.25	"F": 1}
{"v": 1	"t": 2223714	"P": 959.25	"F": 1}
{"v": 1	"t": 2223734	"P": 948.5	"F": 1}
{"v": 1	"t": 2223754	"P": 950.5	"F": 1}
{"v": 1	"t": 2223775	"P": 963.0	"F": 1}
{"v": 1	"t": 2223795	"P": 953.25	"F": 1}
{"v": 1	"t": 2223815	"P": 947.75	"F": 1}
{"v": 1	"t": 2223836	"P": 960.25	"F": 1}
{"v": 1	"t": 2223856	"P": 958.75	"F": 1}
{"v": 1	"t": 2223876	"P": 947.0	"F": 1}
{"v": 1	"t": 2223897	"P": 954.75	"F": 1}
{"v": 1	"t": 2223917	"P": 962.5	"F": 1}
{"v": 1	"t": 2223938	"P": 952.5	"F": 1}
{"v": 1	"t": 2223958	"P": 948.25	"F": 1}
{"v": 1	"t": 2223978	"P": 961.5	"F": 1}
{"v": 1	"t": 2223999	"P": 956.5	"F": 1}
{"v": 1	"t": 2224019	"P": 946.75	"F": 1}
{"v": 1	"t": 2224039	"P": 958.25	"F": 1}
{"v": 1	"t": 2224060	"P": 960.25	"F": 1}
{"v": 1	"t": 2224080	"P": 948.5	"F": 1}
{"v": 1	"t": 2224101	"P": 951.5	"F": 1}
{"v": 1	"t": 2224121	"P": 964.0	"F": 1}
{"v": 1	"t": 2224141	"P": 954.5	"F": 1}
{"v": 1	"t": 2224162	"P": 948.25	"F": 1}
{"v": 1	"t": 2224182	"P": 963.5	"F": 1}
{"v": 1	"t": 2224202	"P": 956.5	"F": 1}
{"v": 1	"t": 2224223	"P": 947.75	"F": 1}
{"v": 1	"t": 2224243	"P": 962.5	"F": 1}
{"v": 1	"t": 2224264	"P": 961.0	"F": 1}
{"v": 1	"t": 2224284	"P": 952.25	"F": 1}
{"v": 1	"t": 2224304	"P": 955.75	"F": 1}
{"v": 1	"t": 2224325	"P": 964.75	"F": 1}
{"v": 1	"t": 2224345	"P": 953.75	"F": 1}
{"v": 1	"t": 2224365	"P": 948.75	"F": 1}
{"v": 1	"t": 2224386	"P": 966.25	"F": 1}
{"v": 1	"t": 2224406	"P": 956.0	"F": 1}
{"v": 1	"t": 2224427	"P": 949.0	"F": 1}
{"v": 1	"t": 2224447	"P": 960.75	"F": 1}
{"v": 1	"t": 2224467	"P": 960.5	"F": 1}
{"v": 1	"t": 2224488	"P": 952.25	"F": 1}
{"v": 1	"t": 2224508	"P": 954.25	"F": 1}
{"v": 1	"t": 2224528	"P": 964.75	"F": 1}
{"v": 1	"t": 2224549	"P": 954.25	"F": 1}
{"v": 1	"t": 2224569	"P": 951.0	"F": 1}
{"v": 1	"t": 2224590	"P": 962.25	"F": 1	"C": 47.285	"D": 3282	"sn": 54091930088003	"file": "/data/device_log/data0000.out"}
{"v": 1	"t": 2224610	"P": 951.25	"F": 1}
{"v": 1	"t": 2224631	"P": 955.25	"F": 1}
{"v": 1	"t": 2224653	"P": 953.25	"F": 1}
{"v": 1	"t": 2224673	"P": 948.25	"F": 1}
{"v": 1	"t": 2224693	"P": 963.5	"F": 1}
{"v": 1	"t": 2224714	"P": 954.0	"F": 1}
{"v": 1	"t": 2224734	"P": 947.25	"F": 1}
{"v": 1	"t": 2224754	"P": 961.75	"F": 1}
{"v": 1	"t": 2224775	"P": 958.0	"F": 1}
{"v": 1	"t": 2224795	"P": 948.5	"F": 1}
{"v": 1	"t": 2224816	"P": 957.0	"F": 1}
{"v": 1	"t": 2224836	"P": 960.75	"F": 1}
{"v": 1	"t": 2224856	"P": 950.75	"F": 1}
{"v": 1	"t": 2224877	"P": 948.0	"F": 1}
{"v": 1	"t": 2224897	"P": 962.25	"F": 1}
{"v": 1	"t": 2224917	"P": 954.25	"F": 1}
{"v": 1	"t": 2224938	"P": 946.25	"F": 1}
{"v": 1	"t": 2224958	"P": 961.5	"F": 1}
{"v": 1	"t": 2224979	"P": 957.5	"F": 1}
{"v": 1	"t": 2224999	"P": 947.25	"F": 1}
{"v": 1	"t": 2225019	"P": 950.25	"F": 1}
{"v": 1	"t": 2225040	"P": 962.25	"F": 1}
{"v": 1	"t": 2225060	"P": 951.25	"F": 1}
{"v": 1	"t": 2225080	"P": 948.75	"F": 1}
{"v": 1	"t": 2225101	"P": 964.5	"F": 1}
{"v": 1	"t": 2225121	"P": 956.25	"F": 1}
{"v": 1	"t": 2225142	"P": 947.25	"F": 1}
{"v": 1	"t": 2225162	"P": 959.0	"F": 1}
{"v": 1	"t": 2225182	"P": 960.0	"F": 1}
{"v": 1	"t": 2225203	"P": 948.0	"F": 1}
{"v": 1	"t": 2225223	"P": 951.75	"F": 1}
{"v": 1	"t": 2225243	"P": 962.5	"F": 1}
{"v": 1	"t": 2225264	"P": 950.75	"F": 1}
{"v": 1	"t": 2225284	"P": 947.25	"F": 1}
{"v": 1	"t": 2225305	"P": 961.75	"F": 1}
{"v": 1	"t": 2225325	"P": 954.25	"F": 1}
{"v": 1	"t": 2225345	"P": 948.5	"F": 1}
{"v": 1	"t": 2225366	"P": 961.75	"F": 1}
{"v": 1	"t": 2225386	"P": 958.5	"F": 1}
{"v": 1	"t": 2225406	"P": 946.75	"F": 1}
{"v": 1	"t": 2225427	"P": 955.75	"F": 1}
{"v": 1	"t": 2225447	"P": 962.25	"F": 1}
{"v": 1	"t": 2225468	"P": 950.0	"F": 1}
{"v": 1	"t": 2225488	"P": 949.25	"F": 1}
{"v": 1	"t": 2225508	"P": 961.75	"F": 1}
{"v": 1	"t": 2225529	"P": 957.0	"F": 1}
{"v": 1	"t": 2225549	"P": 945.0	"F": 1}
{"v": 1	"t": 2225569	"P": 961.25	"F": 1}
{"v": 1	"t": 2225590	"P": 957.5	"F": 1}
{"v": 1	"t": 2225610	"P": 950.0	"F": 1	"C": 47.285	"D": 3282	"sn": 54091930088003	"file": "/data/device_log/data0000.out"	"CO2": 5049.5126953125	"Tp": 26.48737335205078	"H": 22.033096313476562}
{"v": 1	"t": 2225632	"P": 949.0	"F": 1}
{"v": 1	"t": 2225652	"P": 963.0	"F": 1}
{"v": 1	"t": 2225676	"P": 952.0	"F": 1}
{"v": 1	"t": 2225697	"P": 946.25	"F": 1}
{"v": 1	"t": 2225717	"P": 961.75	"F": 1}
{"v": 1	"t": 2225737	"P": 955.25	"F": 1}
{"v": 1	"t": 2225758	"P": 947.25	"F": 1}
{"v": 1	"t": 2225778	"P": 957.5	"F": 1}
{"v": 1	"t": 2225799	"P": 958.75	"F": 1}
{"v": 1	"t": 2225819	"P": 949.5	"F": 1}
{"v": 1	"t": 2225839	"P": 954.25	"F": 1}
{"v": 1	"t": 2225860	"P": 960.75	"F": 1}
{"v": 1	"t": 2225880	"P": 949.75	"F": 1}
{"v": 1	"t": 2225900	"P": 947.5	"F": 1}
{"v": 1	"t": 2225921	"P": 963.75	"F": 1}
{"v": 1	"t": 2225941	"P": 955.0	"F": 1}
{"v": 1	"t": 2225962	"P": 944.5	"F": 1}
{"v": 1	"t": 2225982	"P": 958.25	"F": 1}
{"v": 1	"t": 2226002	"P": 958.25	"F": 1}
{"v": 1	"t": 2226023	"P": 947.75	"F": 1}
{"v": 1	"t": 2226043	"P": 953.0	"F": 1}
{"v": 1	"t": 2226063	"P": 962.25	"F": 1}
{"v": 1	"t": 2226084	"P": 952.75	"F": 1}
{"v": 1	"t": 2226104	"P": 947.25	"F": 1}
{"v": 1	"t": 2226125	"P": 962.5	"F": 1}
{"v": 1	"t": 2226145	"P": 955.75	"F": 1}
{"v": 1	"t": 2226165	"P": 949.75	"F": 1}
{"v": 1	"t": 2226186	"P": 958.25	"F": 1}
{"v": 1	"t": 2226206	"P": 962.0	"F": 1}
{"v": 1	"t": 2226226	"P": 952.75	"F": 1}
{"v": 1	"t": 2226247	"P": 951.5	"F": 1}
{"v": 1	"t": 2226267	"P": 964.5	"F": 1}
{"v": 1	"t": 2226287	"P": 955.75	"F": 1}
{"v": 1	"t": 2226308	"P": 949.0	"F": 1}
{"v": 1	"t": 2226328	"P": 962.0	"F": 1}
{"v": 1	"t": 2226349	"P": 957.75	"F": 1}
{"v": 1	"t": 2226369	"P": 949.25	"F": 1}
{"v": 1	"t": 2226389	"P": 959.5	"F": 1}
{"v": 1	"t": 2226410	"P": 957.25	"F": 1}
{"v": 1	"t": 2226430	"P": 948.5	"F": 1}
{"v": 1	"t": 2226451	"P": 963.0	"F": 1}
{"v": 1	"t": 2226471	"P": 952.0	"F": 1}
{"v": 1	"t": 2226492	"P": 952.0	"F": 1}
{"v": 1	"t": 2226512	"P": 962.75	"F": 1}
{"v": 1	"t": 2226532	"P": 952.0	"F": 1}
{"v": 1	"t": 2226553	"P": 945.5	"F": 1}
{"v": 1	"t": 2226573	"P": 963.5	"F": 1}
{"v": 1	"t": 2226594	"P": 958.0	"F": 1}
{"v": 1	"t": 2226614	"P": 950.0	"F": 1}
{"v": 1	"t": 2226634	"P": 954.0	"F": 1	"C": 47.27	"D": 3282	"sn": 54091930088003	"file": "/data/device_log/data0000.out"}
{"v": 1	"t": 2226656	"P": 960.0	"F": 1}
{"v": 1	"t": 2226676	"P": 961.5	"F": 1}
{"v": 1	"t": 2226698	"P": 948.25	"F": 1}
{"v": 1	"t": 2226718	"P": 962.0	"F": 1}
{"v": 1	"t": 2226739	"P": 953.75	"F": 1}
{"v": 1	"t": 2226759	"P": 946.75	"F": 1}
{"v": 1	"t": 2226779	"P": 961.25	"F": 1}
{"v": 1	"t": 2226801	"P": 960.5	"F": 1}
{"v": 1	"t": 2226820	"P": 948.75	"F": 1}
{"v": 1	"t": 2226841	"P": 953.25	"F": 1}
{"v": 1	"t": 2226861	"P": 962.5	"F": 1}
{"v": 1	"t": 2226881	"P": 951.0	"F": 1}
{"v": 1	"t": 2226902	"P": 949.0	"F": 1}
{"v": 1	"t": 2226922	"P": 962.0	"F": 1}
{"v": 1	"t": 2226942	"P": 953.25	"F": 1}
{"v": 1	"t": 2226963	"P": 946.75	"F": 1}
{"v": 1	"t": 2226983	"P": 958.25	"F": 1}
{"v": 1	"t": 2227004	"P": 957.75	"F": 1}
{"v": 1	"t": 2227024	"P": 948.75	"F": 1}
{"v": 1	"t": 2227044	"P": 956.5	"F": 1}
{"v": 1	"t": 2227065	"P": 960.0	"F": 1}
{"v": 1	"t": 2227085	"P": 948.5	"F": 1}
{"v": 1	"t": 2227106	"P": 952.5	"F": 1}
{"v": 1	"t": 2227126	"P": 963.75	"F": 1}
{"v": 1	"t": 2227146	"P": 951.25	"F": 1}
{"v": 1	"t": 2227167	"P": 947.75	"F": 1}
{"v": 1	"t": 2227187	"P": 963.25	"F": 1}
{"v": 1	"t": 2227207	"P": 955.75	"F": 1}
{"v": 1	"t": 2227228	"P": 947.0	"F": 1}
{"v": 1	"t": 2227248	"P": 960.75	"F": 1}
{"v": 1	"t": 2227269	"P": 956.5	"F": 1}
{"v": 1	"t": 2227289	"P": 946.75	"F": 1}
{"v": 1	"t": 2227309	"P": 935.5	"F": 1}
{"v": 1	"t": 2227330	"P": 959.75	"F": 1}
{"v": 1	"t": 2227350	"P": 948.0	"F": 1}
{"v": 1	"t": 2227371	"P": 950.75	"F": 1}
{"v": 1	"t": 2227391	"P": 961.25	"F": 1}
{"v": 1	"t": 2227411	"P": 952.0	"F": 1}
{"v": 1	"t": 2227432	"P": 946.75	"F": 1}
{"v": 1	"t": 2227452	"P": 961.25	"F": 1}
{"v": 1	"t": 2227472	"P": 955.0	"F": 1}
{"v": 1	"t": 2227493	"P": 945.5	"F": 1}
{"v": 1	"t": 2227513	"P": 960.75	"F": 1}
{"v": 1	"t": 2227534	"P": 958.75	"F": 1}
{"v": 1	"t": 2227554	"P": 949.0	"F": 1}
{"v": 1	"t": 2227574	"P": 951.75	"F": 1}
{"v": 1	"t": 2227595	"P": 962.25	"F": 1}
{"v": 1	"t": 2227615	"P": 951.0	"F": 1}
{"v": 1	"t": 2227635	"P": 946.25	"F": 1}
{"v": 1	"t": 2227656	"P": 963.0	"F": 1	"C": 47.26	"D": 3282	"sn": 54091930088003	"file": "/data/device_log/data0000.out"	"CO2": 5050.6337890625	"Tp": 26.50072479248047	"H": 22.032791137695312}
{"v": 1	"t": 2227678	"P": 953.25	"F": 1}
{"v": 1	"t": 2227698	"P": 957.75	"F": 1}
{"v": 1	"t": 2227720	"P": 946.75	"F": 1}
{"v": 1	"t": 2227741	"P": 960.0	"F": 1}
{"v": 1	"t": 2227761	"P": 959.75	"F": 1}
{"v": 1	"t": 2227781	"P": 952.0	"F": 1}
{"v": 1	"t": 2227802	"P": 948.25	"F": 1}
{"v": 1	"t": 2227822	"P": 963.5	"F": 1}
{"v": 1	"t": 2227842	"P": 956.75	"F": 1}
{"v": 1	"t": 2227863	"P": 948.5	"F": 1}
{"v": 1	"t": 2227883	"P": 951.25	"F": 1}
{"v": 1	"t": 2227903	"P": 964.0	"F": 1}
{"v": 1	"t": 2227924	"P": 955.75	"F": 1}
{"v": 1	"t": 2227944	"P": 946.75	"F": 1}
{"v": 1	"t": 2227964	"P": 956.5	"F": 1}
{"v": 1	"t": 2227985	"P": 963.25	"F": 1}
{"v": 1	"t": 2228005	"P": 951.75	"F": 1}
{"v": 1	"t": 2228025	"P": 947.0	"F": 1}
{"v": 1	"t": 2228046	"P": 959.75	"F": 1}
{"v": 1	"t": 2228066	"P": 961.75	"F": 1}
{"v": 1	"t": 2228086	"P": 951.5	"F": 1}
{"v": 1	"t": 2228107	"P": 951.25	"F": 1}
{"v": 1	"t": 2228127	"P": 965.0	"F": 1}
{"v": 1	"t": 2228147	"P": 961.25	"F": 1}
{"v": 1	"t": 2228168	"P": 951.25	"F": 1}
{"v": 1	"t": 2228188	"P": 954.75	"F": 1}
{"v": 1	"t": 2228208	"P": 963.75	"F": 1}
{"v": 1	"t": 2228229	"P": 956.0	"F": 1}
{"v": 1	"t": 2228249	"P": 949.0	"F": 1}
{"v": 1	"t": 2228269	"P": 962.25	"F": 1}
{"v": 1	"t": 2228290	"P": 962.25	"F": 1}
{"v": 1	"t": 2228310	"P": 952.75	"F": 1}
{"v": 1	"t": 2228330	"P": 952.25	"F": 1}
{"v": 1	"t": 2228351	"P": 964.0	"F": 1}
{"v": 1	"t": 2228371	"P": 957.75	"F": 1}
{"v": 1	"t": 2228391	"P": 949.0	"F": 1}
{"v": 1	"t": 2228412	"P": 959.25	"F": 1}
{"v": 1	"t": 2228432	"P": 964.0	"F": 1}
{"v": 1	"t": 2228453	"P": 952.5	"F": 1}
{"v": 1	"t": 2228473	"P": 948.25	"F": 1}
{"v": 1	"t": 2228493	"P": 962.0	"F": 1}
{"v": 1	"t": 2228514	"P": 958.5	"F": 1}
{"v": 1	"t": 2228534	"P": 949.5	"F": 1}
{"v": 1	"t": 2228554	"P": 949.25	"F": 1}
{"v": 1	"t": 2228574	"P": 965.0	"F": 1}
{"v": 1	"t": 2228595	"P": 957.0	"F": 1}
{"v": 1	"t": 2228615	"P": 948.75	"F": 1}
{"v": 1	"t": 2228635	"P": 950.0	"F": 1}
{"v": 1	"t": 2228656	"P": 964.5	"F": 1}
{"v": 1	"t": 2228676	"P": 956.75	"F": 1	"C": 47.285	"D": 3282	"sn": 54091930088003	"file": "/data/device_log/data0000.out"}
{"v": 1	"t": 2228697	"P": 950.25	"F": 1}
{"v": 1	"t": 2228717	"P": 963.75	"F": 1}
{"v": 1	"t": 2228739	"P": 956.75	"F": 1}
{"v": 1	"t": 2228760	"P": 961.5	"F": 1}
{"v": 1	"t": 2228780	"P": 950.5	"F": 1}
{"v": 1	"t": 2228800	"P": 949.0	"F": 1}
{"v": 1	"t": 2228821	"P": 963.0	"F": 1}
{"v": 1	"t": 2228841	"P": 954.75	"F": 1}
{"v": 1	"t": 2228861	"P": 948.0	"F": 1}
{"v": 1	"t": 2228882	"P": 952.5	"F": 1}
{"v": 1	"t": 2228902	"P": 964.0	"F": 1}
{"v": 1	"t": 2228922	"P": 954.25	"F": 1}
{"v": 1	"t": 2228943	"P": 946.75	"F": 1}
{"v": 1	"t": 2228963	"P": 956.75	"F": 1}
{"v": 1	"t": 2228983	"P": 961.75	"F": 1}
{"v": 1	"t": 2229004	"P": 951.25	"F": 1}
{"v": 1	"t": 2229024	"P": 946.5	"F": 1}
{"v": 1	"t": 2229044	"P": 963.5	"F": 1}
{"v": 1	"t": 2229065	"P": 957.0	"F": 1}
{"v": 1	"t": 2229085	"P": 948.0	"F": 1}
{"v": 1	"t": 2229106	"P": 954.0	"F": 1}
{"v": 1	"t": 2229126	"P": 964.5	"F": 1}
{"v": 1	"t": 2229146	"P": 952.5	"F": 1}
{"v": 1	"t": 2229167	"P": 945.0	"F": 1}
{"v": 1	"t": 2229187	"P": 957.5	"F": 1}
{"v": 1	"t": 2229207	"P": 963.5	"F": 1}
{"v": 1	"t": 2229227	"P": 952.5	"F": 1}
{"v": 1	"t": 2229248	"P": 945.75	"F": 1}
{"v": 1	"t": 2229268	"P": 958.25	"F": 1}
{"v": 1	"t": 2229288	"P": 960.0	"F": 1}
{"v": 1	"t": 2229309	"P": 952.0	"F": 1}
{"v": 1	"t": 2229329	"P": 946.0	"F": 1}
{"v": 1	"t": 2229349	"P": 960.5	"F": 1}
{"v": 1	"t": 2229370	"P": 958.25	"F": 1}
{"v": 1	"t": 2229390	"P": 948.5	"F": 1}
{"v": 1	"t": 2229410	"P": 948.0	"F": 1}
{"v": 1	"t": 2229431	"P": 962.75	"F": 1}
{"v": 1	"t": 2229451	"P": 958.5	"F": 1}
{"v": 1	"t": 2229471	"P": 949.0	"F": 1}
{"v": 1	"t": 2229492	"P": 951.25	"F": 1}
{"v": 1	"t": 2229512	"P": 963.0	"F": 1}
{"v": 1	"t": 2229532	"P": 955.75	"F": 1}
{"v": 1	"t": 2229553	"P": 947.75	"F": 1}
{"v": 1	"t": 2229573	"P": 951.75	"F": 1}
{"v": 1	"t": 2229593	"P": 963.0	"F": 1}
{"v": 1	"t": 2229614	"P": 954.75	"F": 1}
{"v": 1	"t": 2229634	"P": 946.5	"F": 1}
{"v": 1	"t": 2229654	"P": 957.25	"F": 1}
{"v": 1	"t": 2229675	"P": 961.25	"F": 1}
{"v": 1	"t": 2229695	"P": 951.25	"F": 1	"C": 47.29	"D": 3282	"sn": 54091930088003	"file": "/data/device_log/data0000.out"	"CO2": 5049.697265625	"Tp": 26.514076232910156	"H": 22.032917022705078}
{"v": 1	"t": 2229716	"P": 954.75	"F": 1}
{"v": 1	"t": 2229736	"P": 954.75	"F": 1}
{"v": 1	"t": 2229759	"P": 947.25	"F": 1}
{"v": 1	"t": 2229779	"P": 961.5	"F": 1}
{"v": 1	"t": 2229800	"P": 958.25	"F": 1}
{"v": 1	"t": 2229820	"P": 948.75	"F": 1}
{"v": 1	"t": 2229841	"P": 963.25	"F": 1}
{"v": 1	"t": 2229861	"P": 955.5	"F": 1}
{"v": 1	"t": 2229881	"P": 947.0	"F": 1}
{"v": 1	"t": 2229902	"P": 955.75	"F": 1}
{"v": 1	"t": 2229922	"P": 961.25	"F": 1}
{"v": 1	"t": 2229943	"P": 951.25	"F": 1}
{"v": 1	"t": 2229963	"P": 948.25	"F": 1}
{"v": 1	"t": 2229983	"P": 964.5	"F": 1}
{"v": 1	"t": 2230004	"P": 956.0	"F": 1}
{"v": 1	"t": 2230024	"P": 948.5	"F": 1}
{"v": 1	"t": 2230044	"P": 964.0	"F": 1}
{"v": 1	"t": 2230065	"P": 957.75	"F": 1}
{"v": 1	"t": 2230085	"P": 948.0	"F": 1}
{"v": 1	"t": 2230106	"P": 956.0	"F": 1}
{"v": 1	"t": 2230126	"P": 964.5	"F": 1}
{"v": 1	"t": 2230146	"P": 957.5	"F": 1}
{"v": 1	"t": 2230167	"P": 951.0	"F": 1}
{"v": 1	"t": 2230187	"P": 959.0	"F": 1}
{"v": 1	"t": 2230207	"P": 964.0	"F": 1}
{"v": 1	"t": 2230228	"P": 953.75	"F": 1}
{"v": 1	"t": 2230248	"P": 951.25	"F": 1}
{"v": 1	"t": 2230268	"P": 962.75	"F": 1}
{"v": 1	"t": 2230289	"P": 960.0	"F": 1}
{"v": 1	"t": 2230309	"P": 950.5	"F": 1}
{"v": 1	"t": 2230329	"P": 952.25	"F": 1}
{"v": 1	"t": 2230350	"P": 966.75	"F": 1}
{"v": 1	"t": 2230370	"P": 958.0	"F": 1}
{"v": 1	"t": 2230390	"P": 949.0	"F": 1}
{"v": 1	"t": 2230410	"P": 952.75	"F": 1}
{"v": 1	"t": 2230431	"P": 964.75	"F": 1}
{"v": 1	"t": 2230451	"P": 954.75	"F": 1}
{"v": 1	"t": 2230471	"P": 947.75	"F": 1}
{"v": 1	"t": 2230492	"P": 955.75	"F": 1}
{"v": 1	"t": 2230512	"P": 961.0	"F": 1}
{"v": 1	"t": 2230532	"P": 952.75	"F": 1}
{"v": 1	"t": 2230553	"P": 945.25	"F": 1}
{"v": 1	"t": 2230573	"P": 956.5	"F": 1}
{"v": 1	"t": 2230593	"P": 960.25	"F": 1}
{"v": 1	"t": 2230614	"P": 952.5	"F": 1}
{"v": 1	"t": 2230634	"P": 946.5	"F": 1}
{"v": 1	"t": 2230654	"P": 960.5	"F": 1}
{"v": 1	"t": 2230675	"P": 960.75	"F": 1}
{"v": 1	"t": 2230695	"P": 951.0	"F": 1}
{"v": 1	"t": 2230715	"P": 946.0	"F": 1	"C": 47.29	"D": 3282	"sn": 54091930088003	"file": "/data/device_log/data0000.out"	"CO2": 5046.76025390625	"Tp": 26.514076232910156	"H": 22.032917022705078}
{"v": 1	"t": 2230737	"P": 948.75	"F": 1}
{"v": 1	"t": 2230757	"P": 964.0	"F": 1}
{"v": 1	"t": 2230778	"P": 962.5	"F": 1}
{"v": 1	"t": 2230799	"P": 955.75	"F": 1}
{"v": 1	"t": 2230819	"P": 946.0	"F": 1}
{"v": 1	"t": 2230839	"P": 960.0	"F": 1}
{"v": 1	"t": 2230860	"P": 958.75	"F": 1}
{"v": 1	"t": 2230880	"P": 950.5	"F": 1}
{"v": 1	"t": 2230901	"P": 954.75	"F": 1}
{"v": 1	"t": 2230921	"P": 963.25	"F": 1}
{"v": 1	"t": 2230941	"P": 953.0	"F": 1}
{"v": 1	"t": 2230962	"P": 945.75	"F": 1}
{"v": 1	"t": 2230982	"P": 961.75	"F": 1}
{"v": 1	"t": 2231002	"P": 959.0	"F": 1}
{"v": 1	"t": 2231023	"P": 949.25	"F": 1}
{"v": 1	"t": 2231043	"P": 947.75	"F": 1}
{"v": 1	"t": 2231063	"P": 962.75	"F": 1}
{"v": 1	"t": 2231084	"P": 958.5	"F": 1}
{"v": 1	"t": 2231104	"P": 948.5	"F": 1}
{"v": 1	"t": 2231124	"P": 949.5	"F": 1}
{"v": 1	"t": 2231145	"P": 962.75	"F": 1}
{"v": 1	"t": 2231165	"P": 955.75	"F": 1}
{"v": 1	"t": 2231185	"P": 946.0	"F": 1}
{"v": 1	"t": 2231205	"P": 951.0	"F": 1}
{"v": 1	"t": 2231226	"P": 963.0	"F": 1}
{"v": 1	"t": 2231246	"P": 955.0	"F": 1}
{"v": 1	"t": 2231266	"P": 946.25	"F": 1}
{"v": 1	"t": 2231287	"P": 953.0	"F": 1}
{"v": 1	"t": 2231307	"P": 964.75	"F": 1}
{"v": 1	"t": 2231327	"P": 954.75	"F": 1}
{"v": 1	"t": 2231348	"P": 946.75	"F": 1}
{"v": 1	"t": 2231368	"P": 953.75	"F": 1}
{"v": 1	"t": 2231388	"P": 962.75	"F": 1}
{"v": 1	"t": 2231409	"P": 953.25	"F": 1}
{"v": 1	"t": 2231429	"P": 944.25	"F": 1}
{"v": 1	"t": 2231449	"P": 956.0	"F": 1}
{"v": 1	"t": 2231470	"P": 959.25	"F": 1}
{"v": 1	"t": 2231490	"P": 949.0	"F": 1}
{"v": 1	"t": 2231510	"P": 951.75	"F": 1}
{"v": 1	"t": 2231531	"P": 963.25	"F": 1}
{"v": 1	"t": 2231551	"P": 954.5	"F": 1}
{"v": 1	"t": 2231571	"P": 947.5	"F": 1}
{"v": 1	"t": 2231592	"P": 956.25	"F": 1}
{"v": 1	"t": 2231612	"P": 962.75	"F": 1}
{"v": 1	"t": 2231632	"P": 953.75	"F": 1}
{"v": 1	"t": 2231653	"P": 945.5	"F": 1}
{"v": 1	"t": 2231673	"P": 958.0	"F": 1}
{"v": 1	"t": 2231693	"P": 961.25	"F": 1}
{"v": 1	"t": 2231714	"P": 953.25	"F": 1}
{"v": 1	"t": 2231734	"P": 945.75	"F": 1	"C": 47.31	"D": 3282	"sn": 54091930088003	"file": "/data/device_log/data0000.out"}
{"v": 1	"t": 2231755	"P": 959.25	"F": 1}
{"v": 1	"t": 2231775	"P": 955.75	"F": 1}
{"v": 1	"t": 2231797	"P": 960.5	"F": 1}
{"v": 1	"t": 2231817	"P": 959.25	"F": 1}
{"v": 1	"t": 2231838	"P": 951.5	"F": 1}
{"v": 1	"t": 2231858	"P": 948.25	"F": 1}
{"v": 1	"t": 2231878	"P": 964.0	"F": 1}
{"v": 1	"t": 2231898	"P": 957.25	"F": 1}
{"v": 1	"t": 2231919	"P": 951.25	"F": 1}
{"v": 1	"t": 2231939	"P": 946.5	"F": 1}
{"v": 1	"t": 2231960	"P": 962.5	"F": 1}
{"v": 1	"t": 2231980	"P": 958.25	"F": 1}
{"v": 1	"t": 2232000	"P": 947.75	"F": 1}
{"v": 1	"t": 2232021	"P": 957.25	"F": 1}
{"v": 1	"t": 2232041	"P": 962.75	"F": 1}
{"v": 1	"t": 2232061	"P": 953.5	"F": 1}
{"v": 1	"t": 2232082	"P": 949.5	"F": 1}
{"v": 1	"t": 2232102	"P": 963.5	"F": 1}
{"v": 1	"t": 2232122	"P": 957.75	"F": 1}
{"v": 1	"t": 2232143	"P": 951.0	"F": 1}
{"v": 1	"t": 2232163	"P": 952.25	"F": 1}
{"v": 1	"t": 2232183	"P": 966.75	"F": 1}
{"v": 1	"t": 2232204	"P": 957.75	"F": 1}
{"v": 1	"t": 2232224	"P": 949.25	"F": 1}
{"v": 1	"t": 2232244	"P": 955.5	"F": 1}
{"v": 1	"t": 2232265	"P": 964.0	"F": 1}
{"v": 1	"t": 2232285	"P": 955.0	"F": 1}
{"v": 1	"t": 2232305	"P": 948.0	"F": 1}
{"v": 1	"t": 2232326	"P": 958.25	"F": 1}
{"v": 1	"t": 2232346	"P": 965.0	"F": 1}
{"v": 1	"t": 2232366	"P": 951.0	"F": 1}
{"v": 1	"t": 2232387	"P": 944.75	"F": 1}
{"v": 1	"t": 2232407	"P": 958.5	"F": 1}
{"v": 1	"t": 2232427	"P": 961.75	"F": 1}
{"v": 1	"t": 2232447	"P": 951.0	"F": 1}
{"v": 1	"t": 2232468	"P": 946.25	"F": 1}
{"v": 1	"t": 2232488	"P": 959.0	"F": 1}
{"v": 1	"t": 2232508	"P": 962.5	"F": 1}
{"v": 1	"t": 2232529	"P": 950.0	"F": 1}
{"v": 1	"t": 2232549	"P": 947.25	"F": 1}
{"v": 1	"t": 2232569	"P": 962.5	"F": 1}
{"v": 1	"t": 2232590	"P": 961.25	"F": 1}
{"v": 1	"t": 2232610	"P": 950.5	"F": 1}
{"v": 1	"t": 2232630	"P": 945.0	"F": 1}
{"v": 1	"t": 2232651	"P": 962.5	"F": 1}
{"v": 1	"t": 2232671	"P": 955.5	"F": 1}
{"v": 1	"t": 2232691	"P": 947.25	"F": 1}
{"v": 1	"t": 2232712	"P": 954.25	"F": 1}
{"v": 1	"t": 2232732	"P": 962.75	"F": 1}
{"v": 1	"t": 2232752	"P": 952.25	"F": 1	"C": 47.285	"D": 3282	"sn": 54091930088003	"file": "/data/device_log/data0000.out"	"CO2": 5045.64794921875	"Tp": 26.514076232910156	"H": 22.032917022705078}
{"v": 1	"t": 2232774	"P": 952.0	"F": 1}
{"v": 1	"t": 2232794	"P": 949.0	"F": 1}
{"v": 1	"t": 2232815	"P": 946.0	"F": 1}
{"v": 1	"t": 2232836	"P": 962.0	"F": 1}
{"v": 1	"t": 2232856	"P": 959.25	"F": 1}
{"v": 1	"t": 2232876	"P": 948.75	"F": 1}
{"v": 1	"t": 2232897	"P": 944.75	"F": 1}
{"v": 1	"t": 2232917	"P": 965.0	"F": 1}
{"v": 1	"t": 2232937	"P": 956.25	"F": 1}
{"v": 1	"t": 2232958	"P": 948.25	"F": 1}
{"v": 1	"t": 2232978	"P": 951.75	"F": 1}
{"v": 1	"t": 2232998	"P": 964.25	"F": 1}
{"v": 1	"t": 2233019	"P": 954.75	"F": 1}
{"v": 1	"t": 2233039	"P": 946.25	"F": 1}
{"v": 1	"t": 2233059	"P": 954.0	"F": 1}
{"v": 1	"t": 2233080	"P": 964.75	"F": 1}
{"v": 1	"t": 2233100	"P": 955.0	"F": 1}
{"v": 1	"t": 2233120	"P": 946.25	"F": 1}
{"v": 1	"t": 2233141	"P": 957.25	"F": 1}
{"v": 1	"t": 2233161	"P": 961.75	"F": 1}
{"v": 1	"t": 2233181	"P": 953.0	"F": 1}
{"v": 1	"t": 2233202	"P": 945.5	"F": 1}
{"v": 1	"t": 2233222	"P": 960.25	"F": 1}
{"v": 1	"t": 2233242	"P": 959.5	"F": 1}
{"v": 1	"t": 2233263	"P": 950.0	"F": 1}
{"v": 1	"t": 2233283	"P": 948.0	"F": 1}
{"v": 1	"t": 2233303	"P": 963.0	"F": 1}
{"v": 1	"t": 2233324	"P": 957.5	"F": 1}
{"v": 1	"t": 2233344	"P": 946.75	"F": 1}
{"v": 1	"t": 2233364	"P": 949.0	"F": 1}
{"v": 1	"t": 2233385	"P": 963.0	"F": 1}
{"v": 1	"t": 2233405	"P": 953.5	"F": 1}
{"v": 1	"t": 2233425	"P": 947.0	"F": 1}
{"v": 1	"t": 2233446	"P": 962.5	"F": 1}
{"v": 1	"t": 2233466	"P": 958.25	"F": 1}
{"v": 1	"t": 2233487	"P": 948.0	"F": 1}
{"v": 1	"t": 2233507	"P": 958.5	"F": 1}
{"v": 1	"t": 2233528	"P": 950.75	"F": 1}
{"v": 1	"t": 2233548	"P": 948.0	"F": 1}
{"v": 1	"t": 2233568	"P": 964.5	"F": 1}
{"v": 1	"t": 2233589	"P": 957.75	"F": 1}
{"v": 1	"t": 2233609	"P": 949.5	"F": 1}
{"v": 1	"t": 2233629	"P": 949.75	"F": 1}
{"v": 1	"t": 2233650	"P": 963.5	"F": 1}
{"v": 1	"t": 2233670	"P": 956.75	"F": 1}
{"v": 1	"t": 2233690	"P": 946.5	"F": 1}
{"v": 1	"t": 2233710	"P": 952.75	"F": 1}
{"v": 1	"t": 2233731	"P": 966.0	"F": 1}
{"v": 1	"t": 2233751	"P": 954.75	"F": 1}
{"v": 1	"t": 2233771	"P": 946.75	"F": 1	"C": 47.335	"D": 3281	"sn": 54091930088003	"file": "/data/device_log/data0000.out"}
{"v": 1	"t": 2233792	"P": 959.25	"F": 1}
{"v": 1	"t": 2233812	"P": 958.5	"F": 1}
{"v": 1	"t": 2233834	"P": 961.5	"F": 1}
{"v": 1	"t": 2233855	"P": 959.0	"F": 1}
{"v": 1	"t": 2233875	"P": 950.5	"F": 1}
{"v": 1	"t": 2233895	"P": 947.75	"F": 1}
{"v": 1	"t": 2233916	"P": 961.75	"F": 1}
{"v": 1	"t": 2233936	"P": 960.0	"F": 1}
{"v": 1	"t": 2233956	"P": 950.75	"F": 1}
{"v": 1	"t": 2233977	"P": 952.5	"F": 1}
{"v": 1	"t": 2233997	"P": 966.5	"F": 1}
{"v": 1	"t": 2234017	"P": 959.75	"F": 1}
{"v": 1	"t": 2234038	"P": 949.0	"F": 1}
{"v": 1	"t": 2234058	"P": 955.25	"F": 1}
{"v": 1	"t": 2234078	"P": 965.75	"F": 1}
{"v": 1	"t": 2234099	"P": 957.5	"F": 1}
{"v": 1	"t": 2234119	"P": 950.0	"F": 1}
{"v": 1	"t": 2234139	"P": 960.5	"F": 1}
{"v": 1	"t": 2234160	"P": 961.75	"F": 1}
{"v": 1	"t": 2234180	"P": 952.75	"F": 1}
{"v": 1	"t": 2234200	"P": 950.75	"F": 1}
{"v": 1	"t": 2234221	"P": 963.25	"F": 1}
{"v": 1	"t": 2234241	"P": 960.5	"F": 1}
{"v": 1	"t": 2234261	"P": 950.75	"F": 1}
{"v": 1	"t": 2234282	"P": 955.0	"F": 1}
{"v": 1	"t": 2234302	"P": 964.25	"F": 1}
{"v": 1	"t": 2234322	"P": 954.75	"F": 1}
{"v": 1	"t": 2234343	"P": 946.0	"F": 1}
{"v": 1	"t": 2234363	"P": 955.0	"F": 1}
{"v": 1	"t": 2234383	"P": 963.75	"F": 1}
{"v": 1	"t": 2234404	"P": 954.25	"F": 1}
{"v": 1	"t": 2234424	"P": 945.75	"F": 1}
{"v": 1	"t": 2234444	"P": 958.25	"F": 1}
{"v": 1	"t": 2234465	"P": 962.75	"F": 1}
{"v": 1	"t": 2234485	"P": 952.5	"F": 1}
{"v": 1	"t": 2234505	"P": 944.25	"F": 1}
{"v": 1	"t": 2234526	"P": 959.75	"F": 1}
{"v": 1	"t": 2234546	"P": 959.25	"F": 1}
{"v": 1	"t": 2234566	"P": 951.5	"F": 1}
{"v": 1	"t": 2234587	"P": 946.75	"F": 1}
{"v": 1	"t": 2234607	"P": 961.25	"F": 1}
{"v": 1	"t": 2234627	"P": 958.5	"F": 1}
{"v": 1	"t": 2234648	"P": 949.75	"F": 1}
{"v": 1	"t": 2234668	"P": 951.5	"F": 1}
{"v": 1	"t": 2234688	"P": 963.5	"F": 1}
{"v": 1	"t": 2234709	"P": 956.5	"F": 1}
{"v": 1	"t": 2234729	"P": 945.75	"F": 1}
{"v": 1	"t": 2234749	"P": 953.25	"F": 1}
{"v": 1	"t": 2234770	"P": 962.5	"F": 1}
{"v": 1	"t": 2234790	"P": 952.25	"F": 1	"C": 47.365	"D": 3281	"sn": 54091930088003	"file": "/data/device_log/data0000.out"	"CO2": 5041.44775390625	"Tp": 26.53009796142578	"H": 22.03305435180664}
{"v": 1	"t": 2234811	"P": 950.25	"F": 1}
{"v": 1	"t": 2234832	"P": 951.75	"F": 1}
{"v": 1	"t": 2234854	"P": 945.5	"F": 1}
{"v": 1	"t": 2234874	"P": 957.5	"F": 1}
{"v": 1	"t": 2234895	"P": 962.0	"F": 1}
{"v": 1	"t": 2234915	"P": 950.25	"F": 1}
{"v": 1	"t": 2234935	"P": 947.75	"F": 1}
{"v": 1	"t": 2234956	"P": 964.0	"F": 1}
{"v": 1	"t": 2234976	"P": 957.0	"F": 1}
{"v": 1	"t": 2234996	"P": 948.5	"F": 1}
{"v": 1	"t": 2235017	"P": 952.75	"F": 1}
{"v": 1	"t": 2235037	"P": 962.5	"F": 1}
{"v": 1	"t": 2235058	"P": 952.75	"F": 1}
{"v": 1	"t": 2235078	"P": 948.25	"F": 1}
{"v": 1	"t": 2235098	"P": 964.0	"F": 1}
{"v": 1	"t": 2235119	"P": 958.75	"F": 1}
{"v": 1	"t": 2235139	"P": 949.0	"F": 1}
{"v": 1	"t": 2235159	"P": 946.75	"F": 1}
{"v": 1	"t": 2235179	"P": 964.75	"F": 1}
{"v": 1	"t": 2235200	"P": 956.5	"F": 1}
{"v": 1	"t": 2235220	"P": 947.0	"F": 1}
{"v": 1	"t": 2235240	"P": 949.25	"F": 1}
{"v": 1	"t": 2235261	"P": 965.0	"F": 1}
{"v": 1	"t": 2235281	"P": 956.75	"F": 1}
{"v": 1	"t": 2235301	"P": 948.0	"F": 1}
{"v": 1	"t": 2235322	"P": 951.0	"F": 1}
{"v": 1	"t": 2235342	"P": 965.0	"F": 1}
{"v": 1	"t": 2235362	"P": 953.25	"F": 1}
{"v": 1	"t": 2235383	"P": 948.0	"F": 1}
{"v": 1	"t": 2235403	"P": 962.5	"F": 1}
{"v": 1	"t": 2235424	"P": 951.0	"F": 1}
{"v": 1	"t": 2235444	"P": 947.75	"F": 1}
{"v": 1	"t": 2235464	"P": 961.0	"F": 1}
{"v": 1	"t": 2235485	"P": 957.25	"F": 1}
{"v": 1	"t": 2235505	"P": 949.25	"F": 1}
{"v": 1	"t": 2235525	"P": 948.75	"F": 1}
{"v": 1	"t": 2235546	"P": 964.5	"F": 1}
{"v": 1	"t": 2235566	"P": 957.5	"F": 1}
{"v": 1	"t": 2235586	"P": 947.75	"F": 1}
{"v": 1	"t": 2235607	"P": 951.5	"F": 1}
{"v": 1	"t": 2235627	"P": 965.25	"F": 1}
{"v": 1	"t": 2235647	"P": 956.5	"F": 1}
{"v": 1	"t": 2235668	"P": 948.0	"F": 1}
{"v": 1	"t": 2235688	"P": 954.0	"F": 1}
{"v": 1	"t": 2235708	"P": 962.75	"F": 1}
{"v": 1	"t": 2235729	"P": 955.25	"F": 1}
{"v": 1	"t": 2235749	"P": 945.5	"F": 1}
{"v": 1	"t": 2235769	"P": 959.5	"F": 1}
{"v": 1	"t": 2235790	"P": 960.0	"F": 1}
{"v": 1	"t": 2235810	"P": 952.0	"F": 1	"C": 47.275	"D": 3281	"sn": 54091930088003	"file": "/data/device_log/data0000.out"}
{"v": 1	"t": 2235831	"P": 953.25	"F": 1}
{"v": 1	"t": 2235851	"P": 954.75	"F": 1}
{"v": 1	"t": 2235873	"P": 958.5	"F": 1}
{"v": 1	"t": 2235893	"P": 962.5	"F": 1}
{"v": 1	"t": 2235914	"P": 951.25	"F": 1}
{"v": 1	"t": 2235934	"P": 956.25	"F": 1}
{"v": 1	"t": 2235955	"P": 961.75	"F": 1}
{"v": 1	"t": 2235975	"P": 956.25	"F": 1}
{"v": 1	"t": 2235996	"P": 956.5	"F": 1}
{"v": 1	"t": 2236016	"P": 962.25	"F": 1}
{"v": 1	"t": 2236036	"P": 955.5	"F": 1}
{"v": 1	"t": 2236057	"P": 948.25	"F": 1}
{"v": 1	"t": 2236077	"P": 958.5	"F": 1}
{"v": 1	"t": 2236097	"P": 963.75	"F": 1}
{"v": 1	"t": 2236118	"P": 954.0	"F": 1}
{"v": 1	"t": 2236138	"P": 950.25	"F": 1}
{"v": 1	"t": 2236158	"P": 964.5	"F": 1}
{"v": 1	"t": 2236179	"P": 961.25	"F": 1}
{"v": 1	"t": 2236199	"P": 955.25	"F": 1}
{"v": 1	"t": 2236219	"P": 950.5	"F": 1}
{"v": 1	"t": 2236239	"P": 964.25	"F": 1}
{"v": 1	"t": 2236260	"P": 957.75	"F": 1}
{"v": 1	"t": 2236280	"P": 949.25	"F": 1}
{"v": 1	"t": 2236300	"P": 950.5	"F": 1}
{"v": 1	"t": 2236321	"P": 965.0	"F": 1}
{"v": 1	"t": 2236341	"P": 955.0	"F": 1}
{"v": 1	"t": 2236361	"P": 946.0	"F": 1}
{"v": 1	"t": 2236382	"P": 956.0	"F": 1}
{"v": 1	"t": 2236402	"P": 961.25	"F": 1}
{"v": 1	"t": 2236422	"P": 951.5	"F": 1}
{"v": 1	"t": 2236443	"P": 946.25	"F": 1}
{"v": 1	"t": 2236463	"P": 962.0	"F": 1}
{"v": 1	"t": 2236484	"P": 958.75	"F": 1}
{"v": 1	"t": 2236504	"P": 947.75	"F": 1}
{"v": 1	"t": 2236525	"P": 959.75	"F": 1}
{"v": 1	"t": 2236545	"P": 949.0	"F": 1}
{"v": 1	"t": 2236566	"P": 963.25	"F": 1}
{"v": 1	"t": 2236586	"P": 955.75	"F": 1}
{"v": 1	"t": 2236606	"P": 945.75	"F": 1}
{"v": 1	"t": 2236627	"P": 954.75	"F": 1}
{"v": 1	"t": 2236647	"P": 962.25	"F": 1}
{"v": 1	"t": 2236667	"P": 953.5	"F": 1}
{"v": 1	"t": 2236688	"P": 943.75	"F": 1}
{"v": 1	"t": 2236708	"P": 958.0	"F": 1}
{"v": 1	"t": 2236728	"P": 960.75	"F": 1}
{"v": 1	"t": 2236749	"P": 950.25	"F": 1}
{"v": 1	"t": 2236769	"P": 945.0	"F": 1}
{"v": 1	"t": 2236789	"P": 960.25	"F": 1}
{"v": 1	"t": 2236810	"P": 959.0	"F": 1}
{"v": 1	"t": 2236830	"P": 950.0	"F": 1	"C": 47.285	"D": 3281	"sn": 54091930088003	"file": "/data/device_log/data0000.out"	"CO2": 5037.068359375	"Tp": 26.53009796142578	"H": 22.03305435180664}
{"v": 1	"t": 2236852	"P": 953.0	"F": 1}
{"v": 1	"t": 2236872	"P": 962.5	"F": 1}
{"v": 1	"t": 2236894	"P": 947.5	"F": 1}
{"v": 1	"t": 2236914	"P": 952.5	"F": 1}
{"v": 1	"t": 2236935	"P": 964.25	"F": 1}
{"v": 1	"t": 2236955	"P": 953.25	"F": 1}
{"v": 1	"t": 2236975	"P": 945.75	"F": 1}
{"v": 1	"t": 2236996	"P": 959.0	"F": 1}
{"v": 1	"t": 2237016	"P": 958.25	"F": 1}
{"v": 1	"t": 2237036	"P": 947.25	"F": 1}
{"v": 1	"t": 2237057	"P": 954.5	"F": 1}
{"v": 1	"t": 2237078	"P": 954.0	"F": 1}
{"v": 1	"t": 2237098	"P": 950.5	"F": 1}
{"v": 1	"t": 2237118	"P": 963.0	"F": 1}
{"v": 1	"t": 2237139	"P": 953.0	"F": 1}
{"v": 1	"t": 2237159	"P": 945.5	"F": 1}
{"v": 1	"t": 2237179	"P": 958.25	"F": 1}
{"v": 1	"t": 2237200	"P": 961.5	"F": 1}
{"v": 1	"t": 2237220	"P": 950.25	"F": 1}
{"v": 1	"t": 2237240	"P": 945.0	"F": 1}
{"v": 1	"t": 2237261	"P": 961.5	"F": 1}
{"v": 1	"t": 2237281	"P": 956.0	"F": 1}
{"v": 1	"t": 2237301	"P": 947.75	"F": 1}
{"v": 1	"t": 2237322	"P": 949.25	"F": 1}
{"v": 1	"t": 2237342	"P": 962.75	"F": 1}
{"v": 1	"t": 2237362	"P": 956.75	"F": 1}
{"v": 1	"t": 2237383	"P": 949.25	"F": 1}
{"v": 1	"t": 2237403	"P": 952.25	"F": 1}
{"v": 1	"t": 2237423	"P": 963.75	"F": 1}
{"v": 1	"t": 2237444	"P": 954.75	"F": 1}
{"v": 1	"t": 2237464	"P": 946.75	"F": 1}
{"v": 1	"t": 2237484	"P": 956.75	"F": 1}
{"v": 1	"t": 2237505	"P": 962.0	"F": 1}
{"v": 1	"t": 2237525	"P": 952.0	"F": 1}
{"v": 1	"t": 2237545	"P": 946.75	"F": 1}
{"v": 1	"t": 2237566	"P": 960.0	"F": 1}
{"v": 1	"t": 2237586	"P": 957.5	"F": 1}
{"v": 1	"t": 2237606	"P": 948.25	"F": 1}
{"v": 1	"t": 2237627	"P": 955.25	"F": 1}
{"v": 1	"t": 2237647	"P": 960.0	"F": 1}
{"v": 1	"t": 2237668	"P": 947.25	"F": 1}
{"v": 1	"t": 2237688	"P": 957.75	"F": 1}
{"v": 1	"t": 2237708	"P": 960.75	"F": 1}
{"v": 1	"t": 2237729	"P": 951.0	"F": 1}
{"v": 1	"t": 2237749	"P": 948.5	"F": 1}
{"v": 1	"t": 2237769	"P": 964.0	"F": 1}
{"v": 1	"t": 2237790	"P": 958.75	"F": 1}
{"v": 1	"t": 2237810	"P": 950.0	"F": 1}
{"v": 1	"t": 2237830	"P": 952.75	"F": 1}
{"v": 1	"t": 2237851	"P": 966.75	"F": 1	"C": 47.355	"D": 3280	"sn": 54091930088003	"file": "/data/device_log/data0000.out"}
{"v": 1	"t": 2237872	"P": 959.5	"F": 1}
{"v": 1	"t": 2237892	"P": 955.75	"F": 1}
{"v": 1	"t": 2237914	"P": 962.0	"F": 1}
{"v": 1	"t": 2237935	"P": 961.75	"F": 1}
{"v": 1	"t": 2237955	"P": 951.5	"F": 1}
{"v": 1	"t": 2237975	"P": 947.75	"F": 1}
{"v": 1	"t": 2237996	"P": 964.0	"F": 1}
{"v": 1	"t": 2238016	"P": 959.0	"F": 1}
{"v": 1	"t": 2238036	"P": 948.5	"F": 1}
{"v": 1	"t": 2238057	"P": 955.5	"F": 1}
{"v": 1	"t": 2238077	"P": 966.75	"F": 1}
{"v": 1	"t": 2238097	"P": 957.25	"F": 1}
{"v": 1	"t": 2238118	"P": 947.75	"F": 1}
{"v": 1	"t": 2238138	"P": 959.75	"F": 1}
{"v": 1	"t": 2238158	"P": 964.5	"F": 1}
{"v": 1	"t": 2238179	"P": 952.75	"F": 1}
{"v": 1	"t": 2238199	"P": 950.5	"F": 1}
{"v": 1	"t": 2238220	"P": 961.0	"F": 1}
{"v": 1	"t": 2238240	"P": 947.5	"F": 1}
{"v": 1	"t": 2238261	"P": 956.5	"F": 1}
{"v": 1	"t": 2238281	"P": 962.75	"F": 1}
{"v": 1	"t": 2238301	"P": 951.75	"F": 1}
{"v": 1	"t": 2238322	"P": 946.25	"F": 1}
{"v": 1	"t": 2238342	"P": 960.5	"F": 1}
{"v": 1	"t": 2238362	"P": 959.5	"F": 1}
{"v": 1	"t": 2238383	"P": 949.5	"F": 1}
{"v": 1	"t": 2238403	"P": 946.5	"F": 1}
{"v": 1	"t": 2238423	"P": 964.25	"F": 1}
{"v": 1	"t": 2238444	"P": 957.25	"F": 1}
{"v": 1	"t": 2238464	"P": 946.5	"F": 1}
{"v": 1	"t": 2238484	"P": 951.5	"F": 1}
{"v": 1	"t": 2238505	"P": 963.75	"F": 1}
{"v": 1	"t": 2238525	"P": 954.0	"F": 1}
{"v": 1	"t": 2238545	"P": 944.75	"F": 1}
{"v": 1	"t": 2238566	"P": 959.0	"F": 1}
{"v": 1	"t": 2238586	"P": 959.5	"F": 1}
{"v": 1	"t": 2238606	"P": 950.0	"F": 1}
{"v": 1	"t": 2238627	"P": 948.25	"F": 1}
{"v": 1	"t": 2238647	"P": 962.75	"F": 1}
{"v": 1	"t": 2238667	"P": 957.25	"F": 1}
{"v": 1	"t": 2238688	"P": 948.0	"F": 1}
{"v": 1	"t": 2238708	"P": 951.0	"F": 1}
{"v": 1	"t": 2238728	"P": 963.0	"F": 1}
{"v": 1	"t": 2238749	"P": 950.0	"F": 1}
{"v": 1	"t": 2238769	"P": 953.5	"F": 1}
{"v": 1	"t": 2238790	"P": 957.25	"F": 1}
{"v": 1	"t": 2238810	"P": 946.5	"F": 1}
{"v": 1	"t": 2238831	"P": 955.25	"F": 1}
{"v": 1	"t": 2238851	"P": 961.75	"F": 1}
{"v": 1	"t": 2238871	"P": 952.25	"F": 1	"C": 47.335	"D": 3280	"sn": 54091930088003	"file": "/data/device_log/data0000.out"	"CO2": 5035.34033203125	"Tp": 26.54344940185547	"H": 22.032928466796875}
{"v": 1	"t": 2238893	"P": 951.0	"F": 1}
{"v": 1	"t": 2238913	"P": 950.25	"F": 1}
{"v": 1	"t": 2238934	"P": 950.0	"F": 1}
{"v": 1	"t": 2238955	"P": 963.25	"F": 1}
{"v": 1	"t": 2238975	"P": 953.5	"F": 1}
{"v": 1	"t": 2238995	"P": 945.5	"F": 1}
{"v": 1	"t": 2239016	"P": 956.25	"F": 1}
{"v": 1	"t": 2239036	"P": 962.0	"F": 1}
{"v": 1	"t": 2239056	"P": 952.25	"F": 1}
{"v": 1	"t": 2239077	"P": 947.75	"F": 1}
{"v": 1	"t": 2239097	"P": 963.5	"F": 1}
{"v": 1	"t": 2239117	"P": 956.5	"F": 1}
{"v": 1	"t": 2239138	"P": 949.25	"F": 1}
{"v": 1	"t": 2239158	"P": 951.5	"F": 1}
{"v": 1	"t": 2239178	"P": 963.25	"F": 1}
{"v": 1	"t": 2239199	"P": 954.5	"F": 1}
{"v": 1	"t": 2239219	"P": 947.0	"F": 1}
{"v": 1	"t": 2239239	"P": 954.75	"F": 1}
{"v": 1	"t": 2239260	"P": 961.25	"F": 1}
{"v": 1	"t": 2239280	"P": 950.75	"F": 1}
{"v": 1	"t": 2239300	"P": 947.5	"F": 1}
{"v": 1	"t": 2239321	"P": 963.25	"F": 1}
{"v": 1	"t": 2239341	"P": 950.0	"F": 1}
{"v": 1	"t": 2239362	"P": 951.0	"F": 1}
{"v": 1	"t": 2239382	"P": 962.0	"F": 1}
{"v": 1	"t": 2239402	"P": 954.0	"F": 1}
{"v": 1	"t": 2239423	"P": 945.5	"F": 1}
{"v": 1	"t": 2239443	"P": 958.5	"F": 1}
{"v": 1	"t": 2239463	"P": 961.75	"F": 1}
{"v": 1	"t": 2239484	"P": 951.0	"F": 1}
{"v": 1	"t": 2239504	"P": 945.75	"F": 1}
{"v": 1	"t": 2239524	"P": 961.25	"F": 1}
{"v": 1	"t": 2239545	"P": 959.5	"F": 1}
{"v": 1	"t": 2239565	"P": 950.0	"F": 1}
{"v": 1	"t": 2239585	"P": 949.75	"F": 1}
{"v": 1	"t": 2239606	"P": 963.0	"F": 1}
{"v": 1	"t": 2239626	"P": 954.5	"F": 1}
{"v": 1	"t": 2239646	"P": 947.0	"F": 1}
{"v": 1	"t": 2239667	"P": 954.0	"F": 1}
{"v": 1	"t": 2239687	"P": 963.0	"F": 1}
{"v": 1	"t": 2239707	"P": 952.5	"F": 1}
{"v": 1	"t": 2239728	"P": 945.5	"F": 1}
{"v": 1	"t": 2239748	"P": 957.25	"F": 1}
{"v": 1	"t": 2239768	"P": 962.25	"F": 1}
{"v": 1	"t": 2239789	"P": 952.75	"F": 1}
{"v": 1	"t": 2239809	"P": 949.5	"F": 1}
{"v": 1	"t": 2239829	"P": 964.0	"F": 1}
{"v": 1	"t": 2239850	"P": 960.25	"F": 1}
{"v": 1	"t": 2239870	"P": 949.75	"F": 1}
{"v": 1	"t": 2239891	"P": 960.0	"F": 1	"C": 47.32	"D": 3280	"sn": 54091930088003	"file": "/data/device_log/data0000.out"}
{"v": 1	"t": 2239911	"P": 958.25	"F": 1}
{"v": 1	"t": 2239932	"P": 952.5	"F": 1}
{"v": 1	"t": 2239954	"P": 959.0	"F": 1}
{"v": 1	"t": 2239975	"P": 959.25	"F": 1}
{"v": 1	"t": 2239995	"P": 952.25	"F": 1}
{"v": 1	"t": 2240016	"P": 965.0	"F": 1}
{"v": 1	"t": 2240036	"P": 955.25	"F": 1}
{"v": 1	"t": 2240057	"P": 954.5	"F": 1}
{"v": 1	"t": 2240077	"P": 965.0	"F": 1}
{"v": 1	"t": 2240097	"P": 954.25	"F": 1}
{"v": 1	"t": 2240118	"P": 951.75	"F": 1}
{"v": 1	"t": 2240138	"P": 963.75	"F": 1}
{"v": 1	"t": 2240158	"P": 959.0	"F": 1}
{"v": 1	"t": 2240179	"P": 950.5	"F": 1}
{"v": 1	"t": 2240199	"P": 948.25	"F": 1}
{"v": 1	"t": 2240219	"P": 961.5	"F": 1}
{"v": 1	"t": 2240240	"P": 957.5	"F": 1}
{"v": 1	"t": 2240260	"P": 947.5	"F": 1}
{"v": 1	"t": 2240280	"P": 948.5	"F": 1}
{"v": 1	"t": 2240301	"P": 964.75	"F": 1}
{"v": 1	"t": 2240321	"P": 957.75	"F": 1}
{"v": 1	"t": 2240341	"P": 948.75	"F": 1}
{"v": 1	"t": 2240362	"P": 950.75	"F": 1}
{"v": 1	"t": 2240382	"P": 963.5	"F": 1}
{"v": 1	"t": 2240402	"P": 956.75	"F": 1}
{"v": 1	"t": 2240423	"P": 947.0	"F": 1}
{"v": 1	"t": 2240443	"P": 955.5	"F": 1}
{"v": 1	"t": 2240463	"P": 962.75	"F": 1}
{"v": 1	"t": 2240484	"P": 952.75	"F": 1}
{"v": 1	"t": 2240504	"P": 947.0	"F": 1}
{"v": 1	"t": 2240524	"P": 960.75	"F": 1}
{"v": 1	"t": 2240545	"P": 960.0	"F": 1}
{"v": 1	"t": 2240565	"P": 948.75	"F": 1}
{"v": 1	"t": 2240586	"P": 951.25	"F": 1}
{"v": 1	"t": 2240606	"P": 959.25	"F": 1}
{"v": 1	"t": 2240626	"P": 946.75	"F": 1}
{"v": 1	"t": 2240647	"P": 953.75	"F": 1}
{"v": 1	"t": 2240667	"P": 963.75	"F": 1}
{"v": 1	"t": 2240687	"P": 953.5	"F": 1}
{"v": 1	"t": 2240708	"P": 946.0	"F": 1}
{"v": 1	"t": 2240728	"P": 957.5	"F": 1}
{"v": 1	"t": 2240748	"P": 960.75	"F": 1}
{"v": 1	"t": 2240769	"P": 949.75	"F": 1}
{"v": 1	"t": 2240789	"P": 945.75	"F": 1}
{"v": 1	"t": 2240809	"P": 960.5	"F": 1}
{"v": 1	"t": 2240830	"P": 958.75	"F": 1}
{"v": 1	"t": 2240850	"P": 951.25	"F": 1}
{"v": 1	"t": 2240870	"P": 948.0	"F": 1}
{"v": 1	"t": 2240891	"P": 962.75	"F": 1}
{"v": 1	"t": 2240911	"P": 957.75	"F": 1	"C": 47.35	"D": 3280	"sn": 54091930088003	"file": "/data/device_log/data0000.out"	"CO2": 5033.7861328125	"Tp": 26.54344940185547	"H": 22.032875061035156}
{"v": 1	"t": 2240933	"P": 951.75	"F": 1}
{"v": 1	"t": 2240953	"P": 950.25	"F": 1}
{"v": 1	"t": 2240975	"P": 951.75	"F": 1}
{"v": 1	"t": 2240995	"P": 946.5	"F": 1}
{"v": 1	"t": 2241016	"P": 961.0	"F": 1}
{"v": 1	"t": 2241036	"P": 958.25	"F": 1}
{"v": 1	"t": 2241056	"P": 951.75	"F": 1}
{"v": 1	"t": 2241077	"P": 950.25	"F": 1}
{"v": 1	"t": 2241097	"P": 962.25	"F": 1}
{"v": 1	"t": 2241117	"P": 955.5	"F": 1}
{"v": 1	"t": 2241138	"P": 946.75	"F": 1}
{"v": 1	"t": 2241158	"P": 960.5	"F": 1}
{"v": 1	"t": 2241179	"P": 952.25	"F": 1}
{"v": 1	"t": 2241199	"P": 945.75	"F": 1}
{"v": 1	"t": 2241219	"P": 962.75	"F": 1}
{"v": 1	"t": 2241240	"P": 959.5	"F": 1}
{"v": 1	"t": 2241260	"P": 949.75	"F": 1}
{"v": 1	"t": 2241280	"P": 948.0	"F": 1}
{"v": 1	"t": 2241301	"P": 963.25	"F": 1}
{"v": 1	"t": 2241321	"P": 958.0	"F": 1}
{"v": 1	"t": 2241341	"P": 950.0	"F": 1}
{"v": 1	"t": 2241362	"P": 949.0	"F": 1}
{"v": 1	"t": 2241382	"P": 964.25	"F": 1}
{"v": 1	"t": 2241402	"P": 957.75	"F": 1}
{"v": 1	"t": 2241423	"P": 947.75	"F": 1}
{"v": 1	"t": 2241443	"P": 951.0	"F": 1}
{"v": 1	"t": 2241463	"P": 964.5	"F": 1}
{"v": 1	"t": 2241484	"P": 956.0	"F": 1}
{"v": 1	"t": 2241504	"P": 944.25	"F": 1}
{"v": 1	"t": 2241524	"P": 955.25	"F": 1}
{"v": 1	"t": 2241545	"P": 962.75	"F": 1}
{"v": 1	"t": 2241565	"P": 952.25	"F": 1}
{"v": 1	"t": 2241585	"P": 946.25	"F": 1}
{"v": 1	"t": 2241606	"P": 963.25	"F": 1}
{"v": 1	"t": 2241626	"P": 958.5	"F": 1}
{"v": 1	"t": 2241646	"P": 947.5	"F": 1}
{"v": 1	"t": 2241667	"P": 951.25	"F": 1}
{"v": 1	"t": 2241687	"P": 964.25	"F": 1}
{"v": 1	"t": 2241708	"P": 955.0	"F": 1}
{"v": 1	"t": 2241728	"P": 954.75	"F": 1}
{"v": 1	"t": 2241748	"P": 964.75	"F": 1}
{"v": 1	"t": 2241769	"P": 954.25	"F": 1}
{"v": 1	"t": 2241789	"P": 950.0	"F": 1}
{"v": 1	"t": 2241809	"P": 958.0	"F": 1}
{"v": 1	"t": 2241830	"P": 965.75	"F": 1}
{"v": 1	"t": 2241850	"P": 952.75	"F": 1}
{"v": 1	"t": 2241870	"P": 949.0	"F": 1}
{"v": 1	"t": 2241891	"P": 962.5	"F": 1}
{"v": 1	"t": 2241911	"P": 962.0	"F": 1}
{"v": 1	"t": 2241931	"P": 952.0	"F": 1	"C": 47.355	"D": 3280	"sn": 54091930088003	"file": "/data/device_log/data0000.out"}
{"v": 1	"t": 2241952	"P": 958.75	"F": 1}
{"v": 1	"t": 2241972	"P": 957.75	"F": 1}
{"v": 1	"t": 2241994	"P": 960.5	"F": 1}
{"v": 1	"t": 2242015	"P": 961.75	"F": 1}
{"v": 1	"t": 2242035	"P": 953.25	"F": 1}
{"v": 1	"t": 2242055	"P": 951.5	"F": 1}
{"v": 1	"t": 2242076	"P": 965.5	"F": 1}
{"v": 1	"t": 2242096	"P": 958.25	"F": 1}
{"v": 1	"t": 2242116	"P": 947.25	"F": 1}
{"v": 1	"t": 2242137	"P": 957.75	"F": 1}
{"v": 1	"t": 2242157	"P": 959.75	"F": 1}
{"v": 1	"t": 2242178	"P": 951.25	"F": 1}
{"v": 1	"t": 2242198	"P": 947.0	"F": 1}
{"v": 1	"t": 2242218	"P": 962.5	"F": 1}
{"v": 1	"t": 2242239	"P": 958.5	"F": 1}
{"v": 1	"t": 2242259	"P": 948.75	"F": 1}
{"v": 1	"t": 2242280	"P": 961.75	"F": 1}
{"v": 1	"t": 2242300	"P": 954.0	"F": 1}
{"v": 1	"t": 2242320	"P": 946.75	"F": 1}
{"v": 1	"t": 2242341	"P": 961.0	"F": 1}
{"v": 1	"t": 2242361	"P": 960.25	"F": 1}
{"v": 1	"t": 2242381	"P": 950.25	"F": 1}
{"v": 1	"t": 2242402	"P": 949.0	"F": 1}
{"v": 1	"t": 2242422	"P": 961.75	"F": 1}
{"v": 1	"t": 2242442	"P": 960.75	"F": 1}
{"v": 1	"t": 2242463	"P": 947.25	"F": 1}
{"v": 1	"t": 2242483	"P": 949.75	"F": 1}
{"v": 1	"t": 2242503	"P": 964.0	"F": 1}
{"v": 1	"t": 2242524	"P": 958.0	"F": 1}
{"v": 1	"t": 2242544	"P": 948.0	"F": 1}
{"v": 1	"t": 2242564	"P": 952.25	"F": 1}
{"v": 1	"t": 2242585	"P": 963.0	"F": 1}
{"v": 1	"t": 2242605	"P": 953.0	"F": 1}
{"v": 1	"t": 2242625	"P": 948.0	"F": 1}
{"v": 1	"t": 2242646	"P": 960.25	"F": 1}
{"v": 1	"t": 2242666	"P": 960.0	"F": 1}
{"v": 1	"t": 2242686	"P": 950.0	"F": 1}
{"v": 1	"t": 2242707	"P": 947.75	"F": 1}
{"v": 1	"t": 2242727	"P": 964.25	"F": 1}
{"v": 1	"t": 2242747	"P": 956.25	"F": 1}
{"v": 1	"t": 2242768	"P": 948.0	"F": 1}
{"v": 1	"t": 2242788	"P": 952.75	"F": 1}
{"v": 1	"t": 2242808	"P": 963.75	"F": 1}
{"v": 1	"t": 2242829	"P": 949.5	"F": 1}
{"v": 1	"t": 2242849	"P": 958.25	"F": 1}
{"v": 1	"t": 2242870	"P": 959.0	"F": 1}
{"v": 1	"t": 2242890	"P": 949.25	"F": 1}
{"v": 1	"t": 2242910	"P": 946.0	"F": 1}
{"v": 1	"t": 2242931	"P": 964.25	"F": 1}
{"v": 1	"t": 2242951	"P": 959.25	"F": 1	"C": 47.35	"D": 3280	"sn": 54091930088003	"file": "/data/device_log/data0000.out"	"CO2": 5034.6357421875	"Tp": 26.57282257080078	"H": 22.033113479614258}
{"v": 1	"t": 2242973	"P": 949.5	"F": 1}
{"v": 1	"t": 2242993	"P": 956.5	"F": 1}
{"v": 1	"t": 2243015	"P": 954.25	"F": 1}
{"v": 1	"t": 2243035	"P": 945.75	"F": 1}
{"v": 1	"t": 2243056	"P": 959.25	"F": 1}
{"v": 1	"t": 2243076	"P": 959.75	"F": 1}
{"v": 1	"t": 2243096	"P": 950.75	"F": 1}
{"v": 1	"t": 2243117	"P": 947.75	"F": 1}
{"v": 1	"t": 2243137	"P": 963.5	"F": 1}
{"v": 1	"t": 2243157	"P": 959.0	"F": 1}
{"v": 1	"t": 2243178	"P": 948.75	"F": 1}
{"v": 1	"t": 2243198	"P": 953.5	"F": 1}
{"v": 1	"t": 2243218	"P": 965.5	"F": 1}
{"v": 1	"t": 2243239	"P": 954.0	"F": 1}
{"v": 1	"t": 2243259	"P": 946.0	"F": 1}
{"v": 1	"t": 2243279	"P": 957.75	"F": 1}
{"v": 1	"t": 2243300	"P": 960.5	"F": 1}
{"v": 1	"t": 2243320	"P": 951.25	"F": 1}
{"v": 1	"t": 2243340	"P": 948.0	"F": 1}
{"v": 1	"t": 2243361	"P": 961.25	"F": 1}
{"v": 1	"t": 2243381	"P": 951.5	"F": 1}
{"v": 1	"t": 2243402	"P": 953.5	"F": 1}
{"v": 1	"t": 2243422	"P": 959.25	"F": 1}
{"v": 1	"t": 2243443	"P": 948.25	"F": 1}
{"v": 1	"t": 2243463	"P": 961.75	"F": 1}
{"v": 1	"t": 2243484	"P": 952.5	"F": 1}
{"v": 1	"t": 2243504	"P": 954.25	"F": 1}
{"v": 1	"t": 2243525	"P": 960.25	"F": 1}
{"v": 1	"t": 2243545	"P": 951.0	"F": 1}
{"v": 1	"t": 2243566	"P": 953.0	"F": 1}
{"v": 1	"t": 2243586	"P": 962.75	"F": 1}
{"v": 1	"t": 2243606	"P": 955.25	"F": 1}
{"v": 1	"t": 2243626	"P": 946.0	"F": 1}
{"v": 1	"t": 2243647	"P": 957.0	"F": 1}
{"v": 1	"t": 2243667	"P": 962.75	"F": 1}
{"v": 1	"t": 2243687	"P": 954.25	"F": 1}
{"v": 1	"t": 2243708	"P": 948.75	"F": 1}
{"v": 1	"t": 2243728	"P": 959.75	"F": 1}
{"v": 1	"t": 2243748	"P": 961.5	"F": 1}
{"v": 1	"t": 2243769	"P": 953.75	"F": 1}
{"v": 1	"t": 2243789	"P": 951.25	"F": 1}
{"v": 1	"t": 2243809	"P": 963.75	"F": 1}
{"v": 1	"t": 2243830	"P": 960.75	"F": 1}
{"v": 1	"t": 2243850	"P": 951.0	"F": 1}
{"v": 1	"t": 2243870	"P": 950.0	"F": 1}
{"v": 1	"t": 2243891	"P": 966.25	"F": 1}
{"v": 1	"t": 2243911	"P": 957.5	"F": 1}
{"v": 1	"t": 2243931	"P": 950.5	"F": 1}
{"v": 1	"t": 2243952	"P": 955.0	"F": 1}
{"v": 1	"t": 2243972	"P": 966.0	"F": 1	"C": 47.35	"D": 3280	"sn": 54091930088003	"file": "/data/device_log/data0000.out"}
{"v": 1	"t": 2243993	"P": 952.75	"F": 1}
{"v": 1	"t": 2244013	"P": 961.25	"F": 1}
{"v": 1	"t": 2244035	"P": 947.5	"F": 1}
{"v": 1	"t": 2244056	"P": 954.75	"F": 1}
{"v": 1	"t": 2244076	"P": 959.0	"F": 1}
{"v": 1	"t": 2244096	"P": 947.25	"F": 1}
{"v": 1	"t": 2244117	"P": 957.0	"F": 1}
{"v": 1	"t": 2244137	"P": 960.0	"F": 1}
{"v": 1	"t": 2244158	"P": 951.0	"F": 1}
{"v": 1	"t": 2244178	"P": 947.25	"F": 1}
{"v": 1	"t": 2244198	"P": 964.5	"F": 1}
{"v": 1	"t": 2244219	"P": 959.25	"F": 1}
{"v": 1	"t": 2244239	"P": 947.25	"F": 1}
{"v": 1	"t": 2244259	"P": 950.5	"F": 1}
{"v": 1	"t": 2244280	"P": 964.5	"F": 1}
{"v": 1	"t": 2244300	"P": 954.25	"F": 1}
{"v": 1	"t": 2244320	"P": 945.75	"F": 1}
{"v": 1	"t": 2244341	"P": 954.25	"F": 1}
{"v": 1	"t": 2244361	"P": 963.25	"F": 1}
{"v": 1	"t": 2244381	"P": 952.75	"F": 1}
{"v": 1	"t": 2244402	"P": 945.75	"F": 1}
{"v": 1	"t": 2244422	"P": 958.25	"F": 1}
{"v": 1	"t": 2244442	"P": 961.5	"F": 1}
{"v": 1	"t": 2244463	"P": 953.75	"F": 1}
{"v": 1	"t": 2244483	"P": 946.5	"F": 1}
{"v": 1	"t": 2244503	"P": 961.0	"F": 1}
{"v": 1	"t": 2244524	"P": 959.0	"F": 1}
{"v": 1	"t": 2244544	"P": 948.5	"F": 1}
{"v": 1	"t": 2244564	"P": 950.0	"F": 1}
{"v": 1	"t": 2244585	"P": 965.75	"F": 1}
{"v": 1	"t": 2244605	"P": 955.0	"F": 1}
{"v": 1	"t": 2244625	"P": 948.0	"F": 1}
{"v": 1	"t": 2244646	"P": 964.25	"F": 1}
{"v": 1	"t": 2244666	"P": 950.75	"F": 1}
{"v": 1	"t": 2244687	"P": 946.25	"F": 1}
{"v": 1	"t": 2244707	"P": 962.75	"F": 1}
{"v": 1	"t": 2244727	"P": 958.5	"F": 1}
{"v": 1	"t": 2244748	"P": 948.25	"F": 1}
{"v": 1	"t": 2244768	"P": 950.75	"F": 1}
{"v": 1	"t": 2244788	"P": 964.75	"F": 1}
{"v": 1	"t": 2244809	"P": 957.0	"F": 1}
{"v": 1	"t": 2244829	"P": 946.5	"F": 1}
{"v": 1	"t": 2244849	"P": 954.5	"F": 1}
{"v": 1	"t": 2244870	"P": 962.0	"F": 1}
{"v": 1	"t": 2244890	"P": 953.25	"F": 1}
{"v": 1	"t": 2244910	"P": 944.75	"F": 1}
{"v": 1	"t": 2244931	"P": 958.75	"F": 1}
{"v": 1	"t": 2244951	"P": 961.25	"F": 1}
{"v": 1	"t": 2244971	"P": 949.0	"F": 1}
{"v": 1	"t": 2244992	"P": 947.0	"F": 1	"C": 47.35	"D": 3280	"sn": 54091930088003	"file": "/data/device_log/data0000.out"	"CO2": 5033.39990234375	"Tp": 26.57282257080078	"H": 22.032934188842773}
{"v": 1	"t": 2245013	"P": 957.75	"F": 1}
{"v": 1	"t": 2245034	"P": 957.5	"F": 1}
{"v": 1	"t": 2245057	"P": 952.0	"F": 1}
{"v": 1	"t": 2245077	"P": 963.25	"F": 1}
{"v": 1	"t": 2245097	"P": 954.0	"F": 1}
{"v": 1	"t": 2245118	"P": 946.75	"F": 1}
{"v": 1	"t": 2245138	"P": 956.75	"F": 1}
{"v": 1	"t": 2245158	"P": 958.5	"F": 1}
{"v": 1	"t": 2245179	"P": 947.0	"F": 1}
{"v": 1	"t": 2245200	"P": 961.0	"F": 1}
{"v": 1	"t": 2245220	"P": 952.75	"F": 1}
{"v": 1	"t": 2245240	"P": 948.25	"F": 1}
{"v": 1	"t": 2245261	"P": 961.0	"F": 1}
{"v": 1	"t": 2245281	"P": 960.0	"F": 1}
{"v": 1	"t": 2245301	"P": 949.75	"F": 1}
{"v": 1	"t": 2245322	"P": 947.25	"F": 1}
{"v": 1	"t": 2245342	"P": 963.25	"F": 1}
{"v": 1	"t": 2245362	"P": 958.5	"F": 1}
{"v": 1	"t": 2245383	"P": 949.75	"F": 1}
{"v": 1	"t": 2245403	"P": 951.0	"F": 1}
{"v": 1	"t": 2245423	"P": 963.0	"F": 1}
{"v": 1	"t": 2245444	"P": 955.75	"F": 1}
{"v": 1	"t": 2245464	"P": 948.5	"F": 1}
{"v": 1	"t": 2245484	"P": 952.5	"F": 1}
{"v": 1	"t": 2245505	"P": 962.5	"F": 1}
{"v": 1	"t": 2245525	"P": 954.75	"F": 1}
{"v": 1	"t": 2245545	"P": 945.75	"F": 1}
{"v": 1	"t": 2245566	"P": 959.5	"F": 1}
{"v": 1	"t": 2245586	"P": 959.5	"F": 1}
{"v": 1	"t": 2245606	"P": 949.75	"F": 1}
{"v": 1	"t": 2245627	"P": 951.25	"F": 1}
{"v": 1	"t": 2245647	"P": 966.25	"F": 1}
{"v": 1	"t": 2245667	"P": 960.5	"F": 1}
{"v": 1	"t": 2245688	"P": 953.0	"F": 1}
{"v": 1	"t": 2245708	"P": 955.0	"F": 1}
{"v": 1	"t": 2245729	"P": 959.0	"F": 1}
{"v": 1	"t": 2245749	"P": 957.75	"F": 1}
{"v": 1	"t": 2245770	"P": 960.5	"F": 1}
{"v": 1	"t": 2245790	"P": 950.25	"F": 1}
{"v": 1	"t": 2245811	"P": 958.25	"F": 1}
{"v": 1	"t": 2245831	"P": 965.75	"F": 1}
{"v": 1	"t": 2245851	"P": 956.0	"F": 1}
{"v": 1	"t": 2245872	"P": 947.5	"F": 1}
{"v": 1	"t": 2245892	"P": 960.75	"F": 1}
{"v": 1	"t": 2245912	"P": 963.25	"F": 1}
{"v": 1	"t": 2245933	"P": 954.0	"F": 1}
{"v": 1	"t": 2245953	"P": 950.5	"F": 1}
{"v": 1	"t": 2245973	"P": 962.75	"F": 1}
{"v": 1	"t": 2245993	"P": 959.25	"F": 1}
{"v": 1	"t": 2246014	"P": 951.75	"F": 1	"C": 47.37	"D": 3280	"sn": 54091930088003	"file": "/data/device_log/data0000.out"}
{"v": 1	"t": 2246035	"P": 952.0	"F": 1}
{"v": 1	"t": 2246055	"P": 950.0	"F": 1}
{"v": 1	"t": 2246077	"P": 963.25	"F": 1}
{"v": 1	"t": 2246097	"P": 952.25	"F": 1}
{"v": 1	"t": 2246118	"P": 946.5	"F": 1}
{"v": 1	"t": 2246138	"P": 958.25	"F": 1}
{"v": 1	"t": 2246158	"P": 960.75	"F": 1}
{"v": 1	"t": 2246179	"P": 951.0	"F": 1}
{"v": 1	"t": 2246199	"P": 948.75	"F": 1}
{"v": 1	"t": 2246219	"P": 962.5	"F": 1}
{"v": 1	"t": 2246240	"P": 957.75	"F": 1}
{"v": 1	"t": 2246260	"P": 949.0	"F": 1}
{"v": 1	"t": 2246281	"P": 951.75	"F": 1}
{"v": 1	"t": 2246301	"P": 963.25	"F": 1}
{"v": 1	"t": 2246321	"P": 950.0	"F": 1}
{"v": 1	"t": 2246342	"P": 957.5	"F": 1}
{"v": 1	"t": 2246362	"P": 960.0	"F": 1}
{"v": 1	"t": 2246383	"P": 950.75	"F": 1}
{"v": 1	"t": 2246403	"P": 947.0	"F": 1}
{"v": 1	"t": 2246423	"P": 962.5	"F": 1}
{"v": 1	"t": 2246444	"P": 958.25	"F": 1}
{"v": 1	"t": 2246464	"P": 948.25	"F": 1}
{"v": 1	"t": 2246484	"P": 951.5	"F": 1}
{"v": 1	"t": 2246505	"P": 963.25	"F": 1}
{"v": 1	"t": 2246525	"P": 955.25	"F": 1}
{"v": 1	"t": 2246545	"P": 946.25	"F": 1}
{"v": 1	"t": 2246566	"P": 955.25	"F": 1}
{"v": 1	"t": 2246586	"P": 961.5	"F": 1}
{"v": 1	"t": 2246606	"P": 951.5	"F": 1}
{"v": 1	"t": 2246627	"P": 946.25	"F": 1}
{"v": 1	"t": 2246647	"P": 961.0	"F": 1}
{"v": 1	"t": 2246667	"P": 958.75	"F": 1}
{"v": 1	"t": 2246688	"P": 949.0	"F": 1}
{"v": 1	"t": 2246708	"P": 948.75	"F": 1}
{"v": 1	"t": 2246728	"P": 963.0	"F": 1}
{"v": 1	"t": 2246749	"P": 956.0	"F": 1}
{"v": 1	"t": 2246769	"P": 945.75	"F": 1}
{"v": 1	"t": 2246789	"P": 954.5	"F": 1}
{"v": 1	"t": 2246810	"P": 963.5	"F": 1}
{"v": 1	"t": 2246830	"P": 951.75	"F": 1}
{"v": 1	"t": 2246850	"P": 946.5	"F": 1}
{"v": 1	"t": 2246871	"P": 961.75	"F": 1}
{"v": 1	"t": 2246891	"P": 952.25	"F": 1}
{"v": 1	"t": 2246912	"P": 951.25	"F": 1}
{"v": 1	"t": 2246932	"P": 960.25	"F": 1}
{"v": 1	"t": 2246953	"P": 946.5	"F": 1}
{"v": 1	"t": 2246973	"P": 959.75	"F": 1}
{"v": 1	"t": 2246994	"P": 954.5	"F": 1}
{"v": 1	"t": 2247014	"P": 949.75	"F": 1}
{"v": 1	"t": 2247035	"P": 961.25	"F": 1	"C": 47.385	"D": 3280	"sn": 54091930088003	"file": "/data/device_log/data0000.out"	"CO2": 5031.982421875	"Tp": 26.556800842285156	"H": 22.03305435180664}
{"v": 1	"t": 2247056	"P": 958.0	"F": 1}
{"v": 1	"t": 2247076	"P": 948.0	"F": 1}
{"v": 1	"t": 2247097	"P": 954.5	"F": 1}
{"v": 1	"t": 2247118	"P": 947.25	"F": 1}
{"v": 1	"t": 2247138	"P": 959.75	"F": 1}
{"v": 1	"t": 2247158	"P": 960.75	"F": 1}
{"v": 1	"t": 2247179	"P": 949.5	"F": 1}
{"v": 1	"t": 2247199	"P": 947.5	"F": 1}
{"v": 1	"t": 2247219	"P": 964.75	"F": 1}
{"v": 1	"t": 2247240	"P": 957.5	"F": 1}
{"v": 1	"t": 2247260	"P": 947.75	"F": 1}
{"v": 1	"t": 2247281	"P": 950.5	"F": 1}
{"v": 1	"t": 2247301	"P": 963.0	"F": 1}
{"v": 1	"t": 2247321	"P": 955.5	"F": 1}
{"v": 1	"t": 2247342	"P": 945.75	"F": 1}
{"v": 1	"t": 2247362	"P": 959.25	"F": 1}
{"v": 1	"t": 2247382	"P": 961.75	"F": 1}
{"v": 1	"t": 2247403	"P": 950.75	"F": 1}
{"v": 1	"t": 2247423	"P": 947.25	"F": 1}
{"v": 1	"t": 2247443	"P": 960.5	"F": 1}
{"v": 1	"t": 2247464	"P": 959.75	"F": 1}
{"v": 1	"t": 2247484	"P": 950.0	"F": 1}
{"v": 1	"t": 2247504	"P": 950.0	"F": 1}
{"v": 1	"t": 2247525	"P": 963.25	"F": 1}
{"v": 1	"t": 2247545	"P": 959.25	"F": 1}
{"v": 1	"t": 2247565	"P": 949.0	"F": 1}
{"v": 1	"t": 2247586	"P": 958.0	"F": 1}
{"v": 1	"t": 2247606	"P": 964.0	"F": 1}
{"v": 1	"t": 2247626	"P": 953.75	"F": 1}
{"v": 1	"t": 2247647	"P": 945.75	"F": 1}
{"v": 1	"t": 2247667	"P": 962.75	"F": 1}
{"v": 1	"t": 2247687	"P": 962.5	"F": 1}
{"v": 1	"t": 2247708	"P": 954.5	"F": 1}
{"v": 1	"t": 2247728	"P": 952.0	"F": 1}
{"v": 1	"t": 2247748	"P": 965.25	"F": 1}
{"v": 1	"t": 2247769	"P": 958.5	"F": 1}
{"v": 1	"t": 2247789	"P": 949.75	"F": 1}
{"v": 1	"t": 2247809	"P": 957.0	"F": 1}
{"v": 1	"t": 2247830	"P": 962.75	"F": 1}
{"v": 1	"t": 2247850	"P": 956.25	"F": 1}
{"v": 1	"t": 2247870	"P": 948.0	"F": 1}
{"v": 1	"t": 2247891	"P": 960.25	"F": 1}
{"v": 1	"t": 2247911	"P": 962.5	"F": 1}
{"v": 1	"t": 2247931	"P": 950.25	"F": 1}
{"v": 1	"t": 2247952	"P": 950.5	"F": 1}
{"v": 1	"t": 2247972	"P": 963.25	"F": 1}
{"v": 1	"t": 2247992	"P": 958.25	"F": 1}
{"v": 1	"t": 2248013	"P": 948.0	"F": 1}
{"v": 1	"t": 2248033	"P": 949.75	"F": 1}
{"v": 1	"t": 2248053	"P": 965.75	"F": 1	"C": 47.345	"D": 3280	"sn": 54091930088003	"file": "/data/device_log/data0000.out"}
{"v": 1	"t": 2248074	"P": 952.75	"F": 1}
{"v": 1	"t": 2248094	"P": 949.0	"F": 1}
{"v": 1	"t": 2248117	"P": 945.75	"F": 1}
{"v": 1	"t": 2248137	"P": 956.75	"F": 1}
{"v": 1	"t": 2248157	"P": 962.5	"F": 1}
{"v": 1	"t": 2248178	"P": 950.75	"F": 1}
{"v": 1	"t": 2248198	"P": 947.25	"F": 1}
{"v": 1	"t": 2248218	"P": 964.25	"F": 1}
{"v": 1	"t": 2248239	"P": 959.5	"F": 1}
{"v": 1	"t": 2248259	"P": 948.25	"F": 1}
{"v": 1	"t": 2248279	"P": 948.0	"F": 1}
{"v": 1	"t": 2248300	"P": 963.75	"F": 1}
{"v": 1	"t": 2248320	"P": 954.5	"F": 1}
{"v": 1	"t": 2248340	"P": 945.25	"F": 1}
{"v": 1	"t": 2248361	"P": 957.5	"F": 1}
{"v": 1	"t": 2248381	"P": 962.0	"F": 1}
{"v": 1	"t": 2248401	"P": 950.25	"F": 1}
{"v": 1	"t": 2248422	"P": 947.75	"F": 1}
{"v": 1	"t": 2248442	"P": 963.75	"F": 1}
{"v": 1	"t": 2248462	"P": 958.0	"F": 1}
{"v": 1	"t": 2248483	"P": 948.25	"F": 1}
{"v": 1	"t": 2248503	"P": 949.25	"F": 1}
{"v": 1	"t": 2248523	"P": 962.25	"F": 1}
{"v": 1	"t": 2248544	"P": 956.75	"F": 1}
{"v": 1	"t": 2248564	"P": 945.0	"F": 1}
{"v": 1	"t": 2248584	"P": 952.5	"F": 1}
{"v": 1	"t": 2248605	"P": 964.25	"F": 1}
{"v": 1	"t": 2248625	"P": 954.0	"F": 1}
{"v": 1	"t": 2248645	"P": 945.5	"F": 1}
{"v": 1	"t": 2248666	"P": 957.25	"F": 1}
{"v": 1	"t": 2248686	"P": 963.5	"F": 1}
{"v": 1	"t": 2248706	"P": 953.75	"F": 1}
{"v": 1	"t": 2248727	"P": 945.0	"F": 1}
{"v": 1	"t": 2248747	"P": 958.25	"F": 1}
{"v": 1	"t": 2248767	"P": 960.5	"F": 1}
{"v": 1	"t": 2248787	"P": 952.0	"F": 1}
{"v": 1	"t": 2248808	"P": 947.0	"F": 1}
{"v": 1	"t": 2248828	"P": 958.75	"F": 1}
{"v": 1	"t": 2248848	"P": 962.75	"F": 1}
{"v": 1	"t": 2248869	"P": 952.5	"F": 1}
{"v": 1	"t": 2248889	"P": 947.0	"F": 1}
{"v": 1	"t": 2248909	"P": 961.5	"F": 1}
{"v": 1	"t": 2248930	"P": 958.25	"F": 1}
{"v": 1	"t": 2248950	"P": 949.75	"F": 1}
{"v": 1	"t": 2248970	"P": 947.5	"F": 1}
{"v": 1	"t": 2248991	"P": 963.0	"F": 1}
{"v": 1	"t": 2249011	"P": 957.0	"F": 1}
{"v": 1	"t": 2249031	"P": 947.5	"F": 1}
{"v": 1	"t": 2249052	"P": 952.75	"F": 1}
{"v": 1	"t": 2249072	"P": 964.75	"F": 1	"C": 47.4	"D": 3279	"sn": 54091930088003	"file": "/data/device_log/data0000.out"	"CO2": 5031.07568359375	"Tp": 26.57282257080078	"H": 22.032880783081055}
{"v": 1	"t": 2249094	"P": 958.25	"F": 1}
{"v": 1	"t": 2249114	"P": 948.25	"F": 1}
{"v": 1	"t": 2249136	"P": 959.75	"F": 1}
{"v": 1	"t": 2249156	"P": 951.5	"F": 1}
{"v": 1	"t": 2249177	"P": 944.25	"F": 1}
{"v": 1	"t": 2249197	"P": 956.0	"F": 1}
{"v": 1	"t": 2249217	"P": 957.25	"F": 1}
{"v": 1	"t": 2249237	"P": 948.5	"F": 1}
{"v": 1	"t": 2249258	"P": 944.75	"F": 1}
{"v": 1	"t": 2249278	"P": 957.0	"F": 1}
{"v": 1	"t": 2249298	"P": 956.25	"F": 1}
{"v": 1	"t": 2249319	"P": 947.5	"F": 1}
{"v": 1	"t": 2249339	"P": 945.0	"F": 1}
{"v": 1	"t": 2249359	"P": 959.75	"F": 1}
{"v": 1	"t": 2249380	"P": 955.0	"F": 1}
{"v": 1	"t": 2249400	"P": 946.0	"F": 1}
{"v": 1	"t": 2249420	"P": 946.75	"F": 1}
{"v": 1	"t": 2249441	"P": 961.5	"F": 1}
{"v": 1	"t": 2249461	"P": 954.5	"F": 1}
{"v": 1	"t": 2249481	"P": 948.25	"F": 1}
{"v": 1	"t": 2249502	"P": 949.25	"F": 1}
{"v": 1	"t": 2249522	"P": 963.0	"F": 1}
{"v": 1	"t": 2249542	"P": 953.0	"F": 1}
{"v": 1	"t": 2249563	"P": 947.5	"F": 1}
{"v": 1	"t": 2249583	"P": 954.0	"F": 1}
{"v": 1	"t": 2249603	"P": 962.0	"F": 1}
{"v": 1	"t": 2249624	"P": 953.25	"F": 1}
{"v": 1	"t": 2249644	"P": 945.75	"F": 1}
{"v": 1	"t": 2249664	"P": 959.25	"F": 1}
{"v": 1	"t": 2249685	"P": 957.75	"F": 1}
{"v": 1	"t": 2249705	"P": 946.25	"F": 1}
{"v": 1	"t": 2249725	"P": 951.75	"F": 1}
{"v": 1	"t": 2249746	"P": 961.5	"F": 1}
{"v": 1	"t": 2249766	"P": 951.5	"F": 1}
{"v": 1	"t": 2249787	"P": 946.5	"F": 1}
{"v": 1	"t": 2249807	"P": 957.0	"F": 1}
{"v": 1	"t": 2249827	"P": 959.5	"F": 1}
{"v": 1	"t": 2249848	"P": 949.25	"F": 1}
{"v": 1	"t": 2249868	"P": 946.25	"F": 1}
{"v": 1	"t": 2249888	"P": 956.75	"F": 1}
{"v": 1	"t": 2249908	"P": 957.25	"F": 1}
{"v": 1	"t": 2249929	"P": 949.25	"F": 1}
{"v": 1	"t": 2249949	"P": 945.0	"F": 1}
{"v": 1	"t": 2249969	"P": 959.0	"F": 1}
{"v": 1	"t": 2249990	"P": 954.5	"F": 1}
{"v": 1	"t": 2250010	"P": 947.75	"F": 1}
{"v": 1	"t": 2250030	"P": 946.0	"F": 1}
{"v": 1	"t": 2250051	"P": 960.25	"F": 1}
{"v": 1	"t": 2250071	"P": 953.25	"F": 1}
{"v": 1	"t": 2250091	"P": 947.75	"F": 1	"C": 47.41	"D": 3279	"sn": 54091930088003	"file": "/data/device_log/data0000.out"}
{"v": 1	"t": 2250112	"P": 952.25	"F": 1}
{"v": 1	"t": 2250132	"P": 954.75	"F": 1}
{"v": 1	"t": 2250154	"P": 944.5	"F": 1}
{"v": 1	"t": 2250174	"P": 955.0	"F": 1}
{"v": 1	"t": 2250195	"P": 958.25	"F": 1}
{"v": 1	"t": 2250215	"P": 949.25	"F": 1}
{"v": 1	"t": 2250235	"P": 943.75	"F": 1}
{"v": 1	"t": 2250256	"P": 955.0	"F": 1}
{"v": 1	"t": 2250276	"P": 955.0	"F": 1}
{"v": 1	"t": 2250296	"P": 947.25	"F": 1}
{"v": 1	"t": 2250317	"P": 951.5	"F": 1}
{"v": 1	"t": 2250337	"P": 959.5	"F": 1}
{"v": 1	"t": 2250357	"P": 950.25	"F": 1}
{"v": 1	"t": 2250378	"P": 941.5	"F": 1}
{"v": 1	"t": 2250398	"P": 958.0	"F": 1}
{"v": 1	"t": 2250418	"P": 956.0	"F": 1}
{"v": 1	"t": 2250439	"P": 947.25	"F": 1}
{"v": 1	"t": 2250459	"P": 945.5	"F": 1}
{"v": 1	"t": 2250479	"P": 958.0	"F": 1}
{"v": 1	"t": 2250500	"P": 953.75	"F": 1}
{"v": 1	"t": 2250520	"P": 945.0	"F": 1}
{"v": 1	"t": 2250541	"P": 956.5	"F": 1}
{"v": 1	"t": 2250561	"P": 952.25	"F": 1}
{"v": 1	"t": 2250582	"P": 948.5	"F": 1}
{"v": 1	"t": 2250602	"P": 958.25	"F": 1}
{"v": 1	"t": 2250622	"P": 950.5	"F": 1}
{"v": 1	"t": 2250643	"P": 945.0	"F": 1}
{"v": 1	"t": 2250663	"P": 959.25	"F": 1}
{"v": 1	"t": 2250684	"P": 953.25	"F": 1}
{"v": 1	"t": 2250704	"P": 945.0	"F": 1}
{"v": 1	"t": 2250724	"P": 954.25	"F": 1}
{"v": 1	"t": 2250745	"P": 955.0	"F": 1}
{"v": 1	"t": 2250765	"P": 945.75	"F": 1}
{"v": 1	"t": 2250786	"P": 948.75	"F": 1}
{"v": 1	"t": 2250806	"P": 960.25	"F": 1}
{"v": 1	"t": 2250826	"P": 949.75	"F": 1}
{"v": 1	"t": 2250847	"P": 944.0	"F": 1}
{"v": 1	"t": 2250867	"P": 958.75	"F": 1}
{"v": 1	"t": 2250887	"P": 954.25	"F": 1}
{"v": 1	"t": 2250908	"P": 943.5	"F": 1}
{"v": 1	"t": 2250928	"P": 952.0	"F": 1}
{"v": 1	"t": 2250948	"P": 957.5	"F": 1}
{"v": 1	"t": 2250969	"P": 948.25	"F": 1}
{"v": 1	"t": 2250989	"P": 948.0	"F": 1}
{"v": 1	"t": 2251010	"P": 960.25	"F": 1}
{"v": 1	"t": 2251030	"P": 951.0	"F": 1}
{"v": 1	"t": 2251050	"P": 944.5	"F": 1}
{"v": 1	"t": 2251071	"P": 955.5	"F": 1}
{"v": 1	"t": 2251091	"P": 953.25	"F": 1}
{"v": 1	"t": 2251112	"P": 943.75	"F": 1	"C": 47.365	"D": 3279	"sn": 54091930088003	"file": "/data/device_log/data0000.out"	"CO2": 5029.697265625	"Tp": 26.556800842285156	"H": 22.032934188842773}
{"v": 1	"t": 2251132	"P": 952.5	"F": 1}
{"v": 1	"t": 2251153	"P": 943.75	"F": 1}
{"v": 1	"t": 2251173	"P": 955.5	"F": 1}
{"v": 1	"t": 2251194	"P": 952.75	"F": 1}
{"v": 1	"t": 2251214	"P": 945.0	"F": 1}
{"v": 1	"t": 2251234	"P": 951.5	"F": 1}
{"v": 1	"t": 2251255	"P": 956.75	"F": 1}
{"v": 1	"t": 2251275	"P": 949.5	"F": 1}
{"v": 1	"t": 2251295	"P": 947.75	"F": 1}
{"v": 1	"t": 2251316	"P": 960.25	"F": 1}
{"v": 1	"t": 2251336	"P": 950.75	"F": 1}
{"v": 1	"t": 2251357	"P": 943.5	"F": 1}
{"v": 1	"t": 2251377	"P": 958.0	"F": 1}
{"v": 1	"t": 2251397	"P": 954.25	"F": 1}
{"v": 1	"t": 2251418	"P": 947.75	"F": 1}
{"v": 1	"t": 2251438	"P": 952.75	"F": 1}
{"v": 1	"t": 2251458	"P": 959.75	"F": 1}
{"v": 1	"t": 2251479	"P": 951.5	"F": 1}
{"v": 1	"t": 2251499	"P": 948.25	"F": 1}
{"v": 1	"t": 2251520	"P": 962.0	"F": 1}
{"v": 1	"t": 2251540	"P": 952.5	"F": 1}
{"v": 1	"t": 2251560	"P": 948.5	"F": 1}
{"v": 1	"t": 2251581	"P": 957.75	"F": 1}
{"v": 1	"t": 2251601	"P": 955.75	"F": 1}
{"v": 1	"t": 2251621	"P": 948.5	"F": 1}
{"v": 1	"t": 2251642	"P": 953.75	"F": 1}
{"v": 1	"t": 2251662	"P": 957.5	"F": 1}
{"v": 1	"t": 2251683	"P": 951.0	"F": 1}
{"v": 1	"t": 2251703	"P": 951.75	"F": 1}
{"v": 1	"t": 2251723	"P": 960.0	"F": 1}
{"v": 1	"t": 2251744	"P": 950.25	"F": 1}
{"v": 1	"t": 2251764	"P": 948.75	"F": 1}
{"v": 1	"t": 2251785	"P": 960.25	"F": 1}
{"v": 1	"t": 2251805	"P": 952.75	"F": 1}
{"v": 1	"t": 2251825	"P": 944.5	"F": 1}
{"v": 1	"t": 2251846	"P": 957.0	"F": 1}
{"v": 1	"t": 2251866	"P": 955.0	"F": 1}
{"v": 1	"t": 2251886	"P": 946.75	"F": 1}
{"v": 1	"t": 2251907	"P": 952.5	"F": 1}
{"v": 1	"t": 2251927	"P": 957.5	"F": 1}
{"v": 1	"t": 2251948	"P": 948.0	"F": 1}
{"v": 1	"t": 2251968	"P": 947.5	"F": 1}
{"v": 1	"t": 2251988	"P": 960.0	"F": 1}
{"v": 1	"t": 2252009	"P": 952.0	"F": 1}
{"v": 1	"t": 2252029	"P": 942.5	"F": 1}
{"v": 1	"t": 2252049	"P": 955.0	"F": 1}
{"v": 1	"t": 2252070	"P": 955.0	"F": 1}
{"v": 1	"t": 2252090	"P": 946.25	"F": 1}
{"v": 1	"t": 2252111	"P": 950.25	"F": 1}
{"v": 1	"t": 2252131	"P": 957.25	"F": 1	"C": 47.31	"D": 3279	"sn": 54091930088003	"file": "/data/device_log/data0000.out"	"CO2": 5031.5576171875	"Tp": 26.57282257080078	"H": 22.032934188842773}
{"v": 1	"t": 2252152	"P": 958.25	"F": 1}
{"v": 1	"t": 2252173	"P": 948.0	"F": 1}
{"v": 1	"t": 2252195	"P": 947.25	"F": 1}
{"v": 1	"t": 2252215	"P": 945.5	"F": 1}
{"v": 1	"t": 2252236	"P": 958.5	"F": 1}
{"v": 1	"t": 2252256	"P": 950.5	"F": 1}
{"v": 1	"t": 2252277	"P": 945.25	"F": 1}
{"v": 1	"t": 2252297	"P": 959.0	"F": 1}
{"v": 1	"t": 2252317	"P": 949.5	"F": 1}
{"v": 1	"t": 2252338	"P": 948.0	"F": 1}
{"v": 1	"t": 2252358	"P": 959.0	"F": 1}
{"v": 1	"t": 2252379	"P": 949.5	"F": 1}
{"v": 1	"t": 2252399	"P": 943.25	"F": 1}
{"v": 1	"t": 2252419	"P": 954.5	"F": 1}
{"v": 1	"t": 2252440	"P": 959.25	"F": 1}
{"v": 1	"t": 2252460	"P": 949.0	"F": 1}
{"v": 1	"t": 2252480	"P": 945.75	"F": 1}
{"v": 1	"t": 2252501	"P": 959.0	"F": 1}
{"v": 1	"t": 2252521	"P": 954.5	"F": 1}
{"v": 1	"t": 2252541	"P": 945.5	"F": 1}
{"v": 1	"t": 2252562	"P": 946.75	"F": 1}
{"v": 1	"t": 2252582	"P": 958.75	"F": 1}
{"v": 1	"t": 2252602	"P": 950.75	"F": 1}
{"v": 1	"t": 2252623	"P": 944.75	"F": 1}
{"v": 1	"t": 2252643	"P": 955.25	"F": 1}
{"v": 1	"t": 2252663	"P": 957.5	"F": 1}
{"v": 1	"t": 2252684	"P": 947.5	"F": 1}
{"v": 1	"t": 2252704	"P": 945.25	"F": 1}
{"v": 1	"t": 2252724	"P": 958.75	"F": 1}
{"v": 1	"t": 2252745	"P": 955.0	"F": 1}
{"v": 1	"t": 2252765	"P": 946.25	"F": 1}
{"v": 1	"t": 2252785	"P": 945.25	"F": 1}
{"v": 1	"t": 2252806	"P": 959.25	"F": 1}
{"v": 1	"t": 2252826	"P": 952.0	"F": 1}
{"v": 1	"t": 2252847	"P": 945.25	"F": 1}
{"v": 1	"t": 2252867	"P": 952.75	"F": 1}
{"v": 1	"t": 2252887	"P": 952.25	"F": 1}
{"v": 1	"t": 2252908	"P": 943.0	"F": 1}
{"v": 1	"t": 2252928	"P": 957.0	"F": 1}
{"v": 1	"t": 2252948	"P": 957.5	"F": 1}
{"v": 1	"t": 2252969	"P": 948.0	"F": 1}
{"v": 1	"t": 2252989	"P": 945.75	"F": 1}
{"v": 1	"t": 2253009	"P": 957.25	"F": 1}
{"v": 1	"t": 2253030	"P": 956.0	"F": 1}
{"v": 1	"t": 2253050	"P": 948.5	"F": 1}
{"v": 1	"t": 2253070	"P": 948.25	"F": 1}
{"v": 1	"t": 2253091	"P": 959.5	"F": 1}
{"v": 1	"t": 2253111	"P": 951.0	"F": 1}
{"v": 1	"t": 2253131	"P": 945.5	"F": 1}
{"v": 1	"t": 2253152	"P": 946.5	"F": 1	"C": 47.35	"D": 3279	"sn": 54091930088003	"file": "/data/device_log/data0000.out"}
{"v": 1	"t": 2253172	"P": 954.5	"F": 1}
{"v": 1	"t": 2253193	"P": 943.5	"F": 1}
{"v": 1	"t": 2253215	"P": 955.0	"F": 1}
{"v": 1	"t": 2253235	"P": 945.25	"F": 1}
{"v": 1	"t": 2253256	"P": 948.25	"F": 1}
{"v": 1	"t": 2253276	"P": 959.75	"F": 1}
{"v": 1	"t": 2253296	"P": 953.25	"F": 1}
{"v": 1	"t": 2253317	"P": 945.5	"F": 1}
{"v": 1	"t": 2253337	"P": 954.0	"F": 1}
{"v": 1	"t": 2253357	"P": 959.5	"F": 1}
{"v": 1	"t": 2253378	"P": 950.5	"F": 1}
{"v": 1	"t": 2253398	"P": 950.25	"F": 1}
{"v": 1	"t": 2253418	"P": 959.5	"F": 1}
{"v": 1	"t": 2253439	"P": 951.0	"F": 1}
{"v": 1	"t": 2253459	"P": 953.75	"F": 1}
{"v": 1	"t": 2253480	"P": 961.5	"F": 1}
{"v": 1	"t": 2253500	"P": 950.5	"F": 1}
{"v": 1	"t": 2253520	"P": 946.0	"F": 1}
{"v": 1	"t": 2253541	"P": 958.25	"F": 1}
{"v": 1	"t": 2253561	"P": 958.5	"F": 1}
{"v": 1	"t": 2253581	"P": 950.5	"F": 1}
{"v": 1	"t": 2253602	"P": 948.0	"F": 1}
{"v": 1	"t": 2253622	"P": 960.75	"F": 1}
{"v": 1	"t": 2253642	"P": 955.75	"F": 1}
{"v": 1	"t": 2253663	"P": 947.0	"F": 1}
{"v": 1	"t": 2253683	"P": 950.75	"F": 1}
{"v": 1	"t": 2253703	"P": 962.0	"F": 1}
{"v": 1	"t": 2253724	"P": 955.5	"F": 1}
{"v": 1	"t": 2253744	"P": 948.0	"F": 1}
{"v": 1	"t": 2253764	"P": 950.75	"F": 1}
{"v": 1	"t": 2253785	"P": 958.5	"F": 1}
{"v": 1	"t": 2253805	"P": 948.75	"F": 1}
{"v": 1	"t": 2253825	"P": 944.0	"F": 1}
{"v": 1	"t": 2253846	"P": 957.5	"F": 1}
{"v": 1	"t": 2253866	"P": 957.5	"F": 1}
{"v": 1	"t": 2253886	"P": 949.0	"F": 1}
{"v": 1	"t": 2253907	"P": 946.25	"F": 1}
{"v": 1	"t": 2253927	"P": 961.25	"F": 1}
{"v": 1	"t": 2253947	"P": 955.5	"F": 1}
{"v": 1	"t": 2253968	"P": 946.5	"F": 1}
{"v": 1	"t": 2253988	"P": 955.75	"F": 1}
{"v": 1	"t": 2254009	"P": 954.5	"F": 1}
{"v": 1	"t": 2254029	"P": 944.5	"F": 1}
{"v": 1	"t": 2254050	"P": 957.5	"F": 1}
{"v": 1	"t": 2254070	"P": 947.25	"F": 1}
{"v": 1	"t": 2254091	"P": 952.5	"F": 1}
{"v": 1	"t": 2254111	"P": 952.5	"F": 1}
{"v": 1	"t": 2254132	"P": 947.25	"F": 1}
{"v": 1	"t": 2254152	"P": 958.0	"F": 1}
{"v": 1	"t": 2254173	"P": 948.25	"F": 1	"C": 47.29	"D": 3279	"sn": 54091930088003	"file": "/data/device_log/data0000.out"	"CO2": 5030.607421875	"Tp": 26.58617401123047	"H": 22.032947540283203}
{"v": 1	"t": 2254194	"P": 946.25	"F": 1}
{"v": 1	"t": 2254214	"P": 951.75	"F": 1}
{"v": 1	"t": 2254236	"P": 949.75	"F": 1}
{"v": 1	"t": 2254256	"P": 961.5	"F": 1}
{"v": 1	"t": 2254276	"P": 951.75	"F": 1}
{"v": 1	"t": 2254297	"P": 944.0	"F": 1}
{"v": 1	"t": 2254317	"P": 956.25	"F": 1}
{"v": 1	"t": 2254337	"P": 956.75	"F": 1}
{"v": 1	"t": 2254358	"P": 950.0	"F": 1}
{"v": 1	"t": 2254378	"P": 944.5	"F": 1}
{"v": 1	"t": 2254398	"P": 958.75	"F": 1}
{"v": 1	"t": 2254419	"P": 954.75	"F": 1}
{"v": 1	"t": 2254439	"P": 945.75	"F": 1}
{"v": 1	"t": 2254459	"P": 945.75	"F": 1}
{"v": 1	"t": 2254479	"P": 959.5	"F": 1}
{"v": 1	"t": 2254500	"P": 953.75	"F": 1}
{"v": 1	"t": 2254520	"P": 945.75	"F": 1}
{"v": 1	"t": 2254541	"P": 952.5	"F": 1}
{"v": 1	"t": 2254561	"P": 958.0	"F": 1}
{"v": 1	"t": 2254581	"P": 951.0	"F": 1}
{"v": 1	"t": 2254602	"P": 945.25	"F": 1}
{"v": 1	"t": 2254622	"P": 958.0	"F": 1}
{"v": 1	"t": 2254642	"P": 956.25	"F": 1}
{"v": 1	"t": 2254663	"P": 948.0	"F": 1}
{"v": 1	"t": 2254683	"P": 947.25	"F": 1}
{"v": 1	"t": 2254703	"P": 958.25	"F": 1}
{"v": 1	"t": 2254724	"P": 947.5	"F": 1}
{"v": 1	"t": 2254744	"P": 951.25	"F": 1}
{"v": 1	"t": 2254765	"P": 958.25	"F": 1}
{"v": 1	"t": 2254785	"P": 949.75	"F": 1}
{"v": 1	"t": 2254805	"P": 944.25	"F": 1}
{"v": 1	"t": 2254826	"P": 958.25	"F": 1}
{"v": 1	"t": 2254846	"P": 956.25	"F": 1}
{"v": 1	"t": 2254866	"P": 947.75	"F": 1}
{"v": 1	"t": 2254887	"P": 945.5	"F": 1}
{"v": 1	"t": 2254907	"P": 958.75	"F": 1}
{"v": 1	"t": 2254927	"P": 953.75	"F": 1}
{"v": 1	"t": 2254948	"P": 945.0	"F": 1}
{"v": 1	"t": 2254968	"P": 948.0	"F": 1}
{"v": 1	"t": 2254988	"P": 960.0	"F": 1}
{"v": 1	"t": 2255009	"P": 951.0	"F": 1}
{"v": 1	"t": 2255029	"P": 943.25	"F": 1}
{"v": 1	"t": 2255049	"P": 954.0	"F": 1}
{"v": 1	"t": 2255070	"P": 957.0	"F": 1}
{"v": 1	"t": 2255090	"P": 949.0	"F": 1}
{"v": 1	"t": 2255110	"P": 946.25	"F": 1}
{"v": 1	"t": 2255131	"P": 959.0	"F": 1}
{"v": 1	"t": 2255151	"P": 954.25	"F": 1}
{"v": 1	"t": 2255171	"P": 946.0	"F": 1}
{"v": 1	"t": 2255192	"P": 949.25	"F": 1	"C": 47.33	"D": 3279	"sn": 54091930088003	"file": "/data/device_log/data0000.out"}
{"v": 1	"t": 2255213	"P": 953.25	"F": 1}
{"v": 1	"t": 2255233	"P": 953.25	"F": 1}
{"v": 1	"t": 2255255	"P": 947.5	"F": 1}
{"v": 1	"t": 2255276	"P": 953.5	"F": 1}
{"v": 1	"t": 2255296	"P": 952.5	"F": 1}
{"v": 1	"t": 2255317	"P": 946.75	"F": 1}
{"v": 1	"t": 2255337	"P": 959.0	"F": 1}
{"v": 1	"t": 2255357	"P": 957.75	"F": 1}
{"v": 1	"t": 2255378	"P": 949.5	"F": 1}
{"v": 1	"t": 2255398	"P": 949.25	"F": 1}
{"v": 1	"t": 2255418	"P": 961.5	"F": 1}
{"v": 1	"t": 2255439	"P": 958.0	"F": 1}
{"v": 1	"t": 2255459	"P": 948.0	"F": 1}
{"v": 1	"t": 2255479	"P": 950.0	"F": 1}
{"v": 1	"t": 2255500	"P": 963.25	"F": 1}
{"v": 1	"t": 2255520	"P": 956.5	"F": 1}
{"v": 1	"t": 2255540	"P": 947.25	"F": 1}
{"v": 1	"t": 2255561	"P": 951.5	"F": 1}
{"v": 1	"t": 2255581	"P": 962.0	"F": 1}
{"v": 1	"t": 2255601	"P": 953.0	"F": 1}
{"v": 1	"t": 2255622	"P": 946.75	"F": 1}
{"v": 1	"t": 2255642	"P": 961.25	"F": 1}
{"v": 1	"t": 2255662	"P": 959.25	"F": 1}
{"v": 1	"t": 2255683	"P": 949.75	"F": 1}
{"v": 1	"t": 2255703	"P": 946.5	"F": 1}
{"v": 1	"t": 2255723	"P": 958.25	"F": 1}
{"v": 1	"t": 2255744	"P": 955.25	"F": 1}
{"v": 1	"t": 2255764	"P": 947.25	"F": 1}
{"v": 1	"t": 2255784	"P": 949.0	"F": 1}
{"v": 1	"t": 2255805	"P": 960.5	"F": 1}
{"v": 1	"t": 2255825	"P": 949.5	"F": 1}
{"v": 1	"t": 2255846	"P": 949.75	"F": 1}
{"v": 1	"t": 2255866	"P": 958.25	"F": 1}
{"v": 1	"t": 2255886	"P": 947.25	"F": 1}
{"v": 1	"t": 2255907	"P": 947.5	"F": 1}
{"v": 1	"t": 2255927	"P": 959.25	"F": 1}
{"v": 1	"t": 2255947	"P": 954.5	"F": 1}
{"v": 1	"t": 2255968	"P": 945.25	"F": 1}
{"v": 1	"t": 2255988	"P": 948.0	"F": 1}
{"v": 1	"t": 2256008	"P": 959.75	"F": 1}
{"v": 1	"t": 2256029	"P": 951.0	"F": 1}
{"v": 1	"t": 2256049	"P": 944.75	"F": 1}
{"v": 1	"t": 2256069	"P": 949.5	"F": 1}
{"v": 1	"t": 2256090	"P": 959.75	"F": 1}
{"v": 1	"t": 2256110	"P": 947.5	"F": 1}
{"v": 1	"t": 2256130	"P": 942.75	"F": 1}
{"v": 1	"t": 2256151	"P": 956.75	"F": 1}
{"v": 1	"t": 2256171	"P": 955.5	"F": 1}
{"v": 1	"t": 2256191	"P": 947.5	"F": 1}
{"v": 1	"t": 2256212	"P": 947.75	"F": 1	"C": 47.275	"D": 3279	"sn": 54091930088003	"file": "/data/device_log/data0000.out"	"CO2": 5029.6787109375	"Tp": 26.58617401123047	"H": 22.032947540283203}
{"v": 1	"t": 2256233	"P": 956.25	"F": 1}
{"v": 1	"t": 2256254	"P": 954.25	"F": 1}
{"v": 1	"t": 2256278	"P": 957.5	"F": 1}
{"v": 1	"t": 2256299	"P": 948.25	"F": 1}
{"v": 1	"t": 2256319	"P": 946.0	"F": 1}
{"v": 1	"t": 2256339	"P": 960.25	"F": 1}
{"v": 1	"t": 2256360	"P": 954.75	"F": 1}
{"v": 1	"t": 2256380	"P": 946.75	"F": 1}
{"v": 1	"t": 2256401	"P": 956.5	"F": 1}
{"v": 1	"t": 2256421	"P": 951.75	"F": 1}
{"v": 1	"t": 2256442	"P": 945.0	"F": 1}
{"v": 1	"t": 2256462	"P": 959.75	"F": 1}
{"v": 1	"t": 2256482	"P": 957.5	"F": 1}
{"v": 1	"t": 2256503	"P": 948.25	"F": 1}
{"v": 1	"t": 2256523	"P": 944.25	"F": 1}
{"v": 1	"t": 2256543	"P": 959.25	"F": 1}
{"v": 1	"t": 2256564	"P": 955.0	"F": 1}
{"v": 1	"t": 2256584	"P": 945.25	"F": 1}
{"v": 1	"t": 2256604	"P": 949.25	"F": 1}
{"v": 1	"t": 2256625	"P": 960.25	"F": 1}
{"v": 1	"t": 2256645	"P": 950.75	"F": 1}
{"v": 1	"t": 2256665	"P": 943.5	"F": 1}
{"v": 1	"t": 2256686	"P": 954.75	"F": 1}
{"v": 1	"t": 2256706	"P": 959.25	"F": 1}
{"v": 1	"t": 2256726	"P": 949.0	"F": 1}
{"v": 1	"t": 2256747	"P": 944.25	"F": 1}
{"v": 1	"t": 2256767	"P": 957.5	"F": 1}
{"v": 1	"t": 2256787	"P": 953.75	"F": 1}
{"v": 1	"t": 2256808	"P": 947.75	"F": 1}
{"v": 1	"t": 2256828	"P": 946.0	"F": 1}
{"v": 1	"t": 2256848	"P": 960.25	"F": 1}
{"v": 1	"t": 2256869	"P": 953.0	"F": 1}
{"v": 1	"t": 2256889	"P": 945.0	"F": 1}
{"v": 1	"t": 2256909	"P": 951.75	"F": 1}
{"v": 1	"t": 2256930	"P": 959.0	"F": 1}
{"v": 1	"t": 2256950	"P": 945.0	"F": 1}
{"v": 1	"t": 2256971	"P": 953.75	"F": 1}
{"v": 1	"t": 2256991	"P": 957.25	"F": 1}
{"v": 1	"t": 2257011	"P": 947.25	"F": 1}
{"v": 1	"t": 2257032	"P": 947.5	"F": 1}
{"v": 1	"t": 2257052	"P": 960.5	"F": 1}
{"v": 1	"t": 2257072	"P": 954.0	"F": 1}
{"v": 1	"t": 2257093	"P": 945.5	"F": 1}
{"v": 1	"t": 2257113	"P": 949.5	"F": 1}
{"v": 1	"t": 2257133	"P": 960.25	"F": 1}
{"v": 1	"t": 2257154	"P": 950.0	"F": 1}
{"v": 1	"t": 2257174	"P": 944.75	"F": 1}
{"v": 1	"t": 2257194	"P": 950.5	"F": 1}
{"v": 1	"t": 2257215	"P": 958.5	"F": 1}
{"v": 1	"t": 2257235	"P": 951.5	"F": 1	"C": 47.27	"D": 3279	"sn": 54091930088003	"file": "/data/device_log/data0000.out"}
{"v": 1	"t": 2257256	"P": 953.25	"F": 1}
{"v": 1	"t": 2257276	"P": 950.0	"F": 1}
{"v": 1	"t": 2257298	"P": 961.0	"F": 1}
{"v": 1	"t": 2257319	"P": 955.0	"F": 1}
{"v": 1	"t": 2257339	"P": 947.0	"F": 1}
{"v": 1	"t": 2257359	"P": 955.0	"F": 1}
{"v": 1	"t": 2257380	"P": 960.5	"F": 1}
{"v": 1	"t": 2257400	"P": 952.5	"F": 1}
{"v": 1	"t": 2257420	"P": 947.75	"F": 1}
{"v": 1	"t": 2257441	"P": 959.5	"F": 1}
{"v": 1	"t": 2257461	"P": 957.5	"F": 1}
{"v": 1	"t": 2257482	"P": 948.25	"F": 1}
{"v": 1	"t": 2257502	"P": 957.5	"F": 1}
{"v": 1	"t": 2257523	"P": 954.0	"F": 1}
{"v": 1	"t": 2257543	"P": 947.5	"F": 1}
{"v": 1	"t": 2257563	"P": 960.0	"F": 1}
{"v": 1	"t": 2257584	"P": 949.25	"F": 1}
{"v": 1	"t": 2257604	"P": 957.75	"F": 1}
{"v": 1	"t": 2257625	"P": 954.5	"F": 1}
{"v": 1	"t": 2257645	"P": 946.5	"F": 1}
{"v": 1	"t": 2257665	"P": 949.75	"F": 1}
{"v": 1	"t": 2257686	"P": 961.5	"F": 1}
{"v": 1	"t": 2257706	"P": 952.25	"F": 1}
{"v": 1	"t": 2257726	"P": 945.25	"F": 1}
{"v": 1	"t": 2257747	"P": 950.75	"F": 1}
{"v": 1	"t": 2257767	"P": 958.5	"F": 1}
{"v": 1	"t": 2257787	"P": 950.75	"F": 1}
{"v": 1	"t": 2257808	"P": 944.5	"F": 1}
{"v": 1	"t": 2257828	"P": 954.0	"F": 1}
{"v": 1	"t": 2257848	"P": 957.0	"F": 1}
{"v": 1	"t": 2257869	"P": 949.75	"F": 1}
{"v": 1	"t": 2257889	"P": 943.5	"F": 1}
{"v": 1	"t": 2257909	"P": 958.5	"F": 1}
{"v": 1	"t": 2257930	"P": 954.25	"F": 1}
{"v": 1	"t": 2257950	"P": 946.75	"F": 1}
{"v": 1	"t": 2257970	"P": 947.5	"F": 1}
{"v": 1	"t": 2257991	"P": 961.25	"F": 1}
{"v": 1	"t": 2258011	"P": 953.25	"F": 1}
{"v": 1	"t": 2258031	"P": 944.25	"F": 1}
{"v": 1	"t": 2258052	"P": 950.5	"F": 1}
{"v": 1	"t": 2258072	"P": 960.75	"F": 1}
{"v": 1	"t": 2258092	"P": 951.0	"F": 1}
{"v": 1	"t": 2258113	"P": 944.25	"F": 1}
{"v": 1	"t": 2258133	"P": 958.0	"F": 1}
{"v": 1	"t": 2258154	"P": 952.5	"F": 1}
{"v": 1	"t": 2258174	"P": 943.0	"F": 1}
{"v": 1	"t": 2258194	"P": 961.5	"F": 1}
{"v": 1	"t": 2258215	"P": 951.25	"F": 1}
{"v": 1	"t": 2258235	"P": 943.75	"F": 1}
{"v": 1	"t": 2258256	"P": 957.25	"F": 1	"C": 47.255	"D": 3279	"sn": 54091930088003	"file": "/data/device_log/data0000.out"	"CO2": 5026.34033203125	"Tp": 26.58617401123047	"H": 22.03300666809082}
{"v": 1	"t": 2258277	"P": 958.25	"F": 1}
{"v": 1	"t": 2258297	"P": 953.25	"F": 1}
{"v": 1	"t": 2258319	"P": 950.75	"F": 1}
{"v": 1	"t": 2258339	"P": 944.5	"F": 1}
{"v": 1	"t": 2258359	"P": 958.25	"F": 1}
{"v": 1	"t": 2258380	"P": 955.25	"F": 1}
{"v": 1	"t": 2258400	"P": 944.5	"F": 1}
{"v": 1	"t": 2258421	"P": 952.25	"F": 1}
{"v": 1	"t": 2258441	"P": 956.75	"F": 1}
{"v": 1	"t": 2258461	"P": 947.5	"F": 1}
{"v": 1	"t": 2258482	"P": 947.5	"F": 1}
{"v": 1	"t": 2258502	"P": 960.25	"F": 1}
{"v": 1	"t": 2258522	"P": 951.5	"F": 1}
{"v": 1	"t": 2258543	"P": 945.25	"F": 1}
{"v": 1	"t": 2258563	"P": 956.25	"F": 1}
{"v": 1	"t": 2258584	"P": 955.5	"F": 1}
{"v": 1	"t": 2258604	"P": 946.75	"F": 1}
{"v": 1	"t": 2258624	"P": 951.25	"F": 1}
{"v": 1	"t": 2258645	"P": 959.0	"F": 1}
{"v": 1	"t": 2258665	"P": 948.25	"F": 1}
{"v": 1	"t": 2258686	"P": 955.25	"F": 1}
{"v": 1	"t": 2258706	"P": 955.0	"F": 1}
{"v": 1	"t": 2258726	"P": 946.25	"F": 1}
{"v": 1	"t": 2258747	"P": 955.25	"F": 1}
{"v": 1	"t": 2258767	"P": 956.75	"F": 1}
{"v": 1	"t": 2258788	"P": 947.75	"F": 1}
{"v": 1	"t": 2258808	"P": 948.0	"F": 1}
{"v": 1	"t": 2258828	"P": 959.75	"F": 1}
{"v": 1	"t": 2258849	"P": 950.25	"F": 1}
{"v": 1	"t": 2258869	"P": 943.5	"F": 1}
{"v": 1	"t": 2258889	"P": 957.0	"F": 1}
{"v": 1	"t": 2258910	"P": 954.5	"F": 1}
{"v": 1	"t": 2258930	"P": 946.25	"F": 1}
{"v": 1	"t": 2258951	"P": 951.75	"F": 1}
{"v": 1	"t": 2258971	"P": 958.75	"F": 1}
{"v": 1	"t": 2258991	"P": 946.75	"F": 1}
{"v": 1	"t": 2259012	"P": 946.0	"F": 1}
{"v": 1	"t": 2259032	"P": 959.75	"F": 1}
{"v": 1	"t": 2259052	"P": 953.0	"F": 1}
{"v": 1	"t": 2259073	"P": 945.75	"F": 1}
{"v": 1	"t": 2259093	"P": 957.25	"F": 1}
{"v": 1	"t": 2259114	"P": 954.5	"F": 1}
{"v": 1	"t": 2259134	"P": 945.0	"F": 1}
{"v": 1	"t": 2259154	"P": 948.75	"F": 1}
{"v": 1	"t": 2259175	"P": 958.5	"F": 1}
{"v": 1	"t": 2259195	"P": 949.75	"F": 1}
{"v": 1	"t": 2259215	"P": 946.0	"F": 1}
{"v": 1	"t": 2259236	"P": 960.0	"F": 1}
{"v": 1	"t": 2259256	"P": 953.0	"F": 1}
{"v": 1	"t": 2259277	"P": 947.25	"F": 1	"C": 47.25	"D": 3279	"sn": 54091930088003	"file": "/data/device_log/data0000.out"}
{"v": 1	"t": 2259298	"P": 954.5	"F": 1}
{"v": 1	"t": 2259318	"P": 952.25	"F": 1}
{"v": 1	"t": 2259339	"P": 955.75	"F": 1}
{"v": 1	"t": 2259360	"P": 956.5	"F": 1}
{"v": 1	"t": 2259380	"P": 946.25	"F": 1}
{"v": 1	"t": 2259401	"P": 955.0	"F": 1}
{"v": 1	"t": 2259421	"P": 960.5	"F": 1}
{"v": 1	"t": 2259441	"P": 951.0	"F": 1}
{"v": 1	"t": 2259462	"P": 947.0	"F": 1}
{"v": 1	"t": 2259482	"P": 960.75	"F": 1}
{"v": 1	"t": 2259502	"P": 954.5	"F": 1}
{"v": 1	"t": 2259523	"P": 938.5	"F": 1}
{"v": 1	"t": 2259543	"P": 957.75	"F": 1}
{"v": 1	"t": 2259564	"P": 958.5	"F": 1}
{"v": 1	"t": 2259584	"P": 948.25	"F": 1}
{"v": 1	"t": 2259604	"P": 948.5	"F": 1}
{"v": 1	"t": 2259625	"P": 957.0	"F": 1}
{"v": 1	"t": 2259645	"P": 947.25	"F": 1}
{"v": 1	"t": 2259665	"P": 948.0	"F": 1}
{"v": 1	"t": 2259686	"P": 960.25	"F": 1}
{"v": 1	"t": 2259706	"P": 951.25	"F": 1}
{"v": 1	"t": 2259727	"P": 943.75	"F": 1}
{"v": 1	"t": 2259747	"P": 956.0	"F": 1}
{"v": 1	"t": 2259767	"P": 956.5	"F": 1}
{"v": 1	"t": 2259788	"P": 944.5	"F": 1}
{"v": 1	"t": 2259808	"P": 951.0	"F": 1}
{"v": 1	"t": 2259828	"P": 957.75	"F": 1}
{"v": 1	"t": 2259849	"P": 948.25	"F": 1}
{"v": 1	"t": 2259869	"P": 947.75	"F": 1}
{"v": 1	"t": 2259890	"P": 958.5	"F": 1}
{"v": 1	"t": 2259910	"P": 947.75	"F": 1}
{"v": 1	"t": 2259930	"P": 946.5	"F": 1}
{"v": 1	"t": 2259951	"P": 959.25	"F": 1}
{"v": 1	"t": 2259971	"P": 947.5	"F": 1}
{"v": 1	"t": 2259992	"P": 945.0	"F": 1}
{"v": 1	"t": 2260012	"P": 959.25	"F": 1}
{"v": 1	"t": 2260032	"P": 950.5	"F": 1}
{"v": 1	"t": 2260053	"P": 944.75	"F": 1}
{"v": 1	"t": 2260073	"P": 951.5	"F": 1}
{"v": 1	"t": 2260093	"P": 955.0	"F": 1}
{"v": 1	"t": 2260114	"P": 945.25	"F": 1}
{"v": 1	"t": 2260134	"P": 947.5	"F": 1}
{"v": 1	"t": 2260155	"P": 959.25	"F": 1}
{"v": 1	"t": 2260175	"P": 950.0	"F": 1}
{"v": 1	"t": 2260195	"P": 943.75	"F": 1}
{"v": 1	"t": 2260216	"P": 957.25	"F": 1}
{"v": 1	"t": 2260236	"P": 954.75	"F": 1}
{"v": 1	"t": 2260256	"P": 945.25	"F": 1}
{"v": 1	"t": 2260277	"P": 952.25	"F": 1}
{"v": 1	"t": 2260297	"P": 957.0	"F": 1	"C": 47.205	"D": 3279	"sn": 54091930088003	"file": "/data/device_log/data0000.out"	"CO2": 5022.69189453125	"Tp": 26.58617401123047	"H": 22.03276824951172}
{"v": 1	"t": 2260319	"P": 952.75	"F": 1}
{"v": 1	"t": 2260339	"P": 943.75	"F": 1}
{"v": 1	"t": 2260361	"P": 956.5	"F": 1}
{"v": 1	"t": 2260381	"P": 945.75	"F": 1}
{"v": 1	"t": 2260402	"P": 951.0	"F": 1}
{"v": 1	"t": 2260422	"P": 957.5	"F": 1}
{"v": 1	"t": 2260443	"P": 948.0	"F": 1}
{"v": 1	"t": 2260463	"P": 945.0	"F": 1}
{"v": 1	"t": 2260484	"P": 949.25	"F": 1}
{"v": 1	"t": 2260504	"P": 948.0	"F": 1}
{"v": 1	"t": 2260525	"P": 959.25	"F": 1}
{"v": 1	"t": 2260545	"P": 947.5	"F": 1}
{"v": 1	"t": 2260565	"P": 946.25	"F": 1}
{"v": 1	"t": 2260586	"P": 960.75	"F": 1}
{"v": 1	"t": 2260606	"P": 950.0	"F": 1}
{"v": 1	"t": 2260627	"P": 952.5	"F": 1}
{"v": 1	"t": 2260647	"P": 953.0	"F": 1}
{"v": 1	"t": 2260668	"P": 946.25	"F": 1}
{"v": 1	"t": 2260688	"P": 956.75	"F": 1}
{"v": 1	"t": 2260709	"P": 955.75	"F": 1}
{"v": 1	"t": 2260729	"P": 945.5	"F": 1}
{"v": 1	"t": 2260749	"P": 948.75	"F": 1}
{"v": 1	"t": 2260770	"P": 958.75	"F": 1}
{"v": 1	"t": 2260790	"P": 948.5	"F": 1}
{"v": 1	"t": 2260810	"P": 946.25	"F": 1}
{"v": 1	"t": 2260831	"P": 960.0	"F": 1}
{"v": 1	"t": 2260851	"P": 952.75	"F": 1}
{"v": 1	"t": 2260872	"P": 944.5	"F": 1}
{"v": 1	"t": 2260892	"P": 954.25	"F": 1}
{"v": 1	"t": 2260912	"P": 955.0	"F": 1}
{"v": 1	"t": 2260933	"P": 946.0	"F": 1}
{"v": 1	"t": 2260953	"P": 948.75	"F": 1}
{"v": 1	"t": 2260973	"P": 959.0	"F": 1}
{"v": 1	"t": 2260994	"P": 950.5	"F": 1}
{"v": 1	"t": 2261014	"P": 944.5	"F": 1}
{"v": 1	"t": 2261034	"P": 959.25	"F": 1}
{"v": 1	"t": 2261055	"P": 953.5	"F": 1}
{"v": 1	"t": 2261075	"P": 945.5	"F": 1}
{"v": 1	"t": 2261096	"P": 954.0	"F": 1}
{"v": 1	"t": 2261116	"P": 956.75	"F": 1}
{"v": 1	"t": 2261136	"P": 948.0	"F": 1}
{"v": 1	"t": 2261157	"P": 950.5	"F": 1}
{"v": 1	"t": 2261177	"P": 960.5	"F": 1}
{"v": 1	"t": 2261198	"P": 950.5	"F": 1}
{"v": 1	"t": 2261218	"P": 949.0	"F": 1}
{"v": 1	"t": 2261238	"P": 962.25	"F": 1}
{"v": 1	"t": 2261259	"P": 954.0	"F": 1}
{"v": 1	"t": 2261279	"P": 948.5	"F": 1}
{"v": 1	"t": 2261300	"P": 960.5	"F": 1}
{"v": 1	"t": 2261320	"P": 954.5	"F": 1	"C": 47.195	"D": 3279	"sn": 54091930088003	"file": "/data/device_log/data0000.out"}
{"v": 1	"t": 2261340	"P": 947.75	"F": 1}
{"v": 1	"t": 2261361	"P": 960.5	"F": 1}
{"v": 1	"t": 2261383	"P": 950.0	"F": 1}
{"v": 1	"t": 2261403	"P": 951.0	"F": 1}
{"v": 1	"t": 2261423	"P": 961.5	"F": 1}
{"v": 1	"t": 2261444	"P": 950.25	"F": 1}
{"v": 1	"t": 2261464	"P": 947.0	"F": 1}
{"v": 1	"t": 2261485	"P": 960.25	"F": 1}
{"v": 1	"t": 2261505	"P": 953.0	"F": 1}
{"v": 1	"t": 2261525	"P": 946.75	"F": 1}
{"v": 1	"t": 2261546	"P": 953.75	"F": 1}
{"v": 1	"t": 2261566	"P": 958.0	"F": 1}
{"v": 1	"t": 2261586	"P": 947.0	"F": 1}
{"v": 1	"t": 2261607	"P": 948.25	"F": 1}
{"v": 1	"t": 2261627	"P": 958.75	"F": 1}
{"v": 1	"t": 2261647	"P": 950.5	"F": 1}
{"v": 1	"t": 2261668	"P": 944.75	"F": 1}
{"v": 1	"t": 2261688	"P": 958.75	"F": 1}
{"v": 1	"t": 2261709	"P": 955.0	"F": 1}
{"v": 1	"t": 2261729	"P": 945.5	"F": 1}
{"v": 1	"t": 2261749	"P": 955.0	"F": 1}
{"v": 1	"t": 2261770	"P": 958.75	"F": 1}
{"v": 1	"t": 2261790	"P": 947.75	"F": 1}
{"v": 1	"t": 2261811	"P": 947.5	"F": 1}
{"v": 1	"t": 2261831	"P": 959.25	"F": 1}
{"v": 1	"t": 2261851	"P": 947.0	"F": 1}
{"v": 1	"t": 2261872	"P": 946.0	"F": 1}
{"v": 1	"t": 2261892	"P": 959.25	"F": 1}
{"v": 1	"t": 2261913	"P": 949.25	"F": 1}
{"v": 1	"t": 2261933	"P": 946.25	"F": 1}
{"v": 1	"t": 2261953	"P": 959.0	"F": 1}
{"v": 1	"t": 2261974	"P": 950.5	"F": 1}
{"v": 1	"t": 2261994	"P": 944.0	"F": 1}
{"v": 1	"t": 2262014	"P": 956.25	"F": 1}
{"v": 1	"t": 2262035	"P": 953.5	"F": 1}
{"v": 1	"t": 2262055	"P": 945.25	"F": 1}
{"v": 1	"t": 2262076	"P": 951.25	"F": 1}
{"v": 1	"t": 2262096	"P": 958.75	"F": 1}
{"v": 1	"t": 2262116	"P": 947.25	"F": 1}
{"v": 1	"t": 2262137	"P": 943.75	"F": 1}
{"v": 1	"t": 2262157	"P": 958.5	"F": 1}
{"v": 1	"t": 2262177	"P": 952.0	"F": 1}
{"v": 1	"t": 2262198	"P": 945.25	"F": 1}
{"v": 1	"t": 2262218	"P": 956.5	"F": 1}
{"v": 1	"t": 2262239	"P": 955.75	"F": 1}
{"v": 1	"t": 2262259	"P": 947.75	"F": 1}
{"v": 1	"t": 2262279	"P": 952.25	"F": 1}
{"v": 1	"t": 2262300	"P": 958.75	"F": 1}
{"v": 1	"t": 2262320	"P": 947.0	"F": 1}
{"v": 1	"t": 2262340	"P": 949.0	"F": 1	"C": 47.225	"D": 3279	"sn": 54091930088003	"file": "/data/device_log/data0000.out"	"CO2": 5019.83740234375	"Tp": 26.599525451660156	"H": 22.03300666809082}
{"v": 1	"t": 2262362	"P": 956.0	"F": 1}
{"v": 1	"t": 2262383	"P": 950.25	"F": 1}
{"v": 1	"t": 2262404	"P": 958.25	"F": 1}
{"v": 1	"t": 2262425	"P": 953.5	"F": 1}
{"v": 1	"t": 2262445	"P": 943.75	"F": 1}
{"v": 1	"t": 2262466	"P": 956.5	"F": 1}
{"v": 1	"t": 2262486	"P": 952.75	"F": 1}
{"v": 1	"t": 2262507	"P": 943.25	"F": 1}
{"v": 1	"t": 2262527	"P": 957.75	"F": 1}
{"v": 1	"t": 2262547	"P": 955.75	"F": 1}
{"v": 1	"t": 2262568	"P": 948.5	"F": 1}
{"v": 1	"t": 2262588	"P": 946.5	"F": 1}
{"v": 1	"t": 2262608	"P": 959.75	"F": 1}
{"v": 1	"t": 2262629	"P": 952.75	"F": 1}
{"v": 1	"t": 2262649	"P": 945.25	"F": 1}
{"v": 1	"t": 2262669	"P": 949.0	"F": 1}
{"v": 1	"t": 2262690	"P": 958.5	"F": 1}
{"v": 1	"t": 2262710	"P": 948.5	"F": 1}
{"v": 1	"t": 2262730	"P": 944.5	"F": 1}
{"v": 1	"t": 2262751	"P": 952.75	"F": 1}
{"v": 1	"t": 2262771	"P": 960.0	"F": 1}
{"v": 1	"t": 2262791	"P": 949.5	"F": 1}
{"v": 1	"t": 2262812	"P": 943.5	"F": 1}
{"v": 1	"t": 2262832	"P": 957.0	"F": 1}
{"v": 1	"t": 2262852	"P": 954.25	"F": 1}
{"v": 1	"t": 2262873	"P": 947.25	"F": 1}
{"v": 1	"t": 2262893	"P": 945.75	"F": 1}
{"v": 1	"t": 2262913	"P": 960.0	"F": 1}
{"v": 1	"t": 2262934	"P": 956.0	"F": 1}
{"v": 1	"t": 2262954	"P": 945.25	"F": 1}
{"v": 1	"t": 2262974	"P": 947.75	"F": 1}
{"v": 1	"t": 2262995	"P": 960.0	"F": 1}
{"v": 1	"t": 2263015	"P": 948.0	"F": 1}
{"v": 1	"t": 2263036	"P": 952.25	"F": 1}
{"v": 1	"t": 2263056	"P": 958.75	"F": 1}
{"v": 1	"t": 2263076	"P": 948.5	"F": 1}
{"v": 1	"t": 2263097	"P": 947.0	"F": 1}
{"v": 1	"t": 2263117	"P": 959.5	"F": 1}
{"v": 1	"t": 2263137	"P": 959.25	"F": 1}
{"v": 1	"t": 2263158	"P": 948.25	"F": 1}
{"v": 1	"t": 2263178	"P": 951.25	"F": 1}
{"v": 1	"t": 2263198	"P": 961.75	"F": 1}
{"v": 1	"t": 2263219	"P": 956.25	"F": 1}
{"v": 1	"t": 2263239	"P": 946.75	"F": 1}
{"v": 1	"t": 2263259	"P": 956.0	"F": 1}
{"v": 1	"t": 2263280	"P": 961.25	"F": 1}
{"v": 1	"t": 2263300	"P": 951.5	"F": 1}
{"v": 1	"t": 2263320	"P": 947.5	"F": 1}
{"v": 1	"t": 2263341	"P": 957.0	"F": 1}
{"v": 1	"t": 2263361	"P": 958.5	"F": 1	"C": 47.225	"D": 3279	"sn": 54091930088003	"file": "/data/device_log/data0000.out"}
{"v": 1	"t": 2263382	"P": 956.75	"F": 1}
{"v": 1	"t": 2263402	"P": 952.75	"F": 1}
{"v": 1	"t": 2263424	"P": 961.0	"F": 1}
{"v": 1	"t": 2263445	"P": 956.25	"F": 1}
{"v": 1	"t": 2263465	"P": 951.0	"F": 1}
{"v": 1	"t": 2263485	"P": 946.0	"F": 1}
{"v": 1	"t": 2263506	"P": 960.25	"F": 1}
{"v": 1	"t": 2263526	"P": 954.0	"F": 1}
{"v": 1	"t": 2263547	"P": 944.25	"F": 1}
{"v": 1	"t": 2263567	"P": 958.0	"F": 1}
{"v": 1	"t": 2263587	"P": 951.75	"F": 1}
{"v": 1	"t": 2263608	"P": 943.0	"F": 1}
{"v": 1	"t": 2263628	"P": 958.25	"F": 1}
{"v": 1	"t": 2263648	"P": 956.75	"F": 1}
{"v": 1	"t": 2263669	"P": 947.25	"F": 1}
{"v": 1	"t": 2263689	"P": 946.5	"F": 1}
{"v": 1	"t": 2263709	"P": 959.25	"F": 1}
{"v": 1	"t": 2263730	"P": 954.25	"F": 1}
{"v": 1	"t": 2263750	"P": 947.25	"F": 1}
{"v": 1	"t": 2263770	"P": 948.5	"F": 1}
{"v": 1	"t": 2263791	"P": 960.75	"F": 1}
{"v": 1	"t": 2263811	"P": 955.0	"F": 1}
{"v": 1	"t": 2263831	"P": 945.0	"F": 1}
{"v": 1	"t": 2263852	"P": 948.5	"F": 1}
{"v": 1	"t": 2263872	"P": 959.75	"F": 1}
{"v": 1	"t": 2263892	"P": 950.25	"F": 1}
{"v": 1	"t": 2263913	"P": 942.75	"F": 1}
{"v": 1	"t": 2263933	"P": 954.25	"F": 1}
{"v": 1	"t": 2263953	"P": 959.0	"F": 1}
{"v": 1	"t": 2263974	"P": 949.75	"F": 1}
{"v": 1	"t": 2263994	"P": 945.0	"F": 1}
{"v": 1	"t": 2264014	"P": 957.75	"F": 1}
{"v": 1	"t": 2264035	"P": 953.0	"F": 1}
{"v": 1	"t": 2264055	"P": 944.25	"F": 1}
{"v": 1	"t": 2264075	"P": 949.25	"F": 1}
{"v": 1	"t": 2264096	"P": 959.5	"F": 1}
{"v": 1	"t": 2264116	"P": 948.5	"F": 1}
{"v": 1	"t": 2264137	"P": 949.75	"F": 1}
{"v": 1	"t": 2264157	"P": 958.25	"F": 1}
{"v": 1	"t": 2264178	"P": 946.0	"F": 1}
{"v": 1	"t": 2264198	"P": 956.5	"F": 1}
{"v": 1	"t": 2264219	"P": 950.5	"F": 1}
{"v": 1	"t": 2264239	"P": 946.75	"F": 1}
{"v": 1	"t": 2264260	"P": 958.0	"F": 1}
{"v": 1	"t": 2264280	"P": 947.0	"F": 1}
{"v": 1	"t": 2264300	"P": 947.0	"F": 1}
{"v": 1	"t": 2264321	"P": 960.5	"F": 1}
{"v": 1	"t": 2264341	"P": 954.75	"F": 1}
{"v": 1	"t": 2264361	"P": 945.5	"F": 1}
{"v": 1	"t": 2264382	"P": 948.0	"F": 1	"C": 47.145	"D": 3279	"sn": 54091930088003	"file": "/data/device_log/data0000.out"	"CO2": 5015.857421875	"Tp": 26.599525451660156	"H": 22.032894134521484}
{"v": 1	"t": 2264403	"P": 954.0	"F": 1}
{"v": 1	"t": 2264424	"P": 951.25	"F": 1}
{"v": 1	"t": 2264446	"P": 949.75	"F": 1}
{"v": 1	"t": 2264466	"P": 958.5	"F": 1}
{"v": 1	"t": 2264486	"P": 951.25	"F": 1}
{"v": 1	"t": 2264507	"P": 945.25	"F": 1}
{"v": 1	"t": 2264527	"P": 955.75	"F": 1}
{"v": 1	"t": 2264547	"P": 958.0	"F": 1}
{"v": 1	"t": 2264568	"P": 949.25	"F": 1}
{"v": 1	"t": 2264588	"P": 945.0	"F": 1}
{"v": 1	"t": 2264608	"P": 959.5	"F": 1}
{"v": 1	"t": 2264629	"P": 954.5	"F": 1}
{"v": 1	"t": 2264649	"P": 945.5	"F": 1}
{"v": 1	"t": 2264669	"P": 947.5	"F": 1}
{"v": 1	"t": 2264690	"P": 961.5	"F": 1}
{"v": 1	"t": 2264710	"P": 950.75	"F": 1}
{"v": 1	"t": 2264730	"P": 946.25	"F": 1}
{"v": 1	"t": 2264751	"P": 955.75	"F": 1}
{"v": 1	"t": 2264771	"P": 959.25	"F": 1}
{"v": 1	"t": 2264791	"P": 949.0	"F": 1}
{"v": 1	"t": 2264812	"P": 952.5	"F": 1}
{"v": 1	"t": 2264832	"P": 957.0	"F": 1}
{"v": 1	"t": 2264853	"P": 947.5	"F": 1}
{"v": 1	"t": 2264873	"P": 948.25	"F": 1}
{"v": 1	"t": 2264893	"P": 961.75	"F": 1}
{"v": 1	"t": 2264914	"P": 953.25	"F": 1}
{"v": 1	"t": 2264934	"P": 944.5	"F": 1}
{"v": 1	"t": 2264954	"P": 951.75	"F": 1}
{"v": 1	"t": 2264975	"P": 960.25	"F": 1}
{"v": 1	"t": 2264995	"P": 951.5	"F": 1}
{"v": 1	"t": 2265015	"P": 944.75	"F": 1}
{"v": 1	"t": 2265036	"P": 953.0	"F": 1}
{"v": 1	"t": 2265056	"P": 960.25	"F": 1}
{"v": 1	"t": 2265076	"P": 951.5	"F": 1}
{"v": 1	"t": 2265097	"P": 947.5	"F": 1}
{"v": 1	"t": 2265117	"P": 960.0	"F": 1}
{"v": 1	"t": 2265137	"P": 958.75	"F": 1}
{"v": 1	"t": 2265158	"P": 949.0	"F": 1}
{"v": 1	"t": 2265178	"P": 948.0	"F": 1}
{"v": 1	"t": 2265198	"P": 962.0	"F": 1}
{"v": 1	"t": 2265219	"P": 956.0	"F": 1}
{"v": 1	"t": 2265239	"P": 947.25	"F": 1}
{"v": 1	"t": 2265259	"P": 950.25	"F": 1}
{"v": 1	"t": 2265280	"P": 961.75	"F": 1}
{"v": 1	"t": 2265300	"P": 955.5	"F": 1}
{"v": 1	"t": 2265320	"P": 948.0	"F": 1}
{"v": 1	"t": 2265341	"P": 953.75	"F": 1}
{"v": 1	"t": 2265361	"P": 961.5	"F": 1}
{"v": 1	"t": 2265381	"P": 948.75	"F": 1}
{"v": 1	"t": 2265402	"P": 951.5	"F": 1	"C": 47.205	"D": 3278	"sn": 54091930088003	"file": "/data/device_log/data0000.out"}
{"v": 1	"t": 2265422	"P": 955.75	"F": 1}
{"v": 1	"t": 2265443	"P": 944.25	"F": 1}
{"v": 1	"t": 2265465	"P": 954.75	"F": 1}
{"v": 1	"t": 2265485	"P": 947.5	"F": 1}
{"v": 1	"t": 2265505	"P": 948.0	"F": 1}
{"v": 1	"t": 2265526	"P": 959.0	"F": 1}
{"v": 1	"t": 2265546	"P": 953.5	"F": 1}
{"v": 1	"t": 2265566	"P": 945.75	"F": 1}
{"v": 1	"t": 2265587	"P": 949.5	"F": 1}
{"v": 1	"t": 2265607	"P": 961.5	"F": 1}
{"v": 1	"t": 2265627	"P": 951.25	"F": 1}
{"v": 1	"t": 2265648	"P": 943.75	"F": 1}
{"v": 1	"t": 2265668	"P": 955.25	"F": 1}
{"v": 1	"t": 2265688	"P": 956.5	"F": 1}
{"v": 1	"t": 2265709	"P": 948.0	"F": 1}
{"v": 1	"t": 2265729	"P": 944.75	"F": 1}
{"v": 1	"t": 2265749	"P": 956.75	"F": 1}
{"v": 1	"t": 2265770	"P": 955.0	"F": 1}
{"v": 1	"t": 2265790	"P": 946.75	"F": 1}
{"v": 1	"t": 2265810	"P": 947.25	"F": 1}
{"v": 1	"t": 2265831	"P": 958.5	"F": 1}
{"v": 1	"t": 2265851	"P": 954.5	"F": 1}
{"v": 1	"t": 2265871	"P": 944.25	"F": 1}
{"v": 1	"t": 2265892	"P": 950.5	"F": 1}
{"v": 1	"t": 2265912	"P": 955.5	"F": 1}
{"v": 1	"t": 2265933	"P": 944.5	"F": 1}
{"v": 1	"t": 2265953	"P": 955.5	"F": 1}
{"v": 1	"t": 2265974	"P": 954.5	"F": 1}
{"v": 1	"t": 2265994	"P": 946.25	"F": 1}
{"v": 1	"t": 2266014	"P": 946.5	"F": 1}
{"v": 1	"t": 2266034	"P": 958.25	"F": 1}
{"v": 1	"t": 2266055	"P": 953.75	"F": 1}
{"v": 1	"t": 2266075	"P": 942.75	"F": 1}
{"v": 1	"t": 2266096	"P": 949.0	"F": 1}
{"v": 1	"t": 2266116	"P": 959.75	"F": 1}
{"v": 1	"t": 2266136	"P": 950.5	"F": 1}
{"v": 1	"t": 2266157	"P": 944.5	"F": 1}
{"v": 1	"t": 2266177	"P": 954.25	"F": 1}
{"v": 1	"t": 2266197	"P": 959.0	"F": 1}
{"v": 1	"t": 2266217	"P": 947.5	"F": 1}
{"v": 1	"t": 2266238	"P": 943.5	"F": 1}
{"v": 1	"t": 2266258	"P": 958.25	"F": 1}
{"v": 1	"t": 2266278	"P": 957.5	"F": 1}
{"v": 1	"t": 2266299	"P": 946.5	"F": 1}
{"v": 1	"t": 2266319	"P": 945.25	"F": 1}
{"v": 1	"t": 2266339	"P": 958.25	"F": 1}
{"v": 1	"t": 2266360	"P": 953.25	"F": 1}
{"v": 1	"t": 2266380	"P": 943.5	"F": 1}
{"v": 1	"t": 2266400	"P": 948.0	"F": 1}
{"v": 1	"t": 2266421	"P": 958.75	"F": 1	"C": 47.15	"D": 3278	"sn": 54091930088003	"file": "/data/device_log/data0000.out"	"CO2": 5015.392578125	"Tp": 26.599525451660156	"H": 22.032821655273438}
{"v": 1	"t": 2266444	"P": 953.75	"F": 1}
{"v": 1	"t": 2266464	"P": 942.75	"F": 1}
{"v": 1	"t": 2266485	"P": 953.5	"F": 1}
{"v": 1	"t": 2266505	"P": 942.0	"F": 1}
{"v": 1	"t": 2266526	"P": 955.0	"F": 1}
{"v": 1	"t": 2266546	"P": 957.25	"F": 1}
{"v": 1	"t": 2266566	"P": 948.25	"F": 1}
{"v": 1	"t": 2266587	"P": 943.5	"F": 1}
{"v": 1	"t": 2266607	"P": 958.5	"F": 1}
{"v": 1	"t": 2266627	"P": 957.25	"F": 1}
{"v": 1	"t": 2266648	"P": 947.75	"F": 1}
{"v": 1	"t": 2266668	"P": 946.5	"F": 1}
{"v": 1	"t": 2266688	"P": 960.25	"F": 1}
{"v": 1	"t": 2266709	"P": 952.75	"F": 1}
{"v": 1	"t": 2266729	"P": 945.75	"F": 1}
{"v": 1	"t": 2266749	"P": 949.25	"F": 1}
{"v": 1	"t": 2266770	"P": 960.5	"F": 1}
{"v": 1	"t": 2266790	"P": 950.75	"F": 1}
{"v": 1	"t": 2266810	"P": 944.25	"F": 1}
{"v": 1	"t": 2266831	"P": 954.0	"F": 1}
{"v": 1	"t": 2266851	"P": 958.5	"F": 1}
{"v": 1	"t": 2266871	"P": 948.0	"F": 1}
{"v": 1	"t": 2266892	"P": 942.75	"F": 1}
{"v": 1	"t": 2266912	"P": 958.75	"F": 1}
{"v": 1	"t": 2266932	"P": 956.0	"F": 1}
{"v": 1	"t": 2266953	"P": 947.0	"F": 1}
{"v": 1	"t": 2266973	"P": 947.25	"F": 1}
{"v": 1	"t": 2266993	"P": 960.75	"F": 1}
{"v": 1	"t": 2267014	"P": 952.75	"F": 1}
{"v": 1	"t": 2267034	"P": 950.5	"F": 1}
{"v": 1	"t": 2267055	"P": 961.25	"F": 1}
{"v": 1	"t": 2267075	"P": 951.75	"F": 1}
{"v": 1	"t": 2267095	"P": 947.75	"F": 1}
{"v": 1	"t": 2267116	"P": 959.25	"F": 1}
{"v": 1	"t": 2267136	"P": 958.75	"F": 1}
{"v": 1	"t": 2267156	"P": 951.25	"F": 1}
{"v": 1	"t": 2267177	"P": 947.25	"F": 1}
{"v": 1	"t": 2267197	"P": 960.5	"F": 1}
{"v": 1	"t": 2267217	"P": 957.25	"F": 1}
{"v": 1	"t": 2267238	"P": 950.25	"F": 1}
{"v": 1	"t": 2267258	"P": 951.25	"F": 1}
{"v": 1	"t": 2267278	"P": 964.25	"F": 1}
{"v": 1	"t": 2267299	"P": 956.25	"F": 1}
{"v": 1	"t": 2267319	"P": 946.25	"F": 1}
{"v": 1	"t": 2267339	"P": 952.75	"F": 1}
{"v": 1	"t": 2267360	"P": 962.5	"F": 1}
{"v": 1	"t": 2267380	"P": 949.75	"F": 1}
{"v": 1	"t": 2267400	"P": 943.5	"F": 1}
{"v": 1	"t": 2267421	"P": 954.5	"F": 1}
{"v": 1	"t": 2267441	"P": 956.25	"F": 1	"C": 47.165	"D": 3278	"sn": 54091930088003	"file": "/data/device_log/data0000.out"}
{"v": 1	"t": 2267462	"P": 948.0	"F": 1}
{"v": 1	"t": 2267482	"P": 960.25	"F": 1}
{"v": 1	"t": 2267505	"P": 945.0	"F": 1}
{"v": 1	"t": 2267526	"P": 955.25	"F": 1}
{"v": 1	"t": 2267546	"P": 957.75	"F": 1}
{"v": 1	"t": 2267566	"P": 947.25	"F": 1}
{"v": 1	"t": 2267587	"P": 952.5	"F": 1}
{"v": 1	"t": 2267607	"P": 956.0	"F": 1}
{"v": 1	"t": 2267628	"P": 946.25	"F": 1}
{"v": 1	"t": 2267648	"P": 959.75	"F": 1}
{"v": 1	"t": 2267669	"P": 946.5	"F": 1}
{"v": 1	"t": 2267689	"P": 949.0	"F": 1}
{"v": 1	"t": 2267710	"P": 960.25	"F": 1}
{"v": 1	"t": 2267730	"P": 950.5	"F": 1}
{"v": 1	"t": 2267750	"P": 942.5	"F": 1}
{"v": 1	"t": 2267771	"P": 956.25	"F": 1}
{"v": 1	"t": 2267791	"P": 957.5	"F": 1}
{"v": 1	"t": 2267811	"P": 947.75	"F": 1}
{"v": 1	"t": 2267832	"P": 944.75	"F": 1}
{"v": 1	"t": 2267852	"P": 958.0	"F": 1}
{"v": 1	"t": 2267872	"P": 955.0	"F": 1}
{"v": 1	"t": 2267893	"P": 946.25	"F": 1}
{"v": 1	"t": 2267913	"P": 944.75	"F": 1}
{"v": 1	"t": 2267933	"P": 959.5	"F": 1}
{"v": 1	"t": 2267954	"P": 953.75	"F": 1}
{"v": 1	"t": 2267974	"P": 945.0	"F": 1}
{"v": 1	"t": 2267994	"P": 950.5	"F": 1}
{"v": 1	"t": 2268015	"P": 958.0	"F": 1}
{"v": 1	"t": 2268035	"P": 949.5	"F": 1}
{"v": 1	"t": 2268055	"P": 948.5	"F": 1}
{"v": 1	"t": 2268076	"P": 960.25	"F": 1}
{"v": 1	"t": 2268096	"P": 952.0	"F": 1}
{"v": 1	"t": 2268117	"P": 945.25	"F": 1}
{"v": 1	"t": 2268137	"P": 954.5	"F": 1}
{"v": 1	"t": 2268157	"P": 956.5	"F": 1}
{"v": 1	"t": 2268178	"P": 947.5	"F": 1}
{"v": 1	"t": 2268198	"P": 954.25	"F": 1}
{"v": 1	"t": 2268219	"P": 953.5	"F": 1}
{"v": 1	"t": 2268239	"P": 945.5	"F": 1}
{"v": 1	"t": 2268259	"P": 951.5	"F": 1}
{"v": 1	"t": 2268280	"P": 959.5	"F": 1}
{"v": 1	"t": 2268300	"P": 949.75	"F": 1}
{"v": 1	"t": 2268320	"P": 946.75	"F": 1}
{"v": 1	"t": 2268341	"P": 960.75	"F": 1}
{"v": 1	"t": 2268361	"P": 953.25	"F": 1}
{"v": 1	"t": 2268382	"P": 944.5	"F": 1}
{"v": 1	"t": 2268402	"P": 955.25	"F": 1}
{"v": 1	"t": 2268422	"P": 957.0	"F": 1}
{"v": 1	"t": 2268443	"P": 946.5	"F": 1}
{"v": 1	"t": 2268463	"P": 949.5	"F": 1	"C": 47.135	"D": 3278	"sn": 54091930088003	"file": "/data/device_log/data0000.out"	"CO2": 5017.28515625	"Tp": 26.612876892089844	"H": 22.0331974029541}
{"v": 1	"t": 2268484	"P": 956.0	"F": 1}
{"v": 1	"t": 2268505	"P": 951.75	"F": 1}
{"v": 1	"t": 2268527	"P": 960.75	"F": 1}
{"v": 1	"t": 2268547	"P": 953.75	"F": 1}
{"v": 1	"t": 2268568	"P": 944.25	"F": 1}
{"v": 1	"t": 2268588	"P": 953.5	"F": 1}
{"v": 1	"t": 2268609	"P": 956.75	"F": 1}
{"v": 1	"t": 2268629	"P": 948.25	"F": 1}
{"v": 1	"t": 2268649	"P": 951.75	"F": 1}
{"v": 1	"t": 2268670	"P": 957.75	"F": 1}
{"v": 1	"t": 2268690	"P": 948.5	"F": 1}
{"v": 1	"t": 2268710	"P": 947.5	"F": 1}
{"v": 1	"t": 2268731	"P": 958.75	"F": 1}
{"v": 1	"t": 2268751	"P": 946.0	"F": 1}
{"v": 1	"t": 2268772	"P": 954.5	"F": 1}
{"v": 1	"t": 2268792	"P": 957.25	"F": 1}
{"v": 1	"t": 2268813	"P": 949.5	"F": 1}
{"v": 1	"t": 2268833	"P": 945.25	"F": 1}
{"v": 1	"t": 2268853	"P": 958.25	"F": 1}
{"v": 1	"t": 2268874	"P": 956.75	"F": 1}
{"v": 1	"t": 2268894	"P": 948.25	"F": 1}
{"v": 1	"t": 2268914	"P": 947.5	"F": 1}
{"v": 1	"t": 2268934	"P": 961.25	"F": 1}
{"v": 1	"t": 2268955	"P": 957.5	"F": 1}
{"v": 1	"t": 2268975	"P": 947.0	"F": 1}
{"v": 1	"t": 2268995	"P": 951.5	"F": 1}
{"v": 1	"t": 2269016	"P": 962.75	"F": 1}
{"v": 1	"t": 2269036	"P": 953.75	"F": 1}
{"v": 1	"t": 2269056	"P": 948.5	"F": 1}
{"v": 1	"t": 2269077	"P": 952.25	"F": 1}
{"v": 1	"t": 2269097	"P": 959.25	"F": 1}
{"v": 1	"t": 2269117	"P": 954.25	"F": 1}
{"v": 1	"t": 2269138	"P": 948.25	"F": 1}
{"v": 1	"t": 2269158	"P": 956.75	"F": 1}
{"v": 1	"t": 2269178	"P": 959.75	"F": 1}
{"v": 1	"t": 2269199	"P": 950.75	"F": 1}
{"v": 1	"t": 2269219	"P": 947.75	"F": 1}
{"v": 1	"t": 2269239	"P": 961.5	"F": 1}
{"v": 1	"t": 2269260	"P": 957.25	"F": 1}
{"v": 1	"t": 2269280	"P": 948.25	"F": 1}
{"v": 1	"t": 2269301	"P": 959.0	"F": 1}
{"v": 1	"t": 2269321	"P": 954.5	"F": 1}
{"v": 1	"t": 2269341	"P": 945.0	"F": 1}
{"v": 1	"t": 2269362	"P": 950.5	"F": 1}
{"v": 1	"t": 2269382	"P": 958.75	"F": 1}
{"v": 1	"t": 2269402	"P": 950.75	"F": 1}
{"v": 1	"t": 2269423	"P": 944.5	"F": 1}
{"v": 1	"t": 2269443	"P": 954.25	"F": 1}
{"v": 1	"t": 2269463	"P": 959.5	"F": 1}
{"v": 1	"t": 2269484	"P": 951.25	"F": 1	"C": 47.115	"D": 3278	"sn": 54091930088003	"file": "/data/device_log/data0000.out"}
{"v": 1	"t": 2269505	"P": 949.75	"F": 1}
{"v": 1	"t": 2269525	"P": 951.0	"F": 1}
{"v": 1	"t": 2269547	"P": 958.25	"F": 1}
{"v": 1	"t": 2269567	"P": 953.0	"F": 1}
{"v": 1	"t": 2269588	"P": 944.5	"F": 1}
{"v": 1	"t": 2269608	"P": 950.25	"F": 1}
{"v": 1	"t": 2269628	"P": 959.5	"F": 1}
{"v": 1	"t": 2269649	"P": 951.75	"F": 1}
{"v": 1	"t": 2269669	"P": 944.5	"F": 1}
{"v": 1	"t": 2269689	"P": 954.75	"F": 1}
{"v": 1	"t": 2269710	"P": 957.75	"F": 1}
{"v": 1	"t": 2269730	"P": 949.0	"F": 1}
{"v": 1	"t": 2269750	"P": 945.5	"F": 1}
{"v": 1	"t": 2269771	"P": 959.0	"F": 1}
{"v": 1	"t": 2269791	"P": 954.75	"F": 1}
{"v": 1	"t": 2269811	"P": 946.25	"F": 1}
{"v": 1	"t": 2269832	"P": 957.0	"F": 1}
{"v": 1	"t": 2269852	"P": 953.25	"F": 1}
{"v": 1	"t": 2269873	"P": 944.25	"F": 1}
{"v": 1	"t": 2269893	"P": 953.5	"F": 1}
{"v": 1	"t": 2269913	"P": 958.0	"F": 1}
{"v": 1	"t": 2269934	"P": 948.25	"F": 1}
{"v": 1	"t": 2269954	"P": 944.75	"F": 1}
{"v": 1	"t": 2269974	"P": 956.0	"F": 1}
{"v": 1	"t": 2269995	"P": 955.0	"F": 1}
{"v": 1	"t": 2270015	"P": 948.25	"F": 1}
{"v": 1	"t": 2270035	"P": 944.0	"F": 1}
{"v": 1	"t": 2270056	"P": 960.25	"F": 1}
{"v": 1	"t": 2270076	"P": 953.75	"F": 1}
{"v": 1	"t": 2270096	"P": 944.25	"F": 1}
{"v": 1	"t": 2270117	"P": 950.5	"F": 1}
{"v": 1	"t": 2270137	"P": 958.5	"F": 1}
{"v": 1	"t": 2270157	"P": 950.0	"F": 1}
{"v": 1	"t": 2270178	"P": 942.75	"F": 1}
{"v": 1	"t": 2270198	"P": 955.0	"F": 1}
{"v": 1	"t": 2270218	"P": 956.25	"F": 1}
{"v": 1	"t": 2270239	"P": 948.5	"F": 1}
{"v": 1	"t": 2270259	"P": 944.0	"F": 1}
{"v": 1	"t": 2270279	"P": 957.5	"F": 1}
{"v": 1	"t": 2270300	"P": 956.0	"F": 1}
{"v": 1	"t": 2270320	"P": 945.25	"F": 1}
{"v": 1	"t": 2270340	"P": 944.5	"F": 1}
{"v": 1	"t": 2270361	"P": 960.25	"F": 1}
{"v": 1	"t": 2270381	"P": 949.25	"F": 1}
{"v": 1	"t": 2270402	"P": 946.5	"F": 1}
{"v": 1	"t": 2270422	"P": 958.5	"F": 1}
{"v": 1	"t": 2270442	"P": 953.75	"F": 1}
{"v": 1	"t": 2270463	"P": 944.75	"F": 1}
{"v": 1	"t": 2270483	"P": 945.75	"F": 1}
{"v": 1	"t": 2270503	"P": 960.25	"F": 1	"C": 47.105	"D": 3278	"sn": 54091930088003	"file": "/data/device_log/data0000.out"	"CO2": 5014.32568359375	"Tp": 26.612876892089844	"H": 22.03276824951172}
{"v": 1	"t": 2270525	"P": 947.75	"F": 1}
{"v": 1	"t": 2270546	"P": 957.0	"F": 1}
{"v": 1	"t": 2270568	"P": 944.75	"F": 1}
{"v": 1	"t": 2270588	"P": 952.75	"F": 1}
{"v": 1	"t": 2270608	"P": 959.0	"F": 1}
{"v": 1	"t": 2270629	"P": 949.75	"F": 1}
{"v": 1	"t": 2270649	"P": 944.5	"F": 1}
{"v": 1	"t": 2270669	"P": 957.5	"F": 1}
{"v": 1	"t": 2270690	"P": 957.75	"F": 1}
{"v": 1	"t": 2270710	"P": 948.25	"F": 1}
{"v": 1	"t": 2270730	"P": 947.0	"F": 1}
{"v": 1	"t": 2270751	"P": 960.5	"F": 1}
{"v": 1	"t": 2270771	"P": 952.25	"F": 1}
{"v": 1	"t": 2270791	"P": 946.0	"F": 1}
{"v": 1	"t": 2270812	"P": 948.5	"F": 1}
{"v": 1	"t": 2270832	"P": 960.0	"F": 1}
{"v": 1	"t": 2270852	"P": 952.25	"F": 1}
{"v": 1	"t": 2270873	"P": 944.75	"F": 1}
{"v": 1	"t": 2270893	"P": 953.5	"F": 1}
{"v": 1	"t": 2270914	"P": 953.0	"F": 1}
{"v": 1	"t": 2270934	"P": 950.25	"F": 1}
{"v": 1	"t": 2270955	"P": 959.0	"F": 1}
{"v": 1	"t": 2270975	"P": 948.25	"F": 1}
{"v": 1	"t": 2270996	"P": 956.5	"F": 1}
{"v": 1	"t": 2271016	"P": 952.5	"F": 1}
{"v": 1	"t": 2271037	"P": 949.0	"F": 1}
{"v": 1	"t": 2271057	"P": 962.5	"F": 1}
{"v": 1	"t": 2271078	"P": 951.5	"F": 1}
{"v": 1	"t": 2271098	"P": 950.25	"F": 1}
{"v": 1	"t": 2271118	"P": 961.5	"F": 1}
{"v": 1	"t": 2271139	"P": 952.5	"F": 1}
{"v": 1	"t": 2271159	"P": 945.75	"F": 1}
{"v": 1	"t": 2271179	"P": 956.25	"F": 1}
{"v": 1	"t": 2271200	"P": 958.5	"F": 1}
{"v": 1	"t": 2271220	"P": 951.25	"F": 1}
{"v": 1	"t": 2271240	"P": 948.25	"F": 1}
{"v": 1	"t": 2271261	"P": 960.0	"F": 1}
{"v": 1	"t": 2271281	"P": 955.0	"F": 1}
{"v": 1	"t": 2271301	"P": 948.25	"F": 1}
{"v": 1	"t": 2271322	"P": 945.5	"F": 1}
{"v": 1	"t": 2271342	"P": 959.0	"F": 1}
{"v": 1	"t": 2271362	"P": 953.75	"F": 1}
{"v": 1	"t": 2271383	"P": 946.25	"F": 1}
{"v": 1	"t": 2271403	"P": 947.5	"F": 1}
{"v": 1	"t": 2271423	"P": 961.5	"F": 1}
{"v": 1	"t": 2271444	"P": 951.0	"F": 1}
{"v": 1	"t": 2271464	"P": 944.5	"F": 1}
{"v": 1	"t": 2271484	"P": 949.25	"F": 1}
{"v": 1	"t": 2271505	"P": 959.75	"F": 1}
{"v": 1	"t": 2271525	"P": 949.5	"F": 1	"C": 47.155	"D": 3277	"sn": 54091930088003	"file": "/data/device_log/data0000.out"	"CO2": 5013.4091796875	"Tp": 26.612876892089844	"H": 22.032827377319336}
{"v": 1	"t": 2271546	"P": 946.0	"F": 1}
{"v": 1	"t": 2271567	"P": 952.0	"F": 1}
{"v": 1	"t": 2271589	"P": 946.5	"F": 1}
{"v": 1	"t": 2271609	"P": 952.25	"F": 1}
{"v": 1	"t": 2271630	"P": 955.75	"F": 1}
{"v": 1	"t": 2271650	"P": 945.5	"F": 1}
{"v": 1	"t": 2271671	"P": 949.25	"F": 1}
{"v": 1	"t": 2271691	"P": 957.25	"F": 1}
{"v": 1	"t": 2271711	"P": 949.5	"F": 1}
{"v": 1	"t": 2271732	"P": 941.0	"F": 1}
{"v": 1	"t": 2271752	"P": 957.25	"F": 1}
{"v": 1	"t": 2271772	"P": 956.75	"F": 1}
{"v": 1	"t": 2271793	"P": 946.25	"F": 1}
{"v": 1	"t": 2271813	"P": 946.0	"F": 1}
{"v": 1	"t": 2271833	"P": 959.75	"F": 1}
{"v": 1	"t": 2271854	"P": 953.5	"F": 1}
{"v": 1	"t": 2271874	"P": 944.75	"F": 1}
{"v": 1	"t": 2271894	"P": 947.5	"F": 1}
{"v": 1	"t": 2271915	"P": 961.0	"F": 1}
{"v": 1	"t": 2271935	"P": 952.0	"F": 1}
{"v": 1	"t": 2271955	"P": 942.25	"F": 1}
{"v": 1	"t": 2271976	"P": 954.75	"F": 1}
{"v": 1	"t": 2271996	"P": 958.25	"F": 1}
{"v": 1	"t": 2272016	"P": 950.0	"F": 1}
{"v": 1	"t": 2272037	"P": 943.75	"F": 1}
{"v": 1	"t": 2272057	"P": 958.5	"F": 1}
{"v": 1	"t": 2272077	"P": 956.75	"F": 1}
{"v": 1	"t": 2272098	"P": 947.75	"F": 1}
{"v": 1	"t": 2272118	"P": 947.0	"F": 1}
{"v": 1	"t": 2272140	"P": 954.25	"F": 1}
{"v": 1	"t": 2272160	"P": 944.0	"F": 1}
{"v": 1	"t": 2272181	"P": 958.0	"F": 1}
{"v": 1	"t": 2272201	"P": 951.25	"F": 1}
{"v": 1	"t": 2272222	"P": 943.5	"F": 1}
{"v": 1	"t": 2272242	"P": 958.25	"F": 1}
{"v": 1	"t": 2272262	"P": 957.75	"F": 1}
{"v": 1	"t": 2272283	"P": 948.0	"F": 1}
{"v": 1	"t": 2272303	"P": 945.5	"F": 1}
{"v": 1	"t": 2272323	"P": 959.5	"F": 1}
{"v": 1	"t": 2272344	"P": 954.25	"F": 1}
{"v": 1	"t": 2272364	"P": 947.0	"F": 1}
{"v": 1	"t": 2272384	"P": 947.75	"F": 1}
{"v": 1	"t": 2272405	"P": 961.25	"F": 1}
{"v": 1	"t": 2272425	"P": 952.0	"F": 1}
{"v": 1	"t": 2272445	"P": 943.0	"F": 1}
{"v": 1	"t": 2272466	"P": 951.25	"F": 1}
{"v": 1	"t": 2272486	"P": 960.5	"F": 1}
{"v": 1	"t": 2272506	"P": 951.25	"F": 1}
{"v": 1	"t": 2272527	"P": 945.0	"F": 1}
{"v": 1	"t": 2272547	"P": 956.25	"F": 1	"C": 47.105	"D": 3277	"sn": 54091930088003	"file": "/data/device_log/data0000.out"}
{"v": 1	"t": 2272568	"P": 950.5	"F": 1}
{"v": 1	"t": 2272588	"P": 949.0	"F": 1}
{"v": 1	"t": 2272610	"P": 948.25	"F": 1}
{"v": 1	"t": 2272630	"P": 944.75	"F": 1}
{"v": 1	"t": 2272651	"P": 957.5	"F": 1}
{"v": 1	"t": 2272671	"P": 954.25	"F": 1}
{"v": 1	"t": 2272691	"P": 944.75	"F": 1}
{"v": 1	"t": 2272712	"P": 950.0	"F": 1}
{"v": 1	"t": 2272732	"P": 955.5	"F": 1}
{"v": 1	"t": 2272753	"P": 945.75	"F": 1}
{"v": 1	"t": 2272773	"P": 955.5	"F": 1}
{"v": 1	"t": 2272793	"P": 956.0	"F": 1}
{"v": 1	"t": 2272814	"P": 950.0	"F": 1}
{"v": 1	"t": 2272834	"P": 947.25	"F": 1}
{"v": 1	"t": 2272854	"P": 962.25	"F": 1}
{"v": 1	"t": 2272875	"P": 957.5	"F": 1}
{"v": 1	"t": 2272895	"P": 949.25	"F": 1}
{"v": 1	"t": 2272915	"P": 948.25	"F": 1}
{"v": 1	"t": 2272936	"P": 961.25	"F": 1}
{"v": 1	"t": 2272956	"P": 954.5	"F": 1}
{"v": 1	"t": 2272976	"P": 948.5	"F": 1}
{"v": 1	"t": 2272997	"P": 952.75	"F": 1}
{"v": 1	"t": 2273017	"P": 962.5	"F": 1}
{"v": 1	"t": 2273037	"P": 955.25	"F": 1}
{"v": 1	"t": 2273058	"P": 946.5	"F": 1}
{"v": 1	"t": 2273078	"P": 955.75	"F": 1}
{"v": 1	"t": 2273098	"P": 961.0	"F": 1}
{"v": 1	"t": 2273119	"P": 952.75	"F": 1}
{"v": 1	"t": 2273139	"P": 948.5	"F": 1}
{"v": 1	"t": 2273159	"P": 958.0	"F": 1}
{"v": 1	"t": 2273180	"P": 959.25	"F": 1}
{"v": 1	"t": 2273200	"P": 950.25	"F": 1}
{"v": 1	"t": 2273220	"P": 944.5	"F": 1}
{"v": 1	"t": 2273241	"P": 959.25	"F": 1}
{"v": 1	"t": 2273261	"P": 952.0	"F": 1}
{"v": 1	"t": 2273282	"P": 945.25	"F": 1}
{"v": 1	"t": 2273302	"P": 959.5	"F": 1}
{"v": 1	"t": 2273322	"P": 952.75	"F": 1}
{"v": 1	"t": 2273343	"P": 945.25	"F": 1}
{"v": 1	"t": 2273363	"P": 956.5	"F": 1}
{"v": 1	"t": 2273383	"P": 958.0	"F": 1}
{"v": 1	"t": 2273404	"P": 949.0	"F": 1}
{"v": 1	"t": 2273424	"P": 943.75	"F": 1}
{"v": 1	"t": 2273444	"P": 959.25	"F": 1}
{"v": 1	"t": 2273465	"P": 955.75	"F": 1}
{"v": 1	"t": 2273485	"P": 947.25	"F": 1}
{"v": 1	"t": 2273505	"P": 946.0	"F": 1}
{"v": 1	"t": 2273526	"P": 935.75	"F": 1}
{"v": 1	"t": 2273546	"P": 956.25	"F": 1}
{"v": 1	"t": 2273566	"P": 946.0	"F": 1	"C": 47.095	"D": 3277	"sn": 54091930088003	"file": "/data/device_log/data0000.out"	"CO2": 5011.48681640625	"Tp": 26.612876892089844	"H": 22.032894134521484}
{"v": 1	"t": 2273588	"P": 949.5	"F": 1}
{"v": 1	"t": 2273608	"P": 959.75	"F": 1}
{"v": 1	"t": 2273630	"P": 947.5	"F": 1}
{"v": 1	"t": 2273651	"P": 958.25	"F": 1}
{"v": 1	"t": 2273671	"P": 957.25	"F": 1}
{"v": 1	"t": 2273691	"P": 947.0	"F": 1}
{"v": 1	"t": 2273712	"P": 947.75	"F": 1}
{"v": 1	"t": 2273732	"P": 960.0	"F": 1}
{"v": 1	"t": 2273752	"P": 952.75	"F": 1}
{"v": 1	"t": 2273773	"P": 945.0	"F": 1}
{"v": 1	"t": 2273793	"P": 952.0	"F": 1}
{"v": 1	"t": 2273814	"P": 955.0	"F": 1}
{"v": 1	"t": 2273834	"P": 945.25	"F": 1}
{"v": 1	"t": 2273854	"P": 960.0	"F": 1}
{"v": 1	"t": 2273875	"P": 953.5	"F": 1}
{"v": 1	"t": 2273895	"P": 945.5	"F": 1}
{"v": 1	"t": 2273915	"P": 949.0	"F": 1}
{"v": 1	"t": 2273936	"P": 960.25	"F": 1}
{"v": 1	"t": 2273956	"P": 954.25	"F": 1}
{"v": 1	"t": 2273976	"P": 943.75	"F": 1}
{"v": 1	"t": 2273997	"P": 952.0	"F": 1}
{"v": 1	"t": 2274017	"P": 960.25	"F": 1}
{"v": 1	"t": 2274037	"P": 950.0	"F": 1}
{"v": 1	"t": 2274058	"P": 943.25	"F": 1}
{"v": 1	"t": 2274078	"P": 954.5	"F": 1}
{"v": 1	"t": 2274098	"P": 959.5	"F": 1}
{"v": 1	"t": 2274119	"P": 951.0	"F": 1}
{"v": 1	"t": 2274139	"P": 943.75	"F": 1}
{"v": 1	"t": 2274159	"P": 957.5	"F": 1}
{"v": 1	"t": 2274180	"P": 957.5	"F": 1}
{"v": 1	"t": 2274200	"P": 948.25	"F": 1}
{"v": 1	"t": 2274220	"P": 946.0	"F": 1}
{"v": 1	"t": 2274241	"P": 960.25	"F": 1}
{"v": 1	"t": 2274261	"P": 953.25	"F": 1}
{"v": 1	"t": 2274281	"P": 945.75	"F": 1}
{"v": 1	"t": 2274302	"P": 949.0	"F": 1}
{"v": 1	"t": 2274322	"P": 959.5	"F": 1}
{"v": 1	"t": 2274343	"P": 950.75	"F": 1}
{"v": 1	"t": 2274363	"P": 949.75	"F": 1}
{"v": 1	"t": 2274383	"P": 956.75	"F": 1}
{"v": 1	"t": 2274404	"P": 946.0	"F": 1}
{"v": 1	"t": 2274424	"P": 955.5	"F": 1}
{"v": 1	"t": 2274445	"P": 951.75	"F": 1}
{"v": 1	"t": 2274466	"P": 946.75	"F": 1}
{"v": 1	"t": 2274486	"P": 957.0	"F": 1}
{"v": 1	"t": 2274506	"P": 946.75	"F": 1}
{"v": 1	"t": 2274527	"P": 956.25	"F": 1}
{"v": 1	"t": 2274547	"P": 954.75	"F": 1}
{"v": 1	"t": 2274568	"P": 947.25	"F": 1}
{"v": 1	"t": 2274588	"P": 954.0	"F": 1	"C": 47.09	"D": 3277	"sn": 54091930088003	"file": "/data/device_log/data0000.out"}
{"v": 1	"t": 2274609	"P": 952.5	"F": 1}
{"v": 1	"t": 2274629	"P": 948.75	"F": 1}
{"v": 1	"t": 2274651	"P": 954.25	"F": 1}
{"v": 1	"t": 2274671	"P": 944.5	"F": 1}
{"v": 1	"t": 2274692	"P": 952.75	"F": 1}
{"v": 1	"t": 2274712	"P": 960.25	"F": 1}
{"v": 1	"t": 2274732	"P": 950.25	"F": 1}
{"v": 1	"t": 2274753	"P": 945.75	"F": 1}
{"v": 1	"t": 2274773	"P": 956.25	"F": 1}
{"v": 1	"t": 2274793	"P": 961.25	"F": 1}
{"v": 1	"t": 2274814	"P": 953.25	"F": 1}
{"v": 1	"t": 2274834	"P": 947.25	"F": 1}
{"v": 1	"t": 2274854	"P": 957.0	"F": 1}
{"v": 1	"t": 2274875	"P": 960.75	"F": 1}
{"v": 1	"t": 2274895	"P": 952.25	"F": 1}
{"v": 1	"t": 2274915	"P": 947.25	"F": 1}
{"v": 1	"t": 2274936	"P": 961.25	"F": 1}
{"v": 1	"t": 2274956	"P": 956.25	"F": 1}
{"v": 1	"t": 2274976	"P": 950.0	"F": 1}
{"v": 1	"t": 2274997	"P": 946.75	"F": 1}
{"v": 1	"t": 2275017	"P": 962.5	"F": 1}
{"v": 1	"t": 2275037	"P": 956.75	"F": 1}
{"v": 1	"t": 2275058	"P": 948.0	"F": 1}
{"v": 1	"t": 2275078	"P": 954.0	"F": 1}
{"v": 1	"t": 2275099	"P": 959.0	"F": 1}
{"v": 1	"t": 2275119	"P": 946.75	"F": 1}
{"v": 1	"t": 2275139	"P": 957.0	"F": 1}
{"v": 1	"t": 2275160	"P": 952.75	"F": 1}
{"v": 1	"t": 2275180	"P": 944.5	"F": 1}
{"v": 1	"t": 2275201	"P": 954.0	"F": 1}
{"v": 1	"t": 2275221	"P": 958.25	"F": 1}
{"v": 1	"t": 2275241	"P": 948.75	"F": 1}
{"v": 1	"t": 2275262	"P": 947.0	"F": 1}
{"v": 1	"t": 2275282	"P": 960.25	"F": 1}
{"v": 1	"t": 2275302	"P": 952.5	"F": 1}
{"v": 1	"t": 2275323	"P": 944.0	"F": 1}
{"v": 1	"t": 2275343	"P": 956.25	"F": 1}
{"v": 1	"t": 2275363	"P": 957.75	"F": 1}
{"v": 1	"t": 2275384	"P": 948.25	"F": 1}
{"v": 1	"t": 2275404	"P": 947.5	"F": 1}
{"v": 1	"t": 2275425	"P": 959.25	"F": 1}
{"v": 1	"t": 2275445	"P": 950.5	"F": 1}
{"v": 1	"t": 2275465	"P": 946.25	"F": 1}
{"v": 1	"t": 2275486	"P": 958.25	"F": 1}
{"v": 1	"t": 2275506	"P": 954.75	"F": 1}
{"v": 1	"t": 2275526	"P": 944.0	"F": 1}
{"v": 1	"t": 2275547	"P": 950.0	"F": 1}
{"v": 1	"t": 2275567	"P": 959.75	"F": 1}
{"v": 1	"t": 2275588	"P": 949.75	"F": 1}
{"v": 1	"t": 2275608	"P": 944.5	"F": 1	"C": 47.1	"D": 3277	"sn": 54091930088003	"file": "/data/device_log/data0000.out"	"CO2": 5011.3466796875	"Tp": 26.612876892089844	"H": 22.033124923706055}
{"v": 1	"t": 2275630	"P": 953.0	"F": 1}
{"v": 1	"t": 2275650	"P": 950.5	"F": 1}
{"v": 1	"t": 2275672	"P": 958.25	"F": 1}
{"v": 1	"t": 2275693	"P": 949.5	"F": 1}
{"v": 1	"t": 2275713	"P": 944.75	"F": 1}
{"v": 1	"t": 2275733	"P": 959.5	"F": 1}
{"v": 1	"t": 2275754	"P": 949.75	"F": 1}
{"v": 1	"t": 2275774	"P": 946.75	"F": 1}
{"v": 1	"t": 2275795	"P": 958.5	"F": 1}
{"v": 1	"t": 2275815	"P": 952.5	"F": 1}
{"v": 1	"t": 2275835	"P": 945.25	"F": 1}
{"v": 1	"t": 2275856	"P": 956.75	"F": 1}
{"v": 1	"t": 2275876	"P": 957.0	"F": 1}
{"v": 1	"t": 2275896	"P": 945.5	"F": 1}
{"v": 1	"t": 2275917	"P": 949.25	"F": 1}
{"v": 1	"t": 2275937	"P": 959.75	"F": 1}
{"v": 1	"t": 2275957	"P": 949.25	"F": 1}
{"v": 1	"t": 2275978	"P": 944.0	"F": 1}
{"v": 1	"t": 2275998	"P": 959.5	"F": 1}
{"v": 1	"t": 2276019	"P": 954.25	"F": 1}
{"v": 1	"t": 2276039	"P": 945.75	"F": 1}
{"v": 1	"t": 2276059	"P": 951.5	"F": 1}
{"v": 1	"t": 2276080	"P": 959.0	"F": 1}
{"v": 1	"t": 2276100	"P": 949.0	"F": 1}
{"v": 1	"t": 2276120	"P": 945.25	"F": 1}
{"v": 1	"t": 2276141	"P": 959.25	"F": 1}
{"v": 1	"t": 2276161	"P": 951.75	"F": 1}
{"v": 1	"t": 2276182	"P": 944.5	"F": 1}
{"v": 1	"t": 2276202	"P": 955.5	"F": 1}
{"v": 1	"t": 2276222	"P": 956.5	"F": 1}
{"v": 1	"t": 2276243	"P": 947.5	"F": 1}
{"v": 1	"t": 2276263	"P": 950.25	"F": 1}
{"v": 1	"t": 2276283	"P": 958.0	"F": 1}
{"v": 1	"t": 2276304	"P": 951.25	"F": 1}
{"v": 1	"t": 2276324	"P": 946.75	"F": 1}
{"v": 1	"t": 2276345	"P": 960.75	"F": 1}
{"v": 1	"t": 2276365	"P": 951.0	"F": 1}
{"v": 1	"t": 2276385	"P": 948.0	"F": 1}
{"v": 1	"t": 2276406	"P": 960.5	"F": 1}
{"v": 1	"t": 2276426	"P": 952.0	"F": 1}
{"v": 1	"t": 2276447	"P": 944.5	"F": 1}
{"v": 1	"t": 2276467	"P": 958.25	"F": 1}
{"v": 1	"t": 2276487	"P": 955.0	"F": 1}
{"v": 1	"t": 2276508	"P": 945.0	"F": 1}
{"v": 1	"t": 2276528	"P": 954.25	"F": 1}
{"v": 1	"t": 2276548	"P": 958.25	"F": 1}
{"v": 1	"t": 2276569	"P": 949.0	"F": 1}
{"v": 1	"t": 2276589	"P": 946.75	"F": 1}
{"v": 1	"t": 2276610	"P": 960.25	"F": 1}
{"v": 1	"t": 2276630	"P": 950.25	"F": 1	"C": 47.06	"D": 3277	"sn": 54091930088003	"file": "/data/device_log/data0000.out"}
{"v": 1	"t": 2276651	"P": 952.75	"F": 1}
{"v": 1	"t": 2276671	"P": 954.75	"F": 1}
{"v": 1	"t": 2276693	"P": 948.25	"F": 1}
{"v": 1	"t": 2276713	"P": 962.0	"F": 1}
{"v": 1	"t": 2276734	"P": 954.5	"F": 1}
{"v": 1	"t": 2276754	"P": 947.0	"F": 1}
{"v": 1	"t": 2276774	"P": 961.5	"F": 1}
{"v": 1	"t": 2276795	"P": 955.0	"F": 1}
{"v": 1	"t": 2276815	"P": 947.25	"F": 1}
{"v": 1	"t": 2276836	"P": 957.25	"F": 1}
{"v": 1	"t": 2276856	"P": 959.25	"F": 1}
{"v": 1	"t": 2276876	"P": 951.75	"F": 1}
{"v": 1	"t": 2276897	"P": 949.5	"F": 1}
{"v": 1	"t": 2276917	"P": 960.0	"F": 1}
{"v": 1	"t": 2276938	"P": 953.0	"F": 1}
{"v": 1	"t": 2276958	"P": 947.75	"F": 1}
{"v": 1	"t": 2276978	"P": 960.0	"F": 1}
{"v": 1	"t": 2276999	"P": 951.0	"F": 1}
{"v": 1	"t": 2277019	"P": 946.5	"F": 1}
{"v": 1	"t": 2277040	"P": 959.25	"F": 1}
{"v": 1	"t": 2277060	"P": 956.0	"F": 1}
{"v": 1	"t": 2277080	"P": 947.25	"F": 1}
{"v": 1	"t": 2277101	"P": 958.0	"F": 1}
{"v": 1	"t": 2277121	"P": 953.25	"F": 1}
{"v": 1	"t": 2277141	"P": 947.5	"F": 1}
{"v": 1	"t": 2277162	"P": 951.0	"F": 1}
{"v": 1	"t": 2277182	"P": 958.25	"F": 1}
{"v": 1	"t": 2277203	"P": 948.0	"F": 1}
{"v": 1	"t": 2277223	"P": 947.75	"F": 1}
{"v": 1	"t": 2277243	"P": 959.5	"F": 1}
{"v": 1	"t": 2277264	"P": 952.25	"F": 1}
{"v": 1	"t": 2277284	"P": 945.75	"F": 1}
{"v": 1	"t": 2277304	"P": 956.25	"F": 1}
{"v": 1	"t": 2277325	"P": 956.0	"F": 1}
{"v": 1	"t": 2277345	"P": 944.75	"F": 1}
{"v": 1	"t": 2277366	"P": 951.5	"F": 1}
{"v": 1	"t": 2277386	"P": 959.5	"F": 1}
{"v": 1	"t": 2277406	"P": 949.75	"F": 1}
{"v": 1	"t": 2277427	"P": 946.0	"F": 1}
{"v": 1	"t": 2277447	"P": 960.25	"F": 1}
{"v": 1	"t": 2277467	"P": 952.0	"F": 1}
{"v": 1	"t": 2277488	"P": 945.75	"F": 1}
{"v": 1	"t": 2277508	"P": 955.25	"F": 1}
{"v": 1	"t": 2277529	"P": 955.25	"F": 1}
{"v": 1	"t": 2277549	"P": 946.0	"F": 1}
{"v": 1	"t": 2277569	"P": 947.5	"F": 1}
{"v": 1	"t": 2277590	"P": 959.5	"F": 1}
{"v": 1	"t": 2277611	"P": 947.75	"F": 1}
{"v": 1	"t": 2277631	"P": 958.5	"F": 1}
{"v": 1	"t": 2277651	"P": 947.5	"F": 1	"C": 47.085	"D": 3277	"sn": 54091930088003	"file": "/data/device_log/data0000.out"	"CO2": 5009.7490234375	"Tp": 26.642250061035156	"H": 22.033132553100586}
{"v": 1	"t": 2277673	"P": 947.25	"F": 1}
{"v": 1	"t": 2277694	"P": 953.0	"F": 1}
{"v": 1	"t": 2277715	"P": 954.5	"F": 1}
{"v": 1	"t": 2277735	"P": 946.25	"F": 1}
{"v": 1	"t": 2277756	"P": 952.5	"F": 1}
{"v": 1	"t": 2277776	"P": 958.0	"F": 1}
{"v": 1	"t": 2277796	"P": 946.75	"F": 1}
{"v": 1	"t": 2277817	"P": 947.75	"F": 1}
{"v": 1	"t": 2277837	"P": 960.25	"F": 1}
{"v": 1	"t": 2277857	"P": 950.75	"F": 1}
{"v": 1	"t": 2277878	"P": 944.5	"F": 1}
{"v": 1	"t": 2277898	"P": 955.75	"F": 1}
{"v": 1	"t": 2277918	"P": 957.75	"F": 1}
{"v": 1	"t": 2277939	"P": 948.0	"F": 1}
{"v": 1	"t": 2277959	"P": 947.5	"F": 1}
{"v": 1	"t": 2277980	"P": 959.5	"F": 1}
{"v": 1	"t": 2278000	"P": 950.75	"F": 1}
{"v": 1	"t": 2278020	"P": 945.0	"F": 1}
{"v": 1	"t": 2278041	"P": 959.0	"F": 1}
{"v": 1	"t": 2278061	"P": 953.25	"F": 1}
{"v": 1	"t": 2278081	"P": 946.25	"F": 1}
{"v": 1	"t": 2278102	"P": 952.75	"F": 1}
{"v": 1	"t": 2278122	"P": 958.25	"F": 1}
{"v": 1	"t": 2278143	"P": 946.5	"F": 1}
{"v": 1	"t": 2278163	"P": 947.0	"F": 1}
{"v": 1	"t": 2278183	"P": 958.5	"F": 1}
{"v": 1	"t": 2278204	"P": 951.5	"F": 1}
{"v": 1	"t": 2278224	"P": 945.5	"F": 1}
{"v": 1	"t": 2278244	"P": 957.0	"F": 1}
{"v": 1	"t": 2278265	"P": 953.0	"F": 1}
{"v": 1	"t": 2278285	"P": 945.25	"F": 1}
{"v": 1	"t": 2278306	"P": 957.5	"F": 1}
{"v": 1	"t": 2278326	"P": 954.75	"F": 1}
{"v": 1	"t": 2278347	"P": 944.75	"F": 1}
{"v": 1	"t": 2278367	"P": 956.5	"F": 1}
{"v": 1	"t": 2278387	"P": 957.0	"F": 1}
{"v": 1	"t": 2278408	"P": 946.5	"F": 1}
{"v": 1	"t": 2278428	"P": 948.75	"F": 1}
{"v": 1	"t": 2278448	"P": 959.25	"F": 1}
{"v": 1	"t": 2278469	"P": 950.0	"F": 1}
{"v": 1	"t": 2278489	"P": 945.5	"F": 1}
{"v": 1	"t": 2278509	"P": 959.75	"F": 1}
{"v": 1	"t": 2278530	"P": 955.0	"F": 1}
{"v": 1	"t": 2278550	"P": 945.5	"F": 1}
{"v": 1	"t": 2278571	"P": 952.25	"F": 1}
{"v": 1	"t": 2278591	"P": 956.0	"F": 1}
{"v": 1	"t": 2278611	"P": 947.25	"F": 1}
{"v": 1	"t": 2278632	"P": 945.5	"F": 1}
{"v": 1	"t": 2278652	"P": 961.5	"F": 1}
{"v": 1	"t": 2278672	"P": 953.25	"F": 1	"C": 47.055	"D": 3277	"sn": 54091930088003	"file": "/data/device_log/data0000.out"}
{"v": 1	"t": 2278693	"P": 948.25	"F": 1}
{"v": 1	"t": 2278713	"P": 961.75	"F": 1}
{"v": 1	"t": 2278734	"P": 954.75	"F": 1}
{"v": 1	"t": 2278754	"P": 945.75	"F": 1}
{"v": 1	"t": 2278774	"P": 960.0	"F": 1}
{"v": 1	"t": 2278795	"P": 958.0	"F": 1}
{"v": 1	"t": 2278815	"P": 949.75	"F": 1}
{"v": 1	"t": 2278836	"P": 954.5	"F": 1}
{"v": 1	"t": 2278856	"P": 961.75	"F": 1}
{"v": 1	"t": 2278876	"P": 953.0	"F": 1}
{"v": 1	"t": 2278897	"P": 951.75	"F": 1}
{"v": 1	"t": 2278917	"P": 960.25	"F": 1}
{"v": 1	"t": 2278938	"P": 949.75	"F": 1}
{"v": 1	"t": 2278958	"P": 947.5	"F": 1}
{"v": 1	"t": 2278978	"P": 962.5	"F": 1}
{"v": 1	"t": 2278999	"P": 953.75	"F": 1}
{"v": 1	"t": 2279019	"P": 946.75	"F": 1}
{"v": 1	"t": 2279039	"P": 959.0	"F": 1}
{"v": 1	"t": 2279060	"P": 953.25	"F": 1}
{"v": 1	"t": 2279080	"P": 944.25	"F": 1}
{"v": 1	"t": 2279101	"P": 953.75	"F": 1}
{"v": 1	"t": 2279121	"P": 959.75	"F": 1}
{"v": 1	"t": 2279141	"P": 949.75	"F": 1}
{"v": 1	"t": 2279162	"P": 946.5	"F": 1}
{"v": 1	"t": 2279182	"P": 961.25	"F": 1}
{"v": 1	"t": 2279202	"P": 951.0	"F": 1}
{"v": 1	"t": 2279223	"P": 944.25	"F": 1}
{"v": 1	"t": 2279243	"P": 955.25	"F": 1}
{"v": 1	"t": 2279264	"P": 956.25	"F": 1}
{"v": 1	"t": 2279284	"P": 946.25	"F": 1}
{"v": 1	"t": 2279304	"P": 947.75	"F": 1}
{"v": 1	"t": 2279325	"P": 960.25	"F": 1}
{"v": 1	"t": 2279345	"P": 950.5	"F": 1}
{"v": 1	"t": 2279365	"P": 945.0	"F": 1}
{"v": 1	"t": 2279386	"P": 958.75	"F": 1}
{"v": 1	"t": 2279406	"P": 955.5	"F": 1}
{"v": 1	"t": 2279426	"P": 945.75	"F": 1}
{"v": 1	"t": 2279447	"P": 954.5	"F": 1}
{"v": 1	"t": 2279467	"P": 957.75	"F": 1}
{"v": 1	"t": 2279488	"P": 945.25	"F": 1}
{"v": 1	"t": 2279508	"P": 949.5	"F": 1}
{"v": 1	"t": 2279528	"P": 959.0	"F": 1}
{"v": 1	"t": 2279549	"P": 946.5	"F": 1}
{"v": 1	"t": 2279569	"P": 951.5	"F": 1}
{"v": 1	"t": 2279590	"P": 956.25	"F": 1}
{"v": 1	"t": 2279610	"P": 948.0	"F": 1}
{"v": 1	"t": 2279631	"P": 951.5	"F": 1}
{"v": 1	"t": 2279651	"P": 958.0	"F": 1}
{"v": 1	"t": 2279671	"P": 947.0	"F": 1}
{"v": 1	"t": 2279692	"P": 953.0	"F": 1	"C": 47.075	"D": 3277	"sn": 54091930088003	"file": "/data/device_log/data0000.out"	"CO2": 5006.29443359375	"Tp": 26.642250061035156	"H": 22.033077239990234}
{"v": 1	"t": 2279713	"P": 948.5	"F": 1}
{"v": 1	"t": 2279733	"P": 958.75	"F": 1}
{"v": 1	"t": 2279754	"P": 944.5	"F": 1}
{"v": 1	"t": 2279774	"P": 954.75	"F": 1}
{"v": 1	"t": 2279795	"P": 958.25	"F": 1}
{"v": 1	"t": 2279815	"P": 947.25	"F": 1}
{"v": 1	"t": 2279836	"P": 952.0	"F": 1}
{"v": 1	"t": 2279856	"P": 958.0	"F": 1}
{"v": 1	"t": 2279876	"P": 946.5	"F": 1}
{"v": 1	"t": 2279897	"P": 949.75	"F": 1}
{"v": 1	"t": 2279917	"P": 957.5	"F": 1}
{"v": 1	"t": 2279938	"P": 949.5	"F": 1}
{"v": 1	"t": 2279958	"P": 949.5	"F": 1}
{"v": 1	"t": 2279978	"P": 960.0	"F": 1}
{"v": 1	"t": 2279999	"P": 946.0	"F": 1}
{"v": 1	"t": 2280019	"P": 960.0	"F": 1}
{"v": 1	"t": 2280040	"P": 953.75	"F": 1}
{"v": 1	"t": 2280060	"P": 945.0	"F": 1}
{"v": 1	"t": 2280081	"P": 954.5	"F": 1}
{"v": 1	"t": 2280101	"P": 952.25	"F": 1}
{"v": 1	"t": 2280122	"P": 944.75	"F": 1}
{"v": 1	"t": 2280142	"P": 957.75	"F": 1}
{"v": 1	"t": 2280162	"P": 953.25	"F": 1}
{"v": 1	"t": 2280183	"P": 944.5	"F": 1}
{"v": 1	"t": 2280203	"P": 958.0	"F": 1}
{"v": 1	"t": 2280224	"P": 954.0	"F": 1}
{"v": 1	"t": 2280244	"P": 943.25	"F": 1}
{"v": 1	"t": 2280264	"P": 955.5	"F": 1}
{"v": 1	"t": 2280285	"P": 953.5	"F": 1}
{"v": 1	"t": 2280305	"P": 945.5	"F": 1}
{"v": 1	"t": 2280326	"P": 957.75	"F": 1}
{"v": 1	"t": 2280346	"P": 953.75	"F": 1}
{"v": 1	"t": 2280367	"P": 944.75	"F": 1}
{"v": 1	"t": 2280387	"P": 958.5	"F": 1}
{"v": 1	"t": 2280407	"P": 954.5	"F": 1}
{"v": 1	"t": 2280428	"P": 944.75	"F": 1}
{"v": 1	"t": 2280448	"P": 957.75	"F": 1}
{"v": 1	"t": 2280469	"P": 952.25	"F": 1}
{"v": 1	"t": 2280489	"P": 946.75	"F": 1}
{"v": 1	"t": 2280509	"P": 958.0	"F": 1}
{"v": 1	"t": 2280530	"P": 951.75	"F": 1}
{"v": 1	"t": 2280550	"P": 943.75	"F": 1}
{"v": 1	"t": 2280571	"P": 957.0	"F": 1}
{"v": 1	"t": 2280591	"P": 954.0	"F": 1}
{"v": 1	"t": 2280612	"P": 947.75	"F": 1}
{"v": 1	"t": 2280632	"P": 962.0	"F": 1}
{"v": 1	"t": 2280652	"P": 954.5	"F": 1}
{"v": 1	"t": 2280673	"P": 952.5	"F": 1}
{"v": 1	"t": 2280694	"P": 958.0	"F": 1}
{"v": 1	"t": 2280714	"P": 951.0	"F": 1	"C": 47.015	"D": 3277	"sn": 54091930088003	"file": "/data/device_log/data0000.out"}
{"v": 1	"t": 2280736	"P": 962.25	"F": 1}
{"v": 1	"t": 2280756	"P": 953.25	"F": 1}
{"v": 1	"t": 2280779	"P": 951.75	"F": 1}
{"v": 1	"t": 2280799	"P": 956.0	"F": 1}
{"v": 1	"t": 2280820	"P": 959.25	"F": 1}
{"v": 1	"t": 2280840	"P": 950.25	"F": 1}
{"v": 1	"t": 2280860	"P": 947.75	"F": 1}
{"v": 1	"t": 2280881	"P": 959.0	"F": 1}
{"v": 1	"t": 2280901	"P": 955.5	"F": 1}
{"v": 1	"t": 2280921	"P": 949.0	"F": 1}
{"v": 1	"t": 2280942	"P": 956.0	"F": 1}
{"v": 1	"t": 2280962	"P": 962.25	"F": 1}
{"v": 1	"t": 2280983	"P": 951.75	"F": 1}
{"v": 1	"t": 2281003	"P": 945.5	"F": 1}
{"v": 1	"t": 2281023	"P": 958.5	"F": 1}
{"v": 1	"t": 2281043	"P": 957.75	"F": 1}
{"v": 1	"t": 2281064	"P": 950.0	"F": 1}
{"v": 1	"t": 2281084	"P": 945.25	"F": 1}
{"v": 1	"t": 2281104	"P": 959.0	"F": 1}
{"v": 1	"t": 2281125	"P": 950.25	"F": 1}
{"v": 1	"t": 2281145	"P": 948.25	"F": 1}
{"v": 1	"t": 2281166	"P": 961.0	"F": 1}
{"v": 1	"t": 2281186	"P": 953.0	"F": 1}
{"v": 1	"t": 2281206	"P": 944.75	"F": 1}
{"v": 1	"t": 2281227	"P": 952.25	"F": 1}
{"v": 1	"t": 2281247	"P": 960.25	"F": 1}
{"v": 1	"t": 2281267	"P": 951.0	"F": 1}
{"v": 1	"t": 2281288	"P": 943.75	"F": 1}
{"v": 1	"t": 2281308	"P": 958.25	"F": 1}
{"v": 1	"t": 2281329	"P": 955.75	"F": 1}
{"v": 1	"t": 2281349	"P": 944.75	"F": 1}
{"v": 1	"t": 2281369	"P": 950.75	"F": 1}
{"v": 1	"t": 2281390	"P": 959.25	"F": 1}
{"v": 1	"t": 2281410	"P": 949.25	"F": 1}
{"v": 1	"t": 2281430	"P": 944.25	"F": 1}
{"v": 1	"t": 2281451	"P": 958.25	"F": 1}
{"v": 1	"t": 2281471	"P": 957.5	"F": 1}
{"v": 1	"t": 2281491	"P": 948.75	"F": 1}
{"v": 1	"t": 2281512	"P": 944.25	"F": 1}
{"v": 1	"t": 2281532	"P": 958.75	"F": 1}
{"v": 1	"t": 2281552	"P": 955.0	"F": 1}
{"v": 1	"t": 2281573	"P": 945.75	"F": 1}
{"v": 1	"t": 2281593	"P": 947.25	"F": 1}
{"v": 1	"t": 2281613	"P": 961.75	"F": 1}
{"v": 1	"t": 2281634	"P": 955.0	"F": 1}
{"v": 1	"t": 2281654	"P": 947.0	"F": 1}
{"v": 1	"t": 2281674	"P": 947.25	"F": 1}
{"v": 1	"t": 2281695	"P": 960.5	"F": 1}
{"v": 1	"t": 2281715	"P": 951.75	"F": 1}
{"v": 1	"t": 2281735	"P": 946.25	"F": 1	"C": 47.03	"D": 3277	"sn": 54091930088003	"file": "/data/device_log/data0000.out"	"CO2": 5002.484375	"Tp": 26.612876892089844	"H": 22.033018112182617}
{"v": 1	"t": 2281757	"P": 946.75	"F": 1}
{"v": 1	"t": 2281777	"P": 955.0	"F": 1}
{"v": 1	"t": 2281799	"P": 947.5	"F": 1}
{"v": 1	"t": 2281819	"P": 952.0	"F": 1}
{"v": 1	"t": 2281840	"P": 959.75	"F": 1}
{"v": 1	"t": 2281860	"P": 949.5	"F": 1}
{"v": 1	"t": 2281880	"P": 945.25	"F": 1}
{"v": 1	"t": 2281901	"P": 956.0	"F": 1}
{"v": 1	"t": 2281921	"P": 956.0	"F": 1}
{"v": 1	"t": 2281941	"P": 946.5	"F": 1}
{"v": 1	"t": 2281962	"P": 950.0	"F": 1}
{"v": 1	"t": 2281982	"P": 961.5	"F": 1}
{"v": 1	"t": 2282002	"P": 953.25	"F": 1}
{"v": 1	"t": 2282023	"P": 945.25	"F": 1}
{"v": 1	"t": 2282043	"P": 954.0	"F": 1}
{"v": 1	"t": 2282063	"P": 959.0	"F": 1}
{"v": 1	"t": 2282084	"P": 949.25	"F": 1}
{"v": 1	"t": 2282104	"P": 947.0	"F": 1}
{"v": 1	"t": 2282124	"P": 957.75	"F": 1}
{"v": 1	"t": 2282145	"P": 956.5	"F": 1}
{"v": 1	"t": 2282165	"P": 948.75	"F": 1}
{"v": 1	"t": 2282185	"P": 943.75	"F": 1}
{"v": 1	"t": 2282206	"P": 960.75	"F": 1}
{"v": 1	"t": 2282226	"P": 955.25	"F": 1}
{"v": 1	"t": 2282246	"P": 947.5	"F": 1}
{"v": 1	"t": 2282267	"P": 946.5	"F": 1}
{"v": 1	"t": 2282287	"P": 960.25	"F": 1}
{"v": 1	"t": 2282307	"P": 955.5	"F": 1}
{"v": 1	"t": 2282328	"P": 947.0	"F": 1}
{"v": 1	"t": 2282348	"P": 948.5	"F": 1}
{"v": 1	"t": 2282368	"P": 960.25	"F": 1}
{"v": 1	"t": 2282389	"P": 954.25	"F": 1}
{"v": 1	"t": 2282409	"P": 945.75	"F": 1}
{"v": 1	"t": 2282429	"P": 950.25	"F": 1}
{"v": 1	"t": 2282450	"P": 960.25	"F": 1}
{"v": 1	"t": 2282470	"P": 953.0	"F": 1}
{"v": 1	"t": 2282490	"P": 944.75	"F": 1}
{"v": 1	"t": 2282511	"P": 959.25	"F": 1}
{"v": 1	"t": 2282531	"P": 956.0	"F": 1}
{"v": 1	"t": 2282551	"P": 948.5	"F": 1}
{"v": 1	"t": 2282572	"P": 950.25	"F": 1}
{"v": 1	"t": 2282592	"P": 962.75	"F": 1}
{"v": 1	"t": 2282612	"P": 952.5	"F": 1}
{"v": 1	"t": 2282633	"P": 947.5	"F": 1}
{"v": 1	"t": 2282653	"P": 958.75	"F": 1}
{"v": 1	"t": 2282673	"P": 961.0	"F": 1}
{"v": 1	"t": 2282694	"P": 951.25	"F": 1}
{"v": 1	"t": 2282714	"P": 946.25	"F": 1}
{"v": 1	"t": 2282734	"P": 960.75	"F": 1}
{"v": 1	"t": 2282755	"P": 956.25	"F": 1	"C": 47.02	"D": 3277	"sn": 54091930088003	"file": "/data/device_log/data0000.out"}
{"v": 1	"t": 2282775	"P": 949.5	"F": 1}
{"v": 1	"t": 2282796	"P": 961.5	"F": 1}
{"v": 1	"t": 2282818	"P": 950.0	"F": 1}
{"v": 1	"t": 2282838	"P": 958.75	"F": 1}
{"v": 1	"t": 2282859	"P": 956.75	"F": 1}
{"v": 1	"t": 2282879	"P": 950.0	"F": 1}
{"v": 1	"t": 2282899	"P": 950.75	"F": 1}
{"v": 1	"t": 2282920	"P": 961.5	"F": 1}
{"v": 1	"t": 2282940	"P": 953.75	"F": 1}
{"v": 1	"t": 2282961	"P": 947.75	"F": 1}
{"v": 1	"t": 2282981	"P": 952.0	"F": 1}
{"v": 1	"t": 2283001	"P": 959.75	"F": 1}
{"v": 1	"t": 2283021	"P": 949.5	"F": 1}
{"v": 1	"t": 2283042	"P": 947.25	"F": 1}
{"v": 1	"t": 2283062	"P": 961.5	"F": 1}
{"v": 1	"t": 2283082	"P": 958.0	"F": 1}
{"v": 1	"t": 2283103	"P": 947.75	"F": 1}
{"v": 1	"t": 2283123	"P": 951.5	"F": 1}
{"v": 1	"t": 2283143	"P": 961.5	"F": 1}
{"v": 1	"t": 2283164	"P": 952.25	"F": 1}
{"v": 1	"t": 2283184	"P": 946.0	"F": 1}
{"v": 1	"t": 2283205	"P": 958.0	"F": 1}
{"v": 1	"t": 2283225	"P": 953.5	"F": 1}
{"v": 1	"t": 2283245	"P": 945.5	"F": 1}
{"v": 1	"t": 2283266	"P": 955.0	"F": 1}
{"v": 1	"t": 2283286	"P": 957.5	"F": 1}
{"v": 1	"t": 2283306	"P": 946.75	"F": 1}
{"v": 1	"t": 2283327	"P": 947.75	"F": 1}
{"v": 1	"t": 2283347	"P": 958.5	"F": 1}
{"v": 1	"t": 2283368	"P": 948.75	"F": 1}
{"v": 1	"t": 2283388	"P": 944.0	"F": 1}
{"v": 1	"t": 2283408	"P": 961.0	"F": 1}
{"v": 1	"t": 2283429	"P": 955.0	"F": 1}
{"v": 1	"t": 2283449	"P": 946.5	"F": 1}
{"v": 1	"t": 2283469	"P": 950.75	"F": 1}
{"v": 1	"t": 2283490	"P": 959.25	"F": 1}
{"v": 1	"t": 2283511	"P": 953.25	"F": 1}
{"v": 1	"t": 2283531	"P": 946.25	"F": 1}
{"v": 1	"t": 2283552	"P": 948.0	"F": 1}
{"v": 1	"t": 2283572	"P": 958.5	"F": 1}
{"v": 1	"t": 2283592	"P": 950.75	"F": 1}
{"v": 1	"t": 2283613	"P": 946.25	"F": 1}
{"v": 1	"t": 2283634	"P": 954.25	"F": 1}
{"v": 1	"t": 2283654	"P": 948.0	"F": 1}
{"v": 1	"t": 2283675	"P": 959.25	"F": 1}
{"v": 1	"t": 2283695	"P": 954.5	"F": 1}
{"v": 1	"t": 2283715	"P": 944.75	"F": 1}
{"v": 1	"t": 2283736	"P": 953.0	"F": 1}
{"v": 1	"t": 2283756	"P": 956.25	"F": 1}
{"v": 1	"t": 2283776	"P": 946.0	"F": 1	"C": 47.025	"D": 3277	"sn": 54091930088003	"file": "/data/device_log/data0000.out"	"CO2": 5003.330078125	"Tp": 26.642250061035156	"H": 22.033023834228516}
{"v": 1	"t": 2283798	"P": 947.75	"F": 1}
{"v": 1	"t": 2283818	"P": 951.25	"F": 1}
{"v": 1	"t": 2283839	"P": 957.0	"F": 1}
{"v": 1	"t": 2283859	"P": 944.75	"F": 1}
{"v": 1	"t": 2283879	"P": 950.5	"F": 1}
{"v": 1	"t": 2283900	"P": 960.5	"F": 1}
{"v": 1	"t": 2283920	"P": 949.75	"F": 1}
{"v": 1	"t": 2283940	"P": 950.25	"F": 1}
{"v": 1	"t": 2283961	"P": 959.5	"F": 1}
{"v": 1	"t": 2283981	"P": 951.5	"F": 1}
{"v": 1	"t": 2284002	"P": 945.0	"F": 1}
{"v": 1	"t": 2284022	"P": 958.75	"F": 1}
{"v": 1	"t": 2284042	"P": 955.25	"F": 1}
{"v": 1	"t": 2284063	"P": 947.5	"F": 1}
{"v": 1	"t": 2284083	"P": 947.5	"F": 1}
{"v": 1	"t": 2284105	"P": 956.0	"F": 1}
{"v": 1	"t": 2284126	"P": 959.5	"F": 1}
{"v": 1	"t": 2284148	"P": 952.75	"F": 1}
{"v": 1	"t": 2284168	"P": 956.25	"F": 1}
{"v": 1	"t": 2284189	"P": 947.75	"F": 1}
{"v": 1	"t": 2284209	"P": 952.0	"F": 1}
{"v": 1	"t": 2284230	"P": 956.25	"F": 1}
{"v": 1	"t": 2284250	"P": 947.0	"F": 1}
{"v": 1	"t": 2284270	"P": 950.0	"F": 1}
{"v": 1	"t": 2284291	"P": 958.0	"F": 1}
{"v": 1	"t": 2284311	"P": 950.5	"F": 1}
{"v": 1	"t": 2284332	"P": 944.75	"F": 1}
{"v": 1	"t": 2284352	"P": 959.75	"F": 1}
{"v": 1	"t": 2284372	"P": 954.5	"F": 1}
{"v": 1	"t": 2284393	"P": 944.25	"F": 1}
{"v": 1	"t": 2284413	"P": 950.75	"F": 1}
{"v": 1	"t": 2284433	"P": 960.0	"F": 1}
{"v": 1	"t": 2284454	"P": 953.75	"F": 1}
{"v": 1	"t": 2284474	"P": 945.0	"F": 1}
{"v": 1	"t": 2284494	"P": 956.5	"F": 1}
{"v": 1	"t": 2284515	"P": 962.0	"F": 1}
{"v": 1	"t": 2284535	"P": 952.25	"F": 1}
{"v": 1	"t": 2284555	"P": 948.5	"F": 1}
{"v": 1	"t": 2284576	"P": 961.0	"F": 1}
{"v": 1	"t": 2284596	"P": 960.5	"F": 1}
{"v": 1	"t": 2284616	"P": 949.75	"F": 1}
{"v": 1	"t": 2284637	"P": 949.0	"F": 1}
{"v": 1	"t": 2284657	"P": 963.0	"F": 1}
{"v": 1	"t": 2284677	"P": 955.25	"F": 1}
{"v": 1	"t": 2284698	"P": 948.25	"F": 1}
{"v": 1	"t": 2284718	"P": 950.75	"F": 1}
{"v": 1	"t": 2284738	"P": 962.25	"F": 1}
{"v": 1	"t": 2284759	"P": 954.0	"F": 1}
{"v": 1	"t": 2284779	"P": 947.25	"F": 1}
{"v": 1	"t": 2284799	"P": 953.5	"F": 1	"C": 47.025	"D": 3277	"sn": 54091930088003	"file": "/data/device_log/data0000.out"}
{"v": 1	"t": 2284820	"P": 959.75	"F": 1}
{"v": 1	"t": 2284840	"P": 948.0	"F": 1}
{"v": 1	"t": 2284862	"P": 961.5	"F": 1}
{"v": 1	"t": 2284882	"P": 950.0	"F": 1}
{"v": 1	"t": 2284903	"P": 944.0	"F": 1}
{"v": 1	"t": 2284923	"P": 959.5	"F": 1}
{"v": 1	"t": 2284943	"P": 957.5	"F": 1}
{"v": 1	"t": 2284964	"P": 948.75	"F": 1}
{"v": 1	"t": 2284984	"P": 946.5	"F": 1}
{"v": 1	"t": 2285004	"P": 961.25	"F": 1}
{"v": 1	"t": 2285025	"P": 955.25	"F": 1}
{"v": 1	"t": 2285045	"P": 945.0	"F": 1}
{"v": 1	"t": 2285065	"P": 950.25	"F": 1}
{"v": 1	"t": 2285086	"P": 961.25	"F": 1}
{"v": 1	"t": 2285106	"P": 952.25	"F": 1}
{"v": 1	"t": 2285126	"P": 945.5	"F": 1}
{"v": 1	"t": 2285147	"P": 954.0	"F": 1}
{"v": 1	"t": 2285167	"P": 960.0	"F": 1}
{"v": 1	"t": 2285188	"P": 950.0	"F": 1}
{"v": 1	"t": 2285208	"P": 944.5	"F": 1}
{"v": 1	"t": 2285228	"P": 958.75	"F": 1}
{"v": 1	"t": 2285248	"P": 957.0	"F": 1}
{"v": 1	"t": 2285269	"P": 947.75	"F": 1}
{"v": 1	"t": 2285289	"P": 945.25	"F": 1}
{"v": 1	"t": 2285309	"P": 959.75	"F": 1}
{"v": 1	"t": 2285330	"P": 956.25	"F": 1}
{"v": 1	"t": 2285350	"P": 947.75	"F": 1}
{"v": 1	"t": 2285370	"P": 946.25	"F": 1}
{"v": 1	"t": 2285391	"P": 960.5	"F": 1}
{"v": 1	"t": 2285411	"P": 954.0	"F": 1}
{"v": 1	"t": 2285431	"P": 947.75	"F": 1}
{"v": 1	"t": 2285452	"P": 947.25	"F": 1}
{"v": 1	"t": 2285472	"P": 961.5	"F": 1}
{"v": 1	"t": 2285492	"P": 954.0	"F": 1}
{"v": 1	"t": 2285513	"P": 946.75	"F": 1}
{"v": 1	"t": 2285533	"P": 948.75	"F": 1}
{"v": 1	"t": 2285553	"P": 960.75	"F": 1}
{"v": 1	"t": 2285574	"P": 954.75	"F": 1}
{"v": 1	"t": 2285594	"P": 947.0	"F": 1}
{"v": 1	"t": 2285614	"P": 948.5	"F": 1}
{"v": 1	"t": 2285635	"P": 960.5	"F": 1}
{"v": 1	"t": 2285655	"P": 953.75	"F": 1}
{"v": 1	"t": 2285675	"P": 945.5	"F": 1}
{"v": 1	"t": 2285696	"P": 950.0	"F": 1}
{"v": 1	"t": 2285716	"P": 959.5	"F": 1}
{"v": 1	"t": 2285736	"P": 949.5	"F": 1}
{"v": 1	"t": 2285757	"P": 945.25	"F": 1}
{"v": 1	"t": 2285777	"P": 958.5	"F": 1}
{"v": 1	"t": 2285797	"P": 955.5	"F": 1}
{"v": 1	"t": 2285818	"P": 948.25	"F": 1	"C": 47.025	"D": 3277	"sn": 54091930088003	"file": "/data/device_log/data0000.out"	"CO2": 5001.888671875	"Tp": 26.642250061035156	"H": 22.032899856567383}
{"v": 1	"t": 2285839	"P": 945.0	"F": 1}
{"v": 1	"t": 2285859	"P": 957.5	"F": 1}
{"v": 1	"t": 2285880	"P": 946.5	"F": 1}
{"v": 1	"t": 2285901	"P": 962.0	"F": 1}
{"v": 1	"t": 2285921	"P": 951.75	"F": 1}
{"v": 1	"t": 2285941	"P": 945.0	"F": 1}
{"v": 1	"t": 2285962	"P": 950.25	"F": 1}
{"v": 1	"t": 2285982	"P": 959.25	"F": 1}
{"v": 1	"t": 2286002	"P": 953.5	"F": 1}
{"v": 1	"t": 2286023	"P": 943.5	"F": 1}
{"v": 1	"t": 2286043	"P": 953.75	"F": 1}
{"v": 1	"t": 2286063	"P": 960.0	"F": 1}
{"v": 1	"t": 2286084	"P": 951.75	"F": 1}
{"v": 1	"t": 2286104	"P": 944.5	"F": 1}
{"v": 1	"t": 2286124	"P": 955.25	"F": 1}
{"v": 1	"t": 2286145	"P": 959.5	"F": 1}
{"v": 1	"t": 2286165	"P": 951.0	"F": 1}
{"v": 1	"t": 2286185	"P": 945.5	"F": 1}
{"v": 1	"t": 2286206	"P": 956.5	"F": 1}
{"v": 1	"t": 2286226	"P": 957.5	"F": 1}
{"v": 1	"t": 2286246	"P": 948.0	"F": 1}
{"v": 1	"t": 2286267	"P": 946.5	"F": 1}
{"v": 1	"t": 2286287	"P": 961.25	"F": 1}
{"v": 1	"t": 2286307	"P": 955.75	"F": 1}
{"v": 1	"t": 2286328	"P": 945.5	"F": 1}
{"v": 1	"t": 2286348	"P": 949.75	"F": 1}
{"v": 1	"t": 2286368	"P": 960.25	"F": 1}
{"v": 1	"t": 2286389	"P": 950.5	"F": 1}
{"v": 1	"t": 2286409	"P": 945.25	"F": 1}
{"v": 1	"t": 2286429	"P": 955.0	"F": 1}
{"v": 1	"t": 2286450	"P": 959.0	"F": 1}
{"v": 1	"t": 2286470	"P": 952.5	"F": 1}
{"v": 1	"t": 2286490	"P": 949.5	"F": 1}
{"v": 1	"t": 2286511	"P": 960.0	"F": 1}
{"v": 1	"t": 2286531	"P": 959.0	"F": 1}
{"v": 1	"t": 2286551	"P": 952.0	"F": 1}
{"v": 1	"t": 2286572	"P": 945.0	"F": 1}
{"v": 1	"t": 2286592	"P": 959.0	"F": 1}
{"v": 1	"t": 2286612	"P": 960.75	"F": 1}
{"v": 1	"t": 2286633	"P": 949.25	"F": 1}
{"v": 1	"t": 2286653	"P": 950.0	"F": 1}
{"v": 1	"t": 2286673	"P": 961.0	"F": 1}
{"v": 1	"t": 2286694	"P": 956.0	"F": 1}
{"v": 1	"t": 2286714	"P": 949.0	"F": 1}
{"v": 1	"t": 2286734	"P": 950.5	"F": 1}
{"v": 1	"t": 2286755	"P": 963.0	"F": 1}
{"v": 1	"t": 2286775	"P": 955.0	"F": 1}
{"v": 1	"t": 2286795	"P": 945.75	"F": 1}
{"v": 1	"t": 2286816	"P": 950.0	"F": 1}
{"v": 1	"t": 2286836	"P": 960.0	"F": 1	"C": 46.99	"D": 3277	"sn": 54091930088003	"file": "/data/device_log/data0000.out"}
{"v": 1	"t": 2286856	"P": 949.5	"F": 1}
{"v": 1	"t": 2286877	"P": 950.75	"F": 1}
{"v": 1	"t": 2286901	"P": 959.25	"F": 1}
{"v": 1	"t": 2286921	"P": 951.5	"F": 1}
{"v": 1	"t": 2286942	"P": 945.5	"F": 1}
{"v": 1	"t": 2286962	"P": 954.75	"F": 1}
{"v": 1	"t": 2286982	"P": 956.5	"F": 1}
{"v": 1	"t": 2287003	"P": 948.0	"F": 1}
{"v": 1	"t": 2287023	"P": 945.75	"F": 1}
{"v": 1	"t": 2287043	"P": 959.5	"F": 1}
{"v": 1	"t": 2287064	"P": 955.0	"F": 1}
{"v": 1	"t": 2287084	"P": 946.5	"F": 1}
{"v": 1	"t": 2287104	"P": 952.0	"F": 1}
{"v": 1	"t": 2287125	"P": 959.5	"F": 1}
{"v": 1	"t": 2287145	"P": 951.0	"F": 1}
{"v": 1	"t": 2287165	"P": 946.25	"F": 1}
{"v": 1	"t": 2287186	"P": 953.75	"F": 1}
{"v": 1	"t": 2287206	"P": 959.75	"F": 1}
{"v": 1	"t": 2287226	"P": 948.25	"F": 1}
{"v": 1	"t": 2287247	"P": 943.0	"F": 1}
{"v": 1	"t": 2287267	"P": 957.25	"F": 1}
{"v": 1	"t": 2287287	"P": 955.5	"F": 1}
{"v": 1	"t": 2287308	"P": 950.25	"F": 1}
{"v": 1	"t": 2287328	"P": 944.5	"F": 1}
{"v": 1	"t": 2287348	"P": 959.5	"F": 1}
{"v": 1	"t": 2287369	"P": 956.0	"F": 1}
{"v": 1	"t": 2287389	"P": 947.5	"F": 1}
{"v": 1	"t": 2287409	"P": 946.25	"F": 1}
{"v": 1	"t": 2287429	"P": 961.25	"F": 1}
{"v": 1	"t": 2287450	"P": 954.0	"F": 1}
{"v": 1	"t": 2287470	"P": 946.25	"F": 1}
{"v": 1	"t": 2287490	"P": 947.25	"F": 1}
{"v": 1	"t": 2287511	"P": 961.25	"F": 1}
{"v": 1	"t": 2287531	"P": 954.25	"F": 1}
{"v": 1	"t": 2287551	"P": 945.25	"F": 1}
{"v": 1	"t": 2287572	"P": 949.25	"F": 1}
{"v": 1	"t": 2287592	"P": 959.75	"F": 1}
{"v": 1	"t": 2287612	"P": 952.75	"F": 1}
{"v": 1	"t": 2287633	"P": 944.0	"F": 1}
{"v": 1	"t": 2287653	"P": 950.75	"F": 1}
{"v": 1	"t": 2287673	"P": 957.75	"F": 1}
{"v": 1	"t": 2287694	"P": 950.75	"F": 1}
{"v": 1	"t": 2287714	"P": 944.5	"F": 1}
{"v": 1	"t": 2287734	"P": 958.0	"F": 1}
{"v": 1	"t": 2287755	"P": 954.25	"F": 1}
{"v": 1	"t": 2287776	"P": 951.0	"F": 1}
{"v": 1	"t": 2287797	"P": 950.75	"F": 1}
{"v": 1	"t": 2287817	"P": 959.0	"F": 1}
{"v": 1	"t": 2287837	"P": 949.5	"F": 1}
{"v": 1	"t": 2287858	"P": 942.75	"F": 1	"C": 46.975	"D": 3277	"sn": 54091930088003	"file": "/data/device_log/data0000.out"	"CO2": 4997.7900390625	"Tp": 26.642250061035156	"H": 22.033023834228516}
{"v": 1	"t": 2287879	"P": 945.5	"F": 1}
{"v": 1	"t": 2287899	"P": 955.25	"F": 1}
{"v": 1	"t": 2287920	"P": 955.5	"F": 1}
{"v": 1	"t": 2287940	"P": 947.0	"F": 1}
{"v": 1	"t": 2287961	"P": 950.0	"F": 1}
{"v": 1	"t": 2287981	"P": 960.75	"F": 1}
{"v": 1	"t": 2288001	"P": 952.5	"F": 1}
{"v": 1	"t": 2288022	"P": 946.0	"F": 1}
{"v": 1	"t": 2288042	"P": 956.75	"F": 1}
{"v": 1	"t": 2288062	"P": 958.0	"F": 1}
{"v": 1	"t": 2288083	"P": 948.5	"F": 1}
{"v": 1	"t": 2288103	"P": 948.0	"F": 1}
{"v": 1	"t": 2288123	"P": 959.0	"F": 1}
{"v": 1	"t": 2288144	"P": 955.0	"F": 1}
{"v": 1	"t": 2288164	"P": 945.5	"F": 1}
{"v": 1	"t": 2288184	"P": 950.0	"F": 1}
{"v": 1	"t": 2288205	"P": 961.75	"F": 1}
{"v": 1	"t": 2288225	"P": 954.25	"F": 1}
{"v": 1	"t": 2288245	"P": 946.0	"F": 1}
{"v": 1	"t": 2288266	"P": 953.5	"F": 1}
{"v": 1	"t": 2288286	"P": 958.5	"F": 1}
{"v": 1	"t": 2288306	"P": 950.0	"F": 1}
{"v": 1	"t": 2288327	"P": 945.0	"F": 1}
{"v": 1	"t": 2288347	"P": 957.0	"F": 1}
{"v": 1	"t": 2288367	"P": 955.0	"F": 1}
{"v": 1	"t": 2288388	"P": 949.0	"F": 1}
{"v": 1	"t": 2288408	"P": 951.0	"F": 1}
{"v": 1	"t": 2288428	"P": 960.25	"F": 1}
{"v": 1	"t": 2288449	"P": 953.5	"F": 1}
{"v": 1	"t": 2288469	"P": 947.0	"F": 1}
{"v": 1	"t": 2288489	"P": 957.75	"F": 1}
{"v": 1	"t": 2288510	"P": 958.75	"F": 1}
{"v": 1	"t": 2288530	"P": 949.5	"F": 1}
{"v": 1	"t": 2288550	"P": 953.25	"F": 1}
{"v": 1	"t": 2288571	"P": 962.25	"F": 1}
{"v": 1	"t": 2288591	"P": 953.75	"F": 1}
{"v": 1	"t": 2288611	"P": 947.75	"F": 1}
{"v": 1	"t": 2288632	"P": 954.0	"F": 1}
{"v": 1	"t": 2288652	"P": 961.0	"F": 1}
{"v": 1	"t": 2288672	"P": 952.5	"F": 1}
{"v": 1	"t": 2288693	"P": 946.5	"F": 1}
{"v": 1	"t": 2288713	"P": 955.25	"F": 1}
{"v": 1	"t": 2288733	"P": 961.25	"F": 1}
{"v": 1	"t": 2288754	"P": 949.5	"F": 1}
{"v": 1	"t": 2288774	"P": 943.5	"F": 1}
{"v": 1	"t": 2288794	"P": 955.75	"F": 1}
{"v": 1	"t": 2288815	"P": 957.25	"F": 1}
{"v": 1	"t": 2288835	"P": 950.75	"F": 1}
{"v": 1	"t": 2288855	"P": 946.0	"F": 1}
{"v": 1	"t": 2288876	"P": 959.75	"F": 1	"C": 46.965	"D": 3277	"sn": 54091930088003	"file": "/data/device_log/data0000.out"}
{"v": 1	"t": 2288896	"P": 949.25	"F": 1}
{"v": 1	"t": 2288917	"P": 954.5	"F": 1}
{"v": 1	"t": 2288940	"P": 959.25	"F": 1}
{"v": 1	"t": 2288960	"P": 947.5	"F": 1}
{"v": 1	"t": 2288981	"P": 948.0	"F": 1}
{"v": 1	"t": 2289001	"P": 958.5	"F": 1}
{"v": 1	"t": 2289021	"P": 949.5	"F": 1}
{"v": 1	"t": 2289042	"P": 949.0	"F": 1}
{"v": 1	"t": 2289062	"P": 960.5	"F": 1}
{"v": 1	"t": 2289082	"P": 949.5	"F": 1}
{"v": 1	"t": 2289103	"P": 946.0	"F": 1}
{"v": 1	"t": 2289123	"P": 958.5	"F": 1}
{"v": 1	"t": 2289144	"P": 954.25	"F": 1}
{"v": 1	"t": 2289164	"P": 944.75	"F": 1}
{"v": 1	"t": 2289184	"P": 957.0	"F": 1}
{"v": 1	"t": 2289205	"P": 958.0	"F": 1}
{"v": 1	"t": 2289225	"P": 947.5	"F": 1}
{"v": 1	"t": 2289246	"P": 949.75	"F": 1}
{"v": 1	"t": 2289266	"P": 959.5	"F": 1}
{"v": 1	"t": 2289286	"P": 949.75	"F": 1}
{"v": 1	"t": 2289307	"P": 943.5	"F": 1}
{"v": 1	"t": 2289327	"P": 958.75	"F": 1}
{"v": 1	"t": 2289347	"P": 955.5	"F": 1}
{"v": 1	"t": 2289368	"P": 945.5	"F": 1}
{"v": 1	"t": 2289388	"P": 952.25	"F": 1}
{"v": 1	"t": 2289408	"P": 958.0	"F": 1}
{"v": 1	"t": 2289429	"P": 948.0	"F": 1}
{"v": 1	"t": 2289449	"P": 945.25	"F": 1}
{"v": 1	"t": 2289470	"P": 960.5	"F": 1}
{"v": 1	"t": 2289490	"P": 953.25	"F": 1}
{"v": 1	"t": 2289510	"P": 942.5	"F": 1}
{"v": 1	"t": 2289531	"P": 955.0	"F": 1}
{"v": 1	"t": 2289552	"P": 958.25	"F": 1}
{"v": 1	"t": 2289572	"P": 952.5	"F": 1}
{"v": 1	"t": 2289593	"P": 943.75	"F": 1}
{"v": 1	"t": 2289613	"P": 958.75	"F": 1}
{"v": 1	"t": 2289634	"P": 953.0	"F": 1}
{"v": 1	"t": 2289654	"P": 944.5	"F": 1}
{"v": 1	"t": 2289674	"P": 955.5	"F": 1}
{"v": 1	"t": 2289695	"P": 955.0	"F": 1}
{"v": 1	"t": 2289715	"P": 945.25	"F": 1}
{"v": 1	"t": 2289736	"P": 949.75	"F": 1}
{"v": 1	"t": 2289756	"P": 957.5	"F": 1}
{"v": 1	"t": 2289776	"P": 949.5	"F": 1}
{"v": 1	"t": 2289797	"P": 946.25	"F": 1}
{"v": 1	"t": 2289817	"P": 959.5	"F": 1}
{"v": 1	"t": 2289837	"P": 952.25	"F": 1}
{"v": 1	"t": 2289858	"P": 944.25	"F": 1}
{"v": 1	"t": 2289878	"P": 952.0	"F": 1}
{"v": 1	"t": 2289898	"P": 957.25	"F": 1	"C": 46.99	"D": 3277	"sn": 54091930088003	"file": "/data/device_log/data0000.out"	"CO2": 4997.43115234375	"Tp": 26.66895294189453	"H": 22.033090591430664}
{"v": 1	"t": 2289921	"P": 961.5	"F": 1}
{"v": 1	"t": 2289941	"P": 952.75	"F": 1}
{"v": 1	"t": 2289963	"P": 946.75	"F": 1}
{"v": 1	"t": 2289983	"P": 958.75	"F": 1}
{"v": 1	"t": 2290004	"P": 953.25	"F": 1}
{"v": 1	"t": 2290024	"P": 945.5	"F": 1}
{"v": 1	"t": 2290044	"P": 955.25	"F": 1}
{"v": 1	"t": 2290065	"P": 956.0	"F": 1}
{"v": 1	"t": 2290085	"P": 946.5	"F": 1}
{"v": 1	"t": 2290106	"P": 950.0	"F": 1}
{"v": 1	"t": 2290126	"P": 960.0	"F": 1}
{"v": 1	"t": 2290146	"P": 949.75	"F": 1}
{"v": 1	"t": 2290167	"P": 945.5	"F": 1}
{"v": 1	"t": 2290187	"P": 960.25	"F": 1}
{"v": 1	"t": 2290207	"P": 951.0	"F": 1}
{"v": 1	"t": 2290228	"P": 945.25	"F": 1}
{"v": 1	"t": 2290248	"P": 958.0	"F": 1}
{"v": 1	"t": 2290269	"P": 953.5	"F": 1}
{"v": 1	"t": 2290289	"P": 943.5	"F": 1}
{"v": 1	"t": 2290309	"P": 957.75	"F": 1}
{"v": 1	"t": 2290330	"P": 957.0	"F": 1}
{"v": 1	"t": 2290350	"P": 947.75	"F": 1}
{"v": 1	"t": 2290371	"P": 952.0	"F": 1}
{"v": 1	"t": 2290391	"P": 961.75	"F": 1}
{"v": 1	"t": 2290411	"P": 952.5	"F": 1}
{"v": 1	"t": 2290432	"P": 948.0	"F": 1}
{"v": 1	"t": 2290452	"P": 962.5	"F": 1}
{"v": 1	"t": 2290472	"P": 953.5	"F": 1}
{"v": 1	"t": 2290493	"P": 948.25	"F": 1}
{"v": 1	"t": 2290513	"P": 955.5	"F": 1}
{"v": 1	"t": 2290533	"P": 960.0	"F": 1}
{"v": 1	"t": 2290554	"P": 950.5	"F": 1}
{"v": 1	"t": 2290574	"P": 949.25	"F": 1}
{"v": 1	"t": 2290595	"P": 962.75	"F": 1}
{"v": 1	"t": 2290615	"P": 952.0	"F": 1}
{"v": 1	"t": 2290635	"P": 947.5	"F": 1}
{"v": 1	"t": 2290656	"P": 958.5	"F": 1}
{"v": 1	"t": 2290676	"P": 958.25	"F": 1}
{"v": 1	"t": 2290696	"P": 947.5	"F": 1}
{"v": 1	"t": 2290717	"P": 950.75	"F": 1}
{"v": 1	"t": 2290737	"P": 957.0	"F": 1}
{"v": 1	"t": 2290758	"P": 948.75	"F": 1}
{"v": 1	"t": 2290778	"P": 946.5	"F": 1}
{"v": 1	"t": 2290799	"P": 955.75	"F": 1}
{"v": 1	"t": 2290819	"P": 947.25	"F": 1}
{"v": 1	"t": 2290839	"P": 960.0	"F": 1}
{"v": 1	"t": 2290860	"P": 956.25	"F": 1}
{"v": 1	"t": 2290880	"P": 946.75	"F": 1}
{"v": 1	"t": 2290900	"P": 946.5	"F": 1}
{"v": 1	"t": 2290921	"P": 959.0	"F": 1	"C": 46.945	"D": 3277	"sn": 54091930088003	"file": "/data/device_log/data0000.out"}
{"v": 1	"t": 2290941	"P": 950.0	"F": 1}
{"v": 1	"t": 2290962	"P": 949.5	"F": 1}
{"v": 1	"t": 2290984	"P": 945.0	"F": 1}
{"v": 1	"t": 2291004	"P": 952.0	"F": 1}
{"v": 1	"t": 2291025	"P": 958.5	"F": 1}
{"v": 1	"t": 2291045	"P": 952.25	"F": 1}
{"v": 1	"t": 2291065	"P": 943.5	"F": 1}
{"v": 1	"t": 2291086	"P": 955.25	"F": 1}
{"v": 1	"t": 2291106	"P": 957.0	"F": 1}
{"v": 1	"t": 2291126	"P": 947.0	"F": 1}
{"v": 1	"t": 2291147	"P": 947.5	"F": 1}
{"v": 1	"t": 2291167	"P": 959.75	"F": 1}
{"v": 1	"t": 2291187	"P": 954.0	"F": 1}
{"v": 1	"t": 2291208	"P": 944.0	"F": 1}
{"v": 1	"t": 2291228	"P": 952.5	"F": 1}
{"v": 1	"t": 2291248	"P": 958.25	"F": 1}
{"v": 1	"t": 2291269	"P": 947.0	"F": 1}
{"v": 1	"t": 2291289	"P": 945.0	"F": 1}
{"v": 1	"t": 2291309	"P": 954.5	"F": 1}
{"v": 1	"t": 2291330	"P": 955.75	"F": 1}
{"v": 1	"t": 2291350	"P": 946.75	"F": 1}
{"v": 1	"t": 2291371	"P": 958.75	"F": 1}
{"v": 1	"t": 2291391	"P": 952.0	"F": 1}
{"v": 1	"t": 2291411	"P": 943.5	"F": 1}
{"v": 1	"t": 2291432	"P": 951.25	"F": 1}
{"v": 1	"t": 2291452	"P": 959.0	"F": 1}
{"v": 1	"t": 2291472	"P": 950.25	"F": 1}
{"v": 1	"t": 2291493	"P": 941.75	"F": 1}
{"v": 1	"t": 2291513	"P": 954.25	"F": 1}
{"v": 1	"t": 2291533	"P": 957.25	"F": 1}
{"v": 1	"t": 2291554	"P": 948.25	"F": 1}
{"v": 1	"t": 2291574	"P": 944.75	"F": 1}
{"v": 1	"t": 2291594	"P": 958.5	"F": 1}
{"v": 1	"t": 2291615	"P": 956.5	"F": 1}
{"v": 1	"t": 2291635	"P": 945.0	"F": 1}
{"v": 1	"t": 2291655	"P": 945.75	"F": 1}
{"v": 1	"t": 2291676	"P": 960.0	"F": 1}
{"v": 1	"t": 2291696	"P": 952.75	"F": 1}
{"v": 1	"t": 2291716	"P": 945.0	"F": 1}
{"v": 1	"t": 2291737	"P": 949.5	"F": 1}
{"v": 1	"t": 2291757	"P": 963.25	"F": 1}
{"v": 1	"t": 2291777	"P": 951.25	"F": 1}
{"v": 1	"t": 2291798	"P": 943.25	"F": 1}
{"v": 1	"t": 2291818	"P": 951.75	"F": 1}
{"v": 1	"t": 2291838	"P": 958.75	"F": 1}
{"v": 1	"t": 2291859	"P": 948.0	"F": 1}
{"v": 1	"t": 2291879	"P": 945.75	"F": 1}
{"v": 1	"t": 2291900	"P": 958.5	"F": 1}
{"v": 1	"t": 2291920	"P": 947.25	"F": 1}
{"v": 1	"t": 2291940	"P": 948.25	"F": 1	"C": 46.965	"D": 3277	"sn": 54091930088003	"file": "/data/device_log/data0000.out"	"CO2": 4993.5126953125	"Tp": 26.642250061035156	"H": 22.032899856567383}
{"v": 1	"t": 2291961	"P": 950.75	"F": 1}
{"v": 1	"t": 2291982	"P": 951.5	"F": 1}
{"v": 1	"t": 2292005	"P": 958.25	"F": 1}
{"v": 1	"t": 2292025	"P": 952.75	"F": 1}
{"v": 1	"t": 2292045	"P": 946.0	"F": 1}
{"v": 1	"t": 2292065	"P": 947.0	"F": 1}
{"v": 1	"t": 2292086	"P": 960.25	"F": 1}
{"v": 1	"t": 2292106	"P": 953.0	"F": 1}
{"v": 1	"t": 2292126	"P": 943.5	"F": 1}
{"v": 1	"t": 2292147	"P": 953.0	"F": 1}
{"v": 1	"t": 2292167	"P": 958.5	"F": 1}
{"v": 1	"t": 2292187	"P": 949.75	"F": 1}
{"v": 1	"t": 2292208	"P": 944.5	"F": 1}
{"v": 1	"t": 2292228	"P": 954.5	"F": 1}
{"v": 1	"t": 2292248	"P": 956.75	"F": 1}
{"v": 1	"t": 2292269	"P": 951.75	"F": 1}
{"v": 1	"t": 2292289	"P": 945.25	"F": 1}
{"v": 1	"t": 2292309	"P": 959.75	"F": 1}
{"v": 1	"t": 2292330	"P": 956.0	"F": 1}
{"v": 1	"t": 2292350	"P": 948.5	"F": 1}
{"v": 1	"t": 2292371	"P": 957.25	"F": 1}
{"v": 1	"t": 2292391	"P": 957.75	"F": 1}
{"v": 1	"t": 2292411	"P": 947.0	"F": 1}
{"v": 1	"t": 2292432	"P": 952.0	"F": 1}
{"v": 1	"t": 2292452	"P": 960.0	"F": 1}
{"v": 1	"t": 2292473	"P": 948.25	"F": 1}
{"v": 1	"t": 2292493	"P": 953.75	"F": 1}
{"v": 1	"t": 2292513	"P": 959.75	"F": 1}
{"v": 1	"t": 2292534	"P": 950.75	"F": 1}
{"v": 1	"t": 2292554	"P": 949.75	"F": 1}
{"v": 1	"t": 2292575	"P": 960.25	"F": 1}
{"v": 1	"t": 2292595	"P": 952.75	"F": 1}
{"v": 1	"t": 2292615	"P": 947.75	"F": 1}
{"v": 1	"t": 2292636	"P": 959.25	"F": 1}
{"v": 1	"t": 2292656	"P": 953.5	"F": 1}
{"v": 1	"t": 2292676	"P": 942.0	"F": 1}
{"v": 1	"t": 2292697	"P": 951.25	"F": 1}
{"v": 1	"t": 2292717	"P": 958.75	"F": 1}
{"v": 1	"t": 2292738	"P": 948.5	"F": 1}
{"v": 1	"t": 2292758	"P": 945.25	"F": 1}
{"v": 1	"t": 2292778	"P": 960.0	"F": 1}
{"v": 1	"t": 2292799	"P": 952.5	"F": 1}
{"v": 1	"t": 2292819	"P": 944.25	"F": 1}
{"v": 1	"t": 2292839	"P": 958.5	"F": 1}
{"v": 1	"t": 2292860	"P": 955.5	"F": 1}
{"v": 1	"t": 2292880	"P": 944.75	"F": 1}
{"v": 1	"t": 2292901	"P": 952.5	"F": 1}
{"v": 1	"t": 2292921	"P": 957.75	"F": 1}
{"v": 1	"t": 2292941	"P": 947.25	"F": 1}
{"v": 1	"t": 2292962	"P": 946.0	"F": 1	"C": 46.93	"D": 3277	"sn": 54091930088003	"file": "/data/device_log/data0000.out"	"CO2": 4994.65771484375	"Tp": 26.642250061035156	"H": 22.1806640625}
{"v": 1	"t": 2292983	"P": 953.25	"F": 1}
{"v": 1	"t": 2293004	"P": 946.0	"F": 1}
{"v": 1	"t": 2293025	"P": 946.5	"F": 1}
{"v": 1	"t": 2293046	"P": 948.25	"F": 1}
{"v": 1	"t": 2293066	"P": 957.0	"F": 1}
{"v": 1	"t": 2293086	"P": 949.5	"F": 1}
{"v": 1	"t": 2293107	"P": 945.25	"F": 1}
{"v": 1	"t": 2293127	"P": 958.5	"F": 1}
{"v": 1	"t": 2293147	"P": 951.0	"F": 1}
{"v": 1	"t": 2293168	"P": 943.5	"F": 1}
{"v": 1	"t": 2293188	"P": 954.75	"F": 1}
{"v": 1	"t": 2293209	"P": 955.5	"F": 1}
{"v": 1	"t": 2293229	"P": 946.25	"F": 1}
{"v": 1	"t": 2293249	"P": 947.0	"F": 1}
{"v": 1	"t": 2293270	"P": 958.75	"F": 1}
{"v": 1	"t": 2293290	"P": 951.0	"F": 1}
{"v": 1	"t": 2293310	"P": 942.25	"F": 1}
{"v": 1	"t": 2293331	"P": 957.75	"F": 1}
{"v": 1	"t": 2293351	"P": 953.75	"F": 1}
{"v": 1	"t": 2293371	"P": 944.75	"F": 1}
{"v": 1	"t": 2293392	"P": 950.75	"F": 1}
{"v": 1	"t": 2293412	"P": 957.25	"F": 1}
{"v": 1	"t": 2293433	"P": 946.5	"F": 1}
{"v": 1	"t": 2293453	"P": 945.5	"F": 1}
{"v": 1	"t": 2293473	"P": 959.5	"F": 1}
{"v": 1	"t": 2293494	"P": 950.25	"F": 1}
{"v": 1	"t": 2293514	"P": 944.25	"F": 1}
{"v": 1	"t": 2293534	"P": 955.75	"F": 1}
{"v": 1	"t": 2293555	"P": 953.75	"F": 1}
{"v": 1	"t": 2293575	"P": 944.5	"F": 1}
{"v": 1	"t": 2293596	"P": 957.0	"F": 1}
{"v": 1	"t": 2293616	"P": 952.25	"F": 1}
{"v": 1	"t": 2293637	"P": 943.0	"F": 1}
{"v": 1	"t": 2293657	"P": 952.5	"F": 1}
{"v": 1	"t": 2293677	"P": 956.5	"F": 1}
{"v": 1	"t": 2293698	"P": 945.0	"F": 1}
{"v": 1	"t": 2293718	"P": 949.0	"F": 1}
{"v": 1	"t": 2293738	"P": 959.0	"F": 1}
{"v": 1	"t": 2293759	"P": 949.25	"F": 1}
{"v": 1	"t": 2293779	"P": 947.25	"F": 1}
{"v": 1	"t": 2293800	"P": 961.5	"F": 1}
{"v": 1	"t": 2293820	"P": 952.25	"F": 1}
{"v": 1	"t": 2293840	"P": 945.5	"F": 1}
{"v": 1	"t": 2293861	"P": 958.25	"F": 1}
{"v": 1	"t": 2293881	"P": 954.0	"F": 1}
{"v": 1	"t": 2293901	"P": 944.75	"F": 1}
{"v": 1	"t": 2293922	"P": 954.0	"F": 1}
{"v": 1	"t": 2293942	"P": 959.75	"F": 1}
{"v": 1	"t": 2293962	"P": 947.5	"F": 1}
{"v": 1	"t": 2293983	"P": 943.25	"F": 1	"C": 46.915	"D": 3277	"sn": 54091930088003	"file": "/data/device_log/data0000.out"}
{"v": 1	"t": 2294004	"P": 950.25	"F": 1}
{"v": 1	"t": 2294024	"P": 944.75	"F": 1}
{"v": 1	"t": 2294046	"P": 951.0	"F": 1}
{"v": 1	"t": 2294066	"P": 944.5	"F": 1}
{"v": 1	"t": 2294087	"P": 951.75	"F": 1}
{"v": 1	"t": 2294107	"P": 957.5	"F": 1}
{"v": 1	"t": 2294128	"P": 946.0	"F": 1}
{"v": 1	"t": 2294148	"P": 955.5	"F": 1}
{"v": 1	"t": 2294169	"P": 952.0	"F": 1}
{"v": 1	"t": 2294189	"P": 946.25	"F": 1}
{"v": 1	"t": 2294210	"P": 958.75	"F": 1}
{"v": 1	"t": 2294230	"P": 949.25	"F": 1}
{"v": 1	"t": 2294251	"P": 954.75	"F": 1}
{"v": 1	"t": 2294271	"P": 957.5	"F": 1}
{"v": 1	"t": 2294292	"P": 947.5	"F": 1}
{"v": 1	"t": 2294312	"P": 957.25	"F": 1}
{"v": 1	"t": 2294332	"P": 958.75	"F": 1}
{"v": 1	"t": 2294353	"P": 950.5	"F": 1}
{"v": 1	"t": 2294373	"P": 950.0	"F": 1}
{"v": 1	"t": 2294393	"P": 962.0	"F": 1}
{"v": 1	"t": 2294414	"P": 955.25	"F": 1}
{"v": 1	"t": 2294434	"P": 948.75	"F": 1}
{"v": 1	"t": 2294454	"P": 952.25	"F": 1}
{"v": 1	"t": 2294475	"P": 962.5	"F": 1}
{"v": 1	"t": 2294495	"P": 952.75	"F": 1}
{"v": 1	"t": 2294515	"P": 947.0	"F": 1}
{"v": 1	"t": 2294536	"P": 956.25	"F": 1}
{"v": 1	"t": 2294556	"P": 958.5	"F": 1}
{"v": 1	"t": 2294576	"P": 953.0	"F": 1}
{"v": 1	"t": 2294597	"P": 943.25	"F": 1}
{"v": 1	"t": 2294617	"P": 958.0	"F": 1}
{"v": 1	"t": 2294637	"P": 954.75	"F": 1}
{"v": 1	"t": 2294658	"P": 946.25	"F": 1}
{"v": 1	"t": 2294678	"P": 947.75	"F": 1}
{"v": 1	"t": 2294698	"P": 960.0	"F": 1}
{"v": 1	"t": 2294719	"P": 952.25	"F": 1}
{"v": 1	"t": 2294739	"P": 944.0	"F": 1}
{"v": 1	"t": 2294759	"P": 951.25	"F": 1}
{"v": 1	"t": 2294780	"P": 959.75	"F": 1}
{"v": 1	"t": 2294800	"P": 949.75	"F": 1}
{"v": 1	"t": 2294821	"P": 951.0	"F": 1}
{"v": 1	"t": 2294841	"P": 956.5	"F": 1}
{"v": 1	"t": 2294861	"P": 946.25	"F": 1}
{"v": 1	"t": 2294882	"P": 948.75	"F": 1}
{"v": 1	"t": 2294902	"P": 960.75	"F": 1}
{"v": 1	"t": 2294922	"P": 950.5	"F": 1}
{"v": 1	"t": 2294943	"P": 945.5	"F": 1}
{"v": 1	"t": 2294963	"P": 952.75	"F": 1}
{"v": 1	"t": 2294983	"P": 959.0	"F": 1}
{"v": 1	"t": 2295004	"P": 950.75	"F": 1	"C": 46.97	"D": 3276	"sn": 54091930088003	"file": "/data/device_log/data0000.out"	"CO2": 4994.275390625	"Tp": 26.66895294189453	"H": 22.0329647064209}
{"v": 1	"t": 2295025	"P": 947.25	"F": 1}
{"v": 1	"t": 2295046	"P": 960.25	"F": 1}
{"v": 1	"t": 2295068	"P": 945.0	"F": 1}
{"v": 1	"t": 2295088	"P": 956.5	"F": 1}
{"v": 1	"t": 2295108	"P": 955.5	"F": 1}
{"v": 1	"t": 2295129	"P": 948.0	"F": 1}
{"v": 1	"t": 2295149	"P": 944.25	"F": 1}
{"v": 1	"t": 2295169	"P": 959.5	"F": 1}
{"v": 1	"t": 2295190	"P": 953.0	"F": 1}
{"v": 1	"t": 2295210	"P": 946.25	"F": 1}
{"v": 1	"t": 2295230	"P": 947.75	"F": 1}
{"v": 1	"t": 2295251	"P": 960.25	"F": 1}
{"v": 1	"t": 2295271	"P": 952.5	"F": 1}
{"v": 1	"t": 2295291	"P": 945.5	"F": 1}
{"v": 1	"t": 2295312	"P": 950.25	"F": 1}
{"v": 1	"t": 2295332	"P": 959.0	"F": 1}
{"v": 1	"t": 2295353	"P": 946.5	"F": 1}
{"v": 1	"t": 2295373	"P": 951.75	"F": 1}
{"v": 1	"t": 2295393	"P": 957.75	"F": 1}
{"v": 1	"t": 2295414	"P": 948.75	"F": 1}
{"v": 1	"t": 2295434	"P": 945.0	"F": 1}
{"v": 1	"t": 2295454	"P": 957.25	"F": 1}
{"v": 1	"t": 2295475	"P": 957.5	"F": 1}
{"v": 1	"t": 2295495	"P": 947.5	"F": 1}
{"v": 1	"t": 2295515	"P": 944.25	"F": 1}
{"v": 1	"t": 2295536	"P": 959.5	"F": 1}
{"v": 1	"t": 2295556	"P": 952.0	"F": 1}
{"v": 1	"t": 2295576	"P": 945.25	"F": 1}
{"v": 1	"t": 2295597	"P": 949.25	"F": 1}
{"v": 1	"t": 2295617	"P": 958.5	"F": 1}
{"v": 1	"t": 2295637	"P": 952.0	"F": 1}
{"v": 1	"t": 2295658	"P": 945.0	"F": 1}
{"v": 1	"t": 2295678	"P": 954.0	"F": 1}
{"v": 1	"t": 2295698	"P": 957.25	"F": 1}
{"v": 1	"t": 2295719	"P": 950.25	"F": 1}
{"v": 1	"t": 2295739	"P": 944.0	"F": 1}
{"v": 1	"t": 2295759	"P": 959.5	"F": 1}
{"v": 1	"t": 2295780	"P": 956.5	"F": 1}
{"v": 1	"t": 2295800	"P": 946.0	"F": 1}
{"v": 1	"t": 2295820	"P": 947.25	"F": 1}
{"v": 1	"t": 2295841	"P": 958.5	"F": 1}
{"v": 1	"t": 2295861	"P": 954.0	"F": 1}
{"v": 1	"t": 2295882	"P": 946.0	"F": 1}
{"v": 1	"t": 2295902	"P": 959.0	"F": 1}
{"v": 1	"t": 2295922	"P": 950.0	"F": 1}
{"v": 1	"t": 2295943	"P": 943.25	"F": 1}
{"v": 1	"t": 2295963	"P": 957.0	"F": 1}
{"v": 1	"t": 2295984	"P": 956.0	"F": 1}
{"v": 1	"t": 2296004	"P": 948.25	"F": 1}
{"v": 1	"t": 2296024	"P": 946.0	"F": 1	"C": 46.935	"D": 3276	"sn": 54091930088003	"file": "/data/device_log/data0000.out"}
{"v": 1	"t": 2296045	"P": 954.5	"F": 1}
{"v": 1	"t": 2296065	"P": 944.5	"F": 1}
{"v": 1	"t": 2296087	"P": 953.75	"F": 1}
{"v": 1	"t": 2296108	"P": 946.5	"F": 1}
{"v": 1	"t": 2296128	"P": 948.75	"F": 1}
{"v": 1	"t": 2296148	"P": 960.75	"F": 1}
{"v": 1	"t": 2296169	"P": 955.5	"F": 1}
{"v": 1	"t": 2296189	"P": 948.5	"F": 1}
{"v": 1	"t": 2296209	"P": 954.5	"F": 1}
{"v": 1	"t": 2296230	"P": 960.0	"F": 1}
{"v": 1	"t": 2296250	"P": 952.5	"F": 1}
{"v": 1	"t": 2296270	"P": 948.0	"F": 1}
{"v": 1	"t": 2296291	"P": 958.5	"F": 1}
{"v": 1	"t": 2296311	"P": 959.25	"F": 1}
{"v": 1	"t": 2296331	"P": 951.75	"F": 1}
{"v": 1	"t": 2296352	"P": 945.75	"F": 1}
{"v": 1	"t": 2296372	"P": 961.0	"F": 1}
{"v": 1	"t": 2296392	"P": 957.25	"F": 1}
{"v": 1	"t": 2296413	"P": 949.25	"F": 1}
{"v": 1	"t": 2296433	"P": 956.5	"F": 1}
{"v": 1	"t": 2296454	"P": 958.75	"F": 1}
{"v": 1	"t": 2296474	"P": 946.75	"F": 1}
{"v": 1	"t": 2296494	"P": 955.0	"F": 1}
{"v": 1	"t": 2296515	"P": 959.75	"F": 1}
{"v": 1	"t": 2296535	"P": 950.0	"F": 1}
{"v": 1	"t": 2296555	"P": 942.25	"F": 1}
{"v": 1	"t": 2296576	"P": 956.5	"F": 1}
{"v": 1	"t": 2296596	"P": 957.25	"F": 1}
{"v": 1	"t": 2296616	"P": 948.75	"F": 1}
{"v": 1	"t": 2296637	"P": 943.5	"F": 1}
{"v": 1	"t": 2296657	"P": 959.25	"F": 1}
{"v": 1	"t": 2296677	"P": 956.5	"F": 1}
{"v": 1	"t": 2296698	"P": 946.0	"F": 1}
{"v": 1	"t": 2296718	"P": 947.5	"F": 1}
{"v": 1	"t": 2296738	"P": 959.5	"F": 1}
{"v": 1	"t": 2296759	"P": 952.5	"F": 1}
{"v": 1	"t": 2296779	"P": 944.25	"F": 1}
{"v": 1	"t": 2296799	"P": 949.75	"F": 1}
{"v": 1	"t": 2296820	"P": 957.75	"F": 1}
{"v": 1	"t": 2296840	"P": 948.25	"F": 1}
{"v": 1	"t": 2296860	"P": 945.25	"F": 1}
{"v": 1	"t": 2296881	"P": 959.0	"F": 1}
{"v": 1	"t": 2296901	"P": 956.5	"F": 1}
{"v": 1	"t": 2296921	"P": 946.0	"F": 1}
{"v": 1	"t": 2296942	"P": 944.5	"F": 1}
{"v": 1	"t": 2296962	"P": 956.5	"F": 1}
{"v": 1	"t": 2296983	"P": 946.5	"F": 1}
{"v": 1	"t": 2297003	"P": 949.5	"F": 1}
{"v": 1	"t": 2297023	"P": 955.75	"F": 1}
{"v": 1	"t": 2297044	"P": 948.5	"F": 1	"C": 46.915	"D": 3276	"sn": 54091930088003	"file": "/data/device_log/data0000.out"	"CO2": 4994.3818359375	"Tp": 26.642250061035156	"H": 22.0329532623291}
{"v": 1	"t": 2297065	"P": 949.75	"F": 1}
{"v": 1	"t": 2297086	"P": 948.0	"F": 1}
{"v": 1	"t": 2297107	"P": 945.0	"F": 1}
{"v": 1	"t": 2297127	"P": 955.5	"F": 1}
{"v": 1	"t": 2297147	"P": 957.75	"F": 1}
{"v": 1	"t": 2297168	"P": 948.75	"F": 1}
{"v": 1	"t": 2297188	"P": 945.0	"F": 1}
{"v": 1	"t": 2297208	"P": 958.25	"F": 1}
{"v": 1	"t": 2297229	"P": 956.25	"F": 1}
{"v": 1	"t": 2297249	"P": 946.5	"F": 1}
{"v": 1	"t": 2297269	"P": 945.75	"F": 1}
{"v": 1	"t": 2297289	"P": 960.25	"F": 1}
{"v": 1	"t": 2297310	"P": 953.25	"F": 1}
{"v": 1	"t": 2297330	"P": 944.5	"F": 1}
{"v": 1	"t": 2297350	"P": 949.25	"F": 1}
{"v": 1	"t": 2297371	"P": 958.25	"F": 1}
{"v": 1	"t": 2297391	"P": 950.25	"F": 1}
{"v": 1	"t": 2297412	"P": 943.0	"F": 1}
{"v": 1	"t": 2297432	"P": 952.0	"F": 1}
{"v": 1	"t": 2297452	"P": 957.75	"F": 1}
{"v": 1	"t": 2297472	"P": 951.0	"F": 1}
{"v": 1	"t": 2297493	"P": 943.0	"F": 1}
{"v": 1	"t": 2297513	"P": 956.25	"F": 1}
{"v": 1	"t": 2297534	"P": 953.0	"F": 1}
{"v": 1	"t": 2297554	"P": 947.0	"F": 1}
{"v": 1	"t": 2297575	"P": 958.0	"F": 1}
{"v": 1	"t": 2297595	"P": 948.0	"F": 1}
{"v": 1	"t": 2297616	"P": 953.75	"F": 1}
{"v": 1	"t": 2297636	"P": 953.0	"F": 1}
{"v": 1	"t": 2297657	"P": 944.25	"F": 1}
{"v": 1	"t": 2297677	"P": 959.0	"F": 1}
{"v": 1	"t": 2297697	"P": 952.75	"F": 1}
{"v": 1	"t": 2297718	"P": 941.5	"F": 1}
{"v": 1	"t": 2297738	"P": 952.0	"F": 1}
{"v": 1	"t": 2297758	"P": 960.75	"F": 1}
{"v": 1	"t": 2297779	"P": 950.5	"F": 1}
{"v": 1	"t": 2297799	"P": 945.25	"F": 1}
{"v": 1	"t": 2297819	"P": 956.0	"F": 1}
{"v": 1	"t": 2297840	"P": 956.5	"F": 1}
{"v": 1	"t": 2297860	"P": 947.5	"F": 1}
{"v": 1	"t": 2297880	"P": 945.0	"F": 1}
{"v": 1	"t": 2297901	"P": 960.0	"F": 1}
{"v": 1	"t": 2297921	"P": 953.75	"F": 1}
{"v": 1	"t": 2297941	"P": 944.25	"F": 1}
{"v": 1	"t": 2297962	"P": 947.0	"F": 1}
{"v": 1	"t": 2297982	"P": 959.5	"F": 1}
{"v": 1	"t": 2298002	"P": 952.75	"F": 1}
{"v": 1	"t": 2298023	"P": 944.0	"F": 1}
{"v": 1	"t": 2298043	"P": 950.0	"F": 1}
{"v": 1	"t": 2298063	"P": 960.25	"F": 1	"C": 46.895	"D": 3276	"sn": 54091930088003	"file": "/data/device_log/data0000.out"}
{"v": 1	"t": 2298084	"P": 949.0	"F": 1}
{"v": 1	"t": 2298104	"P": 958.25	"F": 1}
{"v": 1	"t": 2298126	"P": 946.75	"F": 1}
{"v": 1	"t": 2298147	"P": 954.25	"F": 1}
{"v": 1	"t": 2298167	"P": 960.5	"F": 1}
{"v": 1	"t": 2298187	"P": 953.75	"F": 1}
{"v": 1	"t": 2298208	"P": 949.0	"F": 1}
{"v": 1	"t": 2298228	"P": 960.75	"F": 1}
{"v": 1	"t": 2298249	"P": 953.75	"F": 1}
{"v": 1	"t": 2298269	"P": 945.5	"F": 1}
{"v": 1	"t": 2298289	"P": 956.75	"F": 1}
{"v": 1	"t": 2298310	"P": 960.25	"F": 1}
{"v": 1	"t": 2298330	"P": 948.25	"F": 1}
{"v": 1	"t": 2298350	"P": 949.25	"F": 1}
{"v": 1	"t": 2298371	"P": 961.75	"F": 1}
{"v": 1	"t": 2298391	"P": 955.75	"F": 1}
{"v": 1	"t": 2298411	"P": 947.75	"F": 1}
{"v": 1	"t": 2298432	"P": 950.75	"F": 1}
{"v": 1	"t": 2298452	"P": 961.5	"F": 1}
{"v": 1	"t": 2298472	"P": 955.25	"F": 1}
{"v": 1	"t": 2298493	"P": 947.0	"F": 1}
{"v": 1	"t": 2298513	"P": 950.75	"F": 1}
{"v": 1	"t": 2298533	"P": 959.5	"F": 1}
{"v": 1	"t": 2298554	"P": 952.0	"F": 1}
{"v": 1	"t": 2298574	"P": 944.25	"F": 1}
{"v": 1	"t": 2298594	"P": 953.25	"F": 1}
{"v": 1	"t": 2298615	"P": 956.75	"F": 1}
{"v": 1	"t": 2298635	"P": 950.0	"F": 1}
{"v": 1	"t": 2298655	"P": 945.0	"F": 1}
{"v": 1	"t": 2298676	"P": 957.75	"F": 1}
{"v": 1	"t": 2298696	"P": 957.0	"F": 1}
{"v": 1	"t": 2298716	"P": 947.75	"F": 1}
{"v": 1	"t": 2298737	"P": 945.5	"F": 1}
{"v": 1	"t": 2298757	"P": 958.75	"F": 1}
{"v": 1	"t": 2298778	"P": 950.25	"F": 1}
{"v": 1	"t": 2298798	"P": 945.0	"F": 1}
{"v": 1	"t": 2298818	"P": 958.75	"F": 1}
{"v": 1	"t": 2298839	"P": 949.75	"F": 1}
{"v": 1	"t": 2298859	"P": 942.25	"F": 1}
{"v": 1	"t": 2298879	"P": 955.25	"F": 1}
{"v": 1	"t": 2298900	"P": 957.75	"F": 1}
{"v": 1	"t": 2298920	"P": 949.75	"F": 1}
{"v": 1	"t": 2298940	"P": 937.5	"F": 1}
{"v": 1	"t": 2298961	"P": 956.75	"F": 1}
{"v": 1	"t": 2298981	"P": 956.5	"F": 1}
{"v": 1	"t": 2299001	"P": 947.25	"F": 1}
{"v": 1	"t": 2299022	"P": 946.25	"F": 1}
{"v": 1	"t": 2299042	"P": 960.5	"F": 1}
{"v": 1	"t": 2299062	"P": 954.0	"F": 1}
{"v": 1	"t": 2299083	"P": 946.5	"F": 1	"C": 46.905	"D": 3276	"sn": 54091930088003	"file": "/data/device_log/data0000.out"	"CO2": 4993.30029296875	"Tp": 26.66895294189453	"H": 22.0329647064209}
{"v": 1	"t": 2299104	"P": 945.5	"F": 1}
{"v": 1	"t": 2299124	"P": 960.0	"F": 1}
{"v": 1	"t": 2299148	"P": 945.75	"F": 1}
{"v": 1	"t": 2299168	"P": 960.75	"F": 1}
{"v": 1	"t": 2299189	"P": 951.75	"F": 1}
{"v": 1	"t": 2299209	"P": 944.25	"F": 1}
{"v": 1	"t": 2299229	"P": 953.25	"F": 1}
{"v": 1	"t": 2299250	"P": 957.5	"F": 1}
{"v": 1	"t": 2299270	"P": 947.25	"F": 1}
{"v": 1	"t": 2299290	"P": 945.5	"F": 1}
{"v": 1	"t": 2299311	"P": 958.25	"F": 1}
{"v": 1	"t": 2299331	"P": 946.5	"F": 1}
{"v": 1	"t": 2299352	"P": 949.25	"F": 1}
{"v": 1	"t": 2299372	"P": 958.5	"F": 1}
{"v": 1	"t": 2299392	"P": 950.5	"F": 1}
{"v": 1	"t": 2299413	"P": 943.0	"F": 1}
{"v": 1	"t": 2299433	"P": 951.25	"F": 1}
{"v": 1	"t": 2299453	"P": 958.25	"F": 1}
{"v": 1	"t": 2299474	"P": 948.0	"F": 1}
{"v": 1	"t": 2299494	"P": 944.0	"F": 1}
{"v": 1	"t": 2299514	"P": 955.25	"F": 1}
{"v": 1	"t": 2299535	"P": 957.0	"F": 1}
{"v": 1	"t": 2299555	"P": 948.5	"F": 1}
{"v": 1	"t": 2299575	"P": 943.5	"F": 1}
{"v": 1	"t": 2299596	"P": 956.75	"F": 1}
{"v": 1	"t": 2299616	"P": 956.5	"F": 1}
{"v": 1	"t": 2299636	"P": 947.5	"F": 1}
{"v": 1	"t": 2299657	"P": 946.5	"F": 1}
{"v": 1	"t": 2299677	"P": 958.25	"F": 1}
{"v": 1	"t": 2299697	"P": 953.5	"F": 1}
{"v": 1	"t": 2299718	"P": 945.25	"F": 1}
{"v": 1	"t": 2299738	"P": 946.5	"F": 1}
{"v": 1	"t": 2299758	"P": 959.0	"F": 1}
{"v": 1	"t": 2299779	"P": 954.0	"F": 1}
{"v": 1	"t": 2299799	"P": 944.75	"F": 1}
{"v": 1	"t": 2299819	"P": 949.5	"F": 1}
{"v": 1	"t": 2299840	"P": 959.25	"F": 1}
{"v": 1	"t": 2299860	"P": 949.75	"F": 1}
{"v": 1	"t": 2299881	"P": 947.5	"F": 1}
{"v": 1	"t": 2299901	"P": 958.25	"F": 1}
{"v": 1	"t": 2299921	"P": 949.5	"F": 1}
{"v": 1	"t": 2299942	"P": 946.5	"F": 1}
{"v": 1	"t": 2299962	"P": 959.5	"F": 1}
{"v": 1	"t": 2299982	"P": 954.5	"F": 1}
{"v": 1	"t": 2300003	"P": 946.5	"F": 1}
{"v": 1	"t": 2300023	"P": 947.25	"F": 1}
{"v": 1	"t": 2300043	"P": 960.5	"F": 1}
{"v": 1	"t": 2300064	"P": 954.5	"F": 1}
{"v": 1	"t": 2300084	"P": 946.5	"F": 1}
{"v": 1	"t": 2300104	"P": 952.25	"F": 1	"C": 46.875	"D": 3276	"sn": 54091930088003	"file": "/data/device_log/data0000.out"}
{"v": 1	"t": 2300125	"P": 954.5	"F": 1}
{"v": 1	"t": 2300145	"P": 948.0	"F": 1}
{"v": 1	"t": 2300167	"P": 953.5	"F": 1}
{"v": 1	"t": 2300188	"P": 947.0	"F": 1}
{"v": 1	"t": 2300208	"P": 953.75	"F": 1}
{"v": 1	"t": 2300228	"P": 959.5	"F": 1}
{"v": 1	"t": 2300249	"P": 952.5	"F": 1}
{"v": 1	"t": 2300269	"P": 946.5	"F": 1}
{"v": 1	"t": 2300289	"P": 957.0	"F": 1}
{"v": 1	"t": 2300310	"P": 958.5	"F": 1}
{"v": 1	"t": 2300330	"P": 952.0	"F": 1}
{"v": 1	"t": 2300350	"P": 945.5	"F": 1}
{"v": 1	"t": 2300371	"P": 957.75	"F": 1}
{"v": 1	"t": 2300391	"P": 958.0	"F": 1}
{"v": 1	"t": 2300411	"P": 947.75	"F": 1}
{"v": 1	"t": 2300432	"P": 953.0	"F": 1}
{"v": 1	"t": 2300452	"P": 955.0	"F": 1}
{"v": 1	"t": 2300473	"P": 945.25	"F": 1}
{"v": 1	"t": 2300493	"P": 950.75	"F": 1}
{"v": 1	"t": 2300513	"P": 958.0	"F": 1}
{"v": 1	"t": 2300534	"P": 948.5	"F": 1}
{"v": 1	"t": 2300554	"P": 945.0	"F": 1}
{"v": 1	"t": 2300575	"P": 959.75	"F": 1}
{"v": 1	"t": 2300595	"P": 952.5	"F": 1}
{"v": 1	"t": 2300615	"P": 943.75	"F": 1}
{"v": 1	"t": 2300636	"P": 953.25	"F": 1}
{"v": 1	"t": 2300656	"P": 958.0	"F": 1}
{"v": 1	"t": 2300676	"P": 948.25	"F": 1}
{"v": 1	"t": 2300697	"P": 946.75	"F": 1}
{"v": 1	"t": 2300717	"P": 959.25	"F": 1}
{"v": 1	"t": 2300737	"P": 951.75	"F": 1}
{"v": 1	"t": 2300758	"P": 944.75	"F": 1}
{"v": 1	"t": 2300778	"P": 955.5	"F": 1}
{"v": 1	"t": 2300798	"P": 957.0	"F": 1}
{"v": 1	"t": 2300819	"P": 947.25	"F": 1}
{"v": 1	"t": 2300839	"P": 947.25	"F": 1}
{"v": 1	"t": 2300860	"P": 958.5	"F": 1}
{"v": 1	"t": 2300880	"P": 950.0	"F": 1}
{"v": 1	"t": 2300900	"P": 942.75	"F": 1}
{"v": 1	"t": 2300921	"P": 956.25	"F": 1}
{"v": 1	"t": 2300941	"P": 954.25	"F": 1}
{"v": 1	"t": 2300961	"P": 944.5	"F": 1}
{"v": 1	"t": 2300982	"P": 949.5	"F": 1}
{"v": 1	"t": 2301002	"P": 956.5	"F": 1}
{"v": 1	"t": 2301023	"P": 948.5	"F": 1}
{"v": 1	"t": 2301043	"P": 949.75	"F": 1}
{"v": 1	"t": 2301063	"P": 957.75	"F": 1}
{"v": 1	"t": 2301084	"P": 947.25	"F": 1}
{"v": 1	"t": 2301104	"P": 949.0	"F": 1}
{"v": 1	"t": 2301125	"P": 956.75	"F": 1	"C": 46.865	"D": 3276	"sn": 54091930088003	"file": "/data/device_log/data0000.out"	"CO2": 4991.6904296875	"Tp": 26.66895294189453	"H": 22.03291130065918}
{"v": 1	"t": 2301146	"P": 954.5	"F": 1}
{"v": 1	"t": 2301167	"P": 942.75	"F": 1}
{"v": 1	"t": 2301188	"P": 946.0	"F": 1}
{"v": 1	"t": 2301208	"P": 948.0	"F": 1}
{"v": 1	"t": 2301228	"P": 958.0	"F": 1}
{"v": 1	"t": 2301249	"P": 946.5	"F": 1}
{"v": 1	"t": 2301269	"P": 948.25	"F": 1}
{"v": 1	"t": 2301290	"P": 957.75	"F": 1}
{"v": 1	"t": 2301310	"P": 945.25	"F": 1}
{"v": 1	"t": 2301331	"P": 948.75	"F": 1}
{"v": 1	"t": 2301351	"P": 957.75	"F": 1}
{"v": 1	"t": 2301371	"P": 949.5	"F": 1}
{"v": 1	"t": 2301392	"P": 945.25	"F": 1}
{"v": 1	"t": 2301412	"P": 959.75	"F": 1}
{"v": 1	"t": 2301432	"P": 951.25	"F": 1}
{"v": 1	"t": 2301453	"P": 945.5	"F": 1}
{"v": 1	"t": 2301473	"P": 959.25	"F": 1}
{"v": 1	"t": 2301494	"P": 953.25	"F": 1}
{"v": 1	"t": 2301514	"P": 943.5	"F": 1}
{"v": 1	"t": 2301534	"P": 951.75	"F": 1}
{"v": 1	"t": 2301555	"P": 957.25	"F": 1}
{"v": 1	"t": 2301575	"P": 948.25	"F": 1}
{"v": 1	"t": 2301595	"P": 945.25	"F": 1}
{"v": 1	"t": 2301616	"P": 959.25	"F": 1}
{"v": 1	"t": 2301636	"P": 953.25	"F": 1}
{"v": 1	"t": 2301657	"P": 943.75	"F": 1}
{"v": 1	"t": 2301677	"P": 954.25	"F": 1}
{"v": 1	"t": 2301697	"P": 956.0	"F": 1}
{"v": 1	"t": 2301718	"P": 949.0	"F": 1}
{"v": 1	"t": 2301738	"P": 945.75	"F": 1}
{"v": 1	"t": 2301758	"P": 959.5	"F": 1}
{"v": 1	"t": 2301779	"P": 953.0	"F": 1}
{"v": 1	"t": 2301799	"P": 943.0	"F": 1}
{"v": 1	"t": 2301819	"P": 955.5	"F": 1}
{"v": 1	"t": 2301840	"P": 956.0	"F": 1}
{"v": 1	"t": 2301860	"P": 947.0	"F": 1}
{"v": 1	"t": 2301880	"P": 949.5	"F": 1}
{"v": 1	"t": 2301901	"P": 958.25	"F": 1}
{"v": 1	"t": 2301921	"P": 949.25	"F": 1}
{"v": 1	"t": 2301942	"P": 943.75	"F": 1}
{"v": 1	"t": 2301962	"P": 958.0	"F": 1}
{"v": 1	"t": 2301982	"P": 955.25	"F": 1}
{"v": 1	"t": 2302003	"P": 946.75	"F": 1}
{"v": 1	"t": 2302023	"P": 959.75	"F": 1}
{"v": 1	"t": 2302044	"P": 955.25	"F": 1}
{"v": 1	"t": 2302064	"P": 947.25	"F": 1}
{"v": 1	"t": 2302084	"P": 956.0	"F": 1}
{"v": 1	"t": 2302105	"P": 957.25	"F": 1}
{"v": 1	"t": 2302125	"P": 949.5	"F": 1}
{"v": 1	"t": 2302145	"P": 951.5	"F": 1	"C": 46.885	"D": 3276	"sn": 54091930088003	"file": "/data/device_log/data0000.out"}
{"v": 1	"t": 2302167	"P": 959.75	"F": 1}
{"v": 1	"t": 2302187	"P": 960.5	"F": 1}
{"v": 1	"t": 2302209	"P": 950.25	"F": 1}
{"v": 1	"t": 2302229	"P": 946.75	"F": 1}
{"v": 1	"t": 2302250	"P": 962.0	"F": 1}
{"v": 1	"t": 2302270	"P": 955.25	"F": 1}
{"v": 1	"t": 2302290	"P": 947.25	"F": 1}
{"v": 1	"t": 2302311	"P": 953.25	"F": 1}
{"v": 1	"t": 2302331	"P": 960.0	"F": 1}
{"v": 1	"t": 2302351	"P": 948.5	"F": 1}
{"v": 1	"t": 2302372	"P": 946.75	"F": 1}
{"v": 1	"t": 2302392	"P": 956.75	"F": 1}
{"v": 1	"t": 2302412	"P": 950.75	"F": 1}
{"v": 1	"t": 2302433	"P": 944.25	"F": 1}
{"v": 1	"t": 2302453	"P": 955.5	"F": 1}
{"v": 1	"t": 2302473	"P": 956.75	"F": 1}
{"v": 1	"t": 2302494	"P": 946.25	"F": 1}
{"v": 1	"t": 2302514	"P": 947.5	"F": 1}
{"v": 1	"t": 2302535	"P": 959.0	"F": 1}
{"v": 1	"t": 2302555	"P": 950.0	"F": 1}
{"v": 1	"t": 2302576	"P": 947.0	"F": 1}
{"v": 1	"t": 2302596	"P": 957.5	"F": 1}
{"v": 1	"t": 2302616	"P": 951.0	"F": 1}
{"v": 1	"t": 2302637	"P": 945.0	"F": 1}
{"v": 1	"t": 2302657	"P": 957.75	"F": 1}
{"v": 1	"t": 2302677	"P": 953.25	"F": 1}
{"v": 1	"t": 2302698	"P": 945.25	"F": 1}
{"v": 1	"t": 2302718	"P": 951.75	"F": 1}
{"v": 1	"t": 2302738	"P": 958.25	"F": 1}
{"v": 1	"t": 2302759	"P": 948.25	"F": 1}
{"v": 1	"t": 2302779	"P": 946.25	"F": 1}
{"v": 1	"t": 2302800	"P": 958.5	"F": 1}
{"v": 1	"t": 2302820	"P": 953.0	"F": 1}
{"v": 1	"t": 2302840	"P": 943.0	"F": 1}
{"v": 1	"t": 2302861	"P": 955.25	"F": 1}
{"v": 1	"t": 2302881	"P": 955.75	"F": 1}
{"v": 1	"t": 2302901	"P": 946.75	"F": 1}
{"v": 1	"t": 2302922	"P": 947.25	"F": 1}
{"v": 1	"t": 2302942	"P": 960.25	"F": 1}
{"v": 1	"t": 2302962	"P": 950.25	"F": 1}
{"v": 1	"t": 2302983	"P": 943.5	"F": 1}
{"v": 1	"t": 2303003	"P": 955.25	"F": 1}
{"v": 1	"t": 2303024	"P": 954.25	"F": 1}
{"v": 1	"t": 2303044	"P": 946.75	"F": 1}
{"v": 1	"t": 2303064	"P": 949.25	"F": 1}
{"v": 1	"t": 2303085	"P": 959.25	"F": 1}
{"v": 1	"t": 2303105	"P": 950.25	"F": 1}
{"v": 1	"t": 2303125	"P": 944.0	"F": 1}
{"v": 1	"t": 2303146	"P": 960.5	"F": 1}
{"v": 1	"t": 2303167	"P": 952.25	"F": 1	"C": 46.885	"D": 3276	"sn": 54091930088003	"file": "/data/device_log/data0000.out"	"CO2": 4989.55224609375	"Tp": 26.66895294189453	"H": 22.03291130065918}
{"v": 1	"t": 2303193	"P": 950.25	"F": 1}
{"v": 1	"t": 2303214	"P": 950.0	"F": 1}
{"v": 1	"t": 2303235	"P": 954.75	"F": 1}
{"v": 1	"t": 2303255	"P": 946.75	"F": 1}
{"v": 1	"t": 2303275	"P": 948.5	"F": 1}
{"v": 1	"t": 2303296	"P": 959.5	"F": 1}
{"v": 1	"t": 2303316	"P": 948.75	"F": 1}
{"v": 1	"t": 2303337	"P": 942.25	"F": 1}
{"v": 1	"t": 2303357	"P": 957.75	"F": 1}
{"v": 1	"t": 2303377	"P": 955.0	"F": 1}
{"v": 1	"t": 2303398	"P": 943.25	"F": 1}
{"v": 1	"t": 2303418	"P": 952.25	"F": 1}
{"v": 1	"t": 2303438	"P": 959.0	"F": 1}
{"v": 1	"t": 2303459	"P": 948.0	"F": 1}
{"v": 1	"t": 2303479	"P": 944.0	"F": 1}
{"v": 1	"t": 2303499	"P": 959.0	"F": 1}
{"v": 1	"t": 2303520	"P": 954.25	"F": 1}
{"v": 1	"t": 2303540	"P": 944.75	"F": 1}
{"v": 1	"t": 2303561	"P": 951.75	"F": 1}
{"v": 1	"t": 2303581	"P": 958.25	"F": 1}
{"v": 1	"t": 2303601	"P": 948.0	"F": 1}
{"v": 1	"t": 2303622	"P": 946.0	"F": 1}
{"v": 1	"t": 2303642	"P": 961.0	"F": 1}
{"v": 1	"t": 2303662	"P": 954.75	"F": 1}
{"v": 1	"t": 2303683	"P": 942.5	"F": 1}
{"v": 1	"t": 2303703	"P": 954.5	"F": 1}
{"v": 1	"t": 2303723	"P": 956.75	"F": 1}
{"v": 1	"t": 2303744	"P": 946.75	"F": 1}
{"v": 1	"t": 2303764	"P": 946.0	"F": 1}
{"v": 1	"t": 2303785	"P": 959.0	"F": 1}
{"v": 1	"t": 2303805	"P": 950.5	"F": 1}
{"v": 1	"t": 2303825	"P": 944.0	"F": 1}
{"v": 1	"t": 2303846	"P": 957.5	"F": 1}
{"v": 1	"t": 2303866	"P": 950.5	"F": 1}
{"v": 1	"t": 2303887	"P": 944.25	"F": 1}
{"v": 1	"t": 2303907	"P": 958.0	"F": 1}
{"v": 1	"t": 2303927	"P": 953.75	"F": 1}
{"v": 1	"t": 2303948	"P": 947.25	"F": 1}
{"v": 1	"t": 2303968	"P": 954.25	"F": 1}
{"v": 1	"t": 2303988	"P": 961.75	"F": 1}
{"v": 1	"t": 2304009	"P": 950.5	"F": 1}
{"v": 1	"t": 2304029	"P": 949.0	"F": 1}
{"v": 1	"t": 2304050	"P": 959.25	"F": 1}
{"v": 1	"t": 2304070	"P": 953.25	"F": 1}
{"v": 1	"t": 2304090	"P": 947.25	"F": 1}
{"v": 1	"t": 2304111	"P": 956.5	"F": 1}
{"v": 1	"t": 2304131	"P": 957.5	"F": 1}
{"v": 1	"t": 2304151	"P": 951.0	"F": 1}
{"v": 1	"t": 2304172	"P": 950.0	"F": 1}
{"v": 1	"t": 2304192	"P": 963.25	"F": 1	"C": 46.905	"D": 3276	"sn": 54091930088003	"file": "/data/device_log/data0000.out"}
{"v": 1	"t": 2304213	"P": 949.25	"F": 1}
{"v": 1	"t": 2304233	"P": 958.25	"F": 1}
{"v": 1	"t": 2304255	"P": 947.5	"F": 1}
{"v": 1	"t": 2304276	"P": 953.0	"F": 1}
{"v": 1	"t": 2304296	"P": 960.25	"F": 1}
{"v": 1	"t": 2304316	"P": 949.0	"F": 1}
{"v": 1	"t": 2304337	"P": 945.5	"F": 1}
{"v": 1	"t": 2304357	"P": 958.25	"F": 1}
{"v": 1	"t": 2304377	"P": 953.0	"F": 1}
{"v": 1	"t": 2304398	"P": 942.5	"F": 1}
{"v": 1	"t": 2304418	"P": 951.25	"F": 1}
{"v": 1	"t": 2304438	"P": 959.25	"F": 1}
{"v": 1	"t": 2304459	"P": 950.75	"F": 1}
{"v": 1	"t": 2304479	"P": 944.0	"F": 1}
{"v": 1	"t": 2304499	"P": 955.25	"F": 1}
{"v": 1	"t": 2304520	"P": 957.25	"F": 1}
{"v": 1	"t": 2304540	"P": 945.25	"F": 1}
{"v": 1	"t": 2304561	"P": 954.75	"F": 1}
{"v": 1	"t": 2304581	"P": 955.5	"F": 1}
{"v": 1	"t": 2304601	"P": 947.0	"F": 1}
{"v": 1	"t": 2304622	"P": 949.5	"F": 1}
{"v": 1	"t": 2304642	"P": 959.0	"F": 1}
{"v": 1	"t": 2304662	"P": 948.75	"F": 1}
{"v": 1	"t": 2304683	"P": 942.25	"F": 1}
{"v": 1	"t": 2304703	"P": 957.5	"F": 1}
{"v": 1	"t": 2304724	"P": 950.0	"F": 1}
{"v": 1	"t": 2304744	"P": 943.25	"F": 1}
{"v": 1	"t": 2304764	"P": 957.25	"F": 1}
{"v": 1	"t": 2304785	"P": 953.25	"F": 1}
{"v": 1	"t": 2304805	"P": 945.25	"F": 1}
{"v": 1	"t": 2304825	"P": 946.5	"F": 1}
{"v": 1	"t": 2304846	"P": 957.25	"F": 1}
{"v": 1	"t": 2304866	"P": 950.5	"F": 1}
{"v": 1	"t": 2304887	"P": 942.0	"F": 1}
{"v": 1	"t": 2304907	"P": 955.25	"F": 1}
{"v": 1	"t": 2304927	"P": 957.5	"F": 1}
{"v": 1	"t": 2304947	"P": 949.0	"F": 1}
{"v": 1	"t": 2304968	"P": 945.25	"F": 1}
{"v": 1	"t": 2304988	"P": 954.75	"F": 1}
{"v": 1	"t": 2305008	"P": 958.25	"F": 1}
{"v": 1	"t": 2305029	"P": 947.25	"F": 1}
{"v": 1	"t": 2305049	"P": 945.0	"F": 1}
{"v": 1	"t": 2305069	"P": 955.75	"F": 1}
{"v": 1	"t": 2305090	"P": 956.75	"F": 1}
{"v": 1	"t": 2305110	"P": 947.0	"F": 1}
{"v": 1	"t": 2305130	"P": 944.75	"F": 1}
{"v": 1	"t": 2305151	"P": 957.75	"F": 1}
{"v": 1	"t": 2305171	"P": 957.75	"F": 1}
{"v": 1	"t": 2305191	"P": 948.5	"F": 1}
{"v": 1	"t": 2305212	"P": 943.75	"F": 1	"C": 46.89	"D": 3276	"sn": 54091930088003	"file": "/data/device_log/data0000.out"	"CO2": 4987.765625	"Tp": 26.66895294189453	"H": 22.03291130065918}
{"v": 1	"t": 2305233	"P": 944.75	"F": 1}
{"v": 1	"t": 2305253	"P": 955.25	"F": 1}
{"v": 1	"t": 2305274	"P": 955.75	"F": 1}
{"v": 1	"t": 2305294	"P": 945.5	"F": 1}
{"v": 1	"t": 2305314	"P": 948.0	"F": 1}
{"v": 1	"t": 2305335	"P": 959.0	"F": 1}
{"v": 1	"t": 2305355	"P": 948.75	"F": 1}
{"v": 1	"t": 2305375	"P": 944.75	"F": 1}
{"v": 1	"t": 2305396	"P": 954.0	"F": 1}
{"v": 1	"t": 2305416	"P": 954.5	"F": 1}
{"v": 1	"t": 2305436	"P": 946.0	"F": 1}
{"v": 1	"t": 2305457	"P": 950.75	"F": 1}
{"v": 1	"t": 2305477	"P": 958.75	"F": 1}
{"v": 1	"t": 2305498	"P": 949.5	"F": 1}
{"v": 1	"t": 2305518	"P": 945.25	"F": 1}
{"v": 1	"t": 2305538	"P": 958.25	"F": 1}
{"v": 1	"t": 2305559	"P": 954.0	"F": 1}
{"v": 1	"t": 2305579	"P": 945.75	"F": 1}
{"v": 1	"t": 2305599	"P": 950.25	"F": 1}
{"v": 1	"t": 2305620	"P": 958.5	"F": 1}
{"v": 1	"t": 2305640	"P": 950.75	"F": 1}
{"v": 1	"t": 2305660	"P": 944.0	"F": 1}
{"v": 1	"t": 2305681	"P": 954.5	"F": 1}
{"v": 1	"t": 2305701	"P": 956.75	"F": 1}
{"v": 1	"t": 2305721	"P": 950.0	"F": 1}
{"v": 1	"t": 2305742	"P": 945.0	"F": 1}
{"v": 1	"t": 2305762	"P": 957.5	"F": 1}
{"v": 1	"t": 2305782	"P": 954.5	"F": 1}
{"v": 1	"t": 2305803	"P": 947.75	"F": 1}
{"v": 1	"t": 2305823	"P": 945.25	"F": 1}
{"v": 1	"t": 2305843	"P": 956.75	"F": 1}
{"v": 1	"t": 2305863	"P": 957.75	"F": 1}
{"v": 1	"t": 2305884	"P": 951.75	"F": 1}
{"v": 1	"t": 2305904	"P": 948.75	"F": 1}
{"v": 1	"t": 2305924	"P": 960.25	"F": 1}
{"v": 1	"t": 2305945	"P": 956.5	"F": 1}
{"v": 1	"t": 2305965	"P": 949.75	"F": 1}
{"v": 1	"t": 2305985	"P": 950.0	"F": 1}
{"v": 1	"t": 2306006	"P": 962.75	"F": 1}
{"v": 1	"t": 2306026	"P": 954.75	"F": 1}
{"v": 1	"t": 2306046	"P": 950.0	"F": 1}
{"v": 1	"t": 2306067	"P": 952.0	"F": 1}
{"v": 1	"t": 2306087	"P": 959.5	"F": 1}
{"v": 1	"t": 2306107	"P": 953.25	"F": 1}
{"v": 1	"t": 2306128	"P": 948.25	"F": 1}
{"v": 1	"t": 2306148	"P": 954.5	"F": 1}
{"v": 1	"t": 2306168	"P": 959.75	"F": 1}
{"v": 1	"t": 2306189	"P": 949.0	"F": 1}
{"v": 1	"t": 2306209	"P": 945.0	"F": 1}
{"v": 1	"t": 2306229	"P": 957.25	"F": 1	"C": 46.885	"D": 3276	"sn": 54091930088003	"file": "/data/device_log/data0000.out"}
{"v": 1	"t": 2306250	"P": 957.0	"F": 1}
{"v": 1	"t": 2306270	"P": 944.25	"F": 1}
{"v": 1	"t": 2306291	"P": 957.0	"F": 1}
{"v": 1	"t": 2306311	"P": 956.5	"F": 1}
{"v": 1	"t": 2306331	"P": 947.25	"F": 1}
{"v": 1	"t": 2306352	"P": 946.0	"F": 1}
{"v": 1	"t": 2306372	"P": 958.0	"F": 1}
{"v": 1	"t": 2306392	"P": 953.75	"F": 1}
{"v": 1	"t": 2306413	"P": 945.0	"F": 1}
{"v": 1	"t": 2306433	"P": 947.75	"F": 1}
{"v": 1	"t": 2306453	"P": 960.0	"F": 1}
{"v": 1	"t": 2306474	"P": 950.75	"F": 1}
{"v": 1	"t": 2306494	"P": 945.25	"F": 1}
{"v": 1	"t": 2306514	"P": 949.25	"F": 1}
{"v": 1	"t": 2306535	"P": 961.5	"F": 1}
{"v": 1	"t": 2306555	"P": 951.25	"F": 1}
{"v": 1	"t": 2306575	"P": 944.0	"F": 1}
{"v": 1	"t": 2306596	"P": 952.25	"F": 1}
{"v": 1	"t": 2306616	"P": 959.5	"F": 1}
{"v": 1	"t": 2306636	"P": 950.75	"F": 1}
{"v": 1	"t": 2306657	"P": 942.75	"F": 1}
{"v": 1	"t": 2306677	"P": 956.0	"F": 1}
{"v": 1	"t": 2306697	"P": 957.0	"F": 1}
{"v": 1	"t": 2306718	"P": 947.0	"F": 1}
{"v": 1	"t": 2306738	"P": 945.0	"F": 1}
{"v": 1	"t": 2306758	"P": 958.0	"F": 1}
{"v": 1	"t": 2306779	"P": 953.0	"F": 1}
{"v": 1	"t": 2306799	"P": 945.75	"F": 1}
{"v": 1	"t": 2306819	"P": 947.5	"F": 1}
{"v": 1	"t": 2306840	"P": 938.25	"F": 1}
{"v": 1	"t": 2306860	"P": 950.75	"F": 1}
{"v": 1	"t": 2306880	"P": 942.5	"F": 1}
{"v": 1	"t": 2306901	"P": 955.75	"F": 1}
{"v": 1	"t": 2306921	"P": 957.5	"F": 1}
{"v": 1	"t": 2306941	"P": 948.25	"F": 1}
{"v": 1	"t": 2306962	"P": 942.5	"F": 1}
{"v": 1	"t": 2306982	"P": 958.25	"F": 1}
{"v": 1	"t": 2307002	"P": 954.25	"F": 1}
{"v": 1	"t": 2307023	"P": 947.0	"F": 1}
{"v": 1	"t": 2307043	"P": 946.5	"F": 1}
{"v": 1	"t": 2307063	"P": 958.0	"F": 1}
{"v": 1	"t": 2307084	"P": 953.0	"F": 1}
{"v": 1	"t": 2307104	"P": 945.5	"F": 1}
{"v": 1	"t": 2307124	"P": 947.75	"F": 1}
{"v": 1	"t": 2307145	"P": 958.25	"F": 1}
{"v": 1	"t": 2307165	"P": 953.25	"F": 1}
{"v": 1	"t": 2307185	"P": 944.25	"F": 1}
{"v": 1	"t": 2307205	"P": 948.5	"F": 1}
{"v": 1	"t": 2307226	"P": 960.75	"F": 1}
{"v": 1	"t": 2307246	"P": 953.0	"F": 1	"C": 46.89	"D": 3276	"sn": 54091930088003	"file": "/data/device_log/data0000.out"	"CO2": 4984.23583984375	"Tp": 26.66895294189453	"H": 22.03291130065918}
{"v": 1	"t": 2307267	"P": 956.0	"F": 1}
{"v": 1	"t": 2307288	"P": 943.75	"F": 1}
{"v": 1	"t": 2307308	"P": 954.5	"F": 1}
{"v": 1	"t": 2307328	"P": 957.75	"F": 1}
{"v": 1	"t": 2307349	"P": 948.75	"F": 1}
{"v": 1	"t": 2307369	"P": 944.75	"F": 1}
{"v": 1	"t": 2307389	"P": 961.25	"F": 1}
{"v": 1	"t": 2307410	"P": 953.5	"F": 1}
{"v": 1	"t": 2307430	"P": 944.0	"F": 1}
{"v": 1	"t": 2307451	"P": 951.0	"F": 1}
{"v": 1	"t": 2307471	"P": 961.0	"F": 1}
{"v": 1	"t": 2307491	"P": 951.25	"F": 1}
{"v": 1	"t": 2307512	"P": 943.0	"F": 1}
{"v": 1	"t": 2307532	"P": 952.75	"F": 1}
{"v": 1	"t": 2307552	"P": 957.0	"F": 1}
{"v": 1	"t": 2307573	"P": 949.5	"F": 1}
{"v": 1	"t": 2307593	"P": 945.5	"F": 1}
{"v": 1	"t": 2307613	"P": 957.25	"F": 1}
{"v": 1	"t": 2307633	"P": 958.0	"F": 1}
{"v": 1	"t": 2307654	"P": 947.75	"F": 1}
{"v": 1	"t": 2307674	"P": 944.75	"F": 1}
{"v": 1	"t": 2307694	"P": 959.0	"F": 1}
{"v": 1	"t": 2307715	"P": 953.75	"F": 1}
{"v": 1	"t": 2307735	"P": 945.5	"F": 1}
{"v": 1	"t": 2307755	"P": 948.25	"F": 1}
{"v": 1	"t": 2307776	"P": 962.0	"F": 1}
{"v": 1	"t": 2307796	"P": 952.5	"F": 1}
{"v": 1	"t": 2307816	"P": 946.5	"F": 1}
{"v": 1	"t": 2307837	"P": 950.25	"F": 1}
{"v": 1	"t": 2307857	"P": 962.25	"F": 1}
{"v": 1	"t": 2307877	"P": 952.0	"F": 1}
{"v": 1	"t": 2307898	"P": 948.75	"F": 1}
{"v": 1	"t": 2307918	"P": 954.0	"F": 1}
{"v": 1	"t": 2307938	"P": 961.75	"F": 1}
{"v": 1	"t": 2307959	"P": 954.25	"F": 1}
{"v": 1	"t": 2307979	"P": 945.75	"F": 1}
{"v": 1	"t": 2307999	"P": 957.0	"F": 1}
{"v": 1	"t": 2308020	"P": 957.5	"F": 1}
{"v": 1	"t": 2308040	"P": 950.25	"F": 1}
{"v": 1	"t": 2308060	"P": 947.5	"F": 1}
{"v": 1	"t": 2308081	"P": 960.25	"F": 1}
{"v": 1	"t": 2308101	"P": 958.25	"F": 1}
{"v": 1	"t": 2308121	"P": 948.25	"F": 1}
{"v": 1	"t": 2308142	"P": 953.0	"F": 1}
{"v": 1	"t": 2308162	"P": 959.75	"F": 1}
{"v": 1	"t": 2308182	"P": 952.5	"F": 1}
{"v": 1	"t": 2308203	"P": 942.5	"F": 1}
{"v": 1	"t": 2308223	"P": 955.0	"F": 1}
{"v": 1	"t": 2308243	"P": 956.5	"F": 1}
{"v": 1	"t": 2308264	"P": 946.75	"F": 1	"C": 46.865	"D": 3276	"sn": 54091930088003	"file": "/data/device_log/data0000.out"}
{"v": 1	"t": 2308284	"P": 950.25	"F": 1}
{"v": 1	"t": 2308305	"P": 956.75	"F": 1}
{"v": 1	"t": 2308325	"P": 946.5	"F": 1}
{"v": 1	"t": 2308346	"P": 951.5	"F": 1}
{"v": 1	"t": 2308366	"P": 959.25	"F": 1}
{"v": 1	"t": 2308386	"P": 949.75	"F": 1}
{"v": 1	"t": 2308407	"P": 947.0	"F": 1}
{"v": 1	"t": 2308427	"P": 958.0	"F": 1}
{"v": 1	"t": 2308447	"P": 950.75	"F": 1}
{"v": 1	"t": 2308468	"P": 943.0	"F": 1}
{"v": 1	"t": 2308488	"P": 955.25	"F": 1}
{"v": 1	"t": 2308508	"P": 956.75	"F": 1}
{"v": 1	"t": 2308529	"P": 947.25	"F": 1}
{"v": 1	"t": 2308549	"P": 944.75	"F": 1}
{"v": 1	"t": 2308569	"P": 958.75	"F": 1}
{"v": 1	"t": 2308590	"P": 953.25	"F": 1}
{"v": 1	"t": 2308610	"P": 945.25	"F": 1}
{"v": 1	"t": 2308630	"P": 949.25	"F": 1}
{"v": 1	"t": 2308651	"P": 960.0	"F": 1}
{"v": 1	"t": 2308671	"P": 949.75	"F": 1}
{"v": 1	"t": 2308692	"P": 943.5	"F": 1}
{"v": 1	"t": 2308712	"P": 958.5	"F": 1}
{"v": 1	"t": 2308732	"P": 953.25	"F": 1}
{"v": 1	"t": 2308753	"P": 944.75	"F": 1}
{"v": 1	"t": 2308773	"P": 951.75	"F": 1}
{"v": 1	"t": 2308793	"P": 960.0	"F": 1}
{"v": 1	"t": 2308814	"P": 950.0	"F": 1}
{"v": 1	"t": 2308834	"P": 943.75	"F": 1}
{"v": 1	"t": 2308854	"P": 954.75	"F": 1}
{"v": 1	"t": 2308875	"P": 956.25	"F": 1}
{"v": 1	"t": 2308895	"P": 946.75	"F": 1}
{"v": 1	"t": 2308915	"P": 944.5	"F": 1}
{"v": 1	"t": 2308936	"P": 960.5	"F": 1}
{"v": 1	"t": 2308956	"P": 954.5	"F": 1}
{"v": 1	"t": 2308976	"P": 945.25	"F": 1}
{"v": 1	"t": 2308997	"P": 949.75	"F": 1}
{"v": 1	"t": 2309017	"P": 958.25	"F": 1}
{"v": 1	"t": 2309037	"P": 953.0	"F": 1}
{"v": 1	"t": 2309058	"P": 942.75	"F": 1}
{"v": 1	"t": 2309078	"P": 951.5	"F": 1}
{"v": 1	"t": 2309098	"P": 958.0	"F": 1}
{"v": 1	"t": 2309119	"P": 951.0	"F": 1}
{"v": 1	"t": 2309139	"P": 944.0	"F": 1}
{"v": 1	"t": 2309159	"P": 956.0	"F": 1}
{"v": 1	"t": 2309180	"P": 957.5	"F": 1}
{"v": 1	"t": 2309200	"P": 948.0	"F": 1}
{"v": 1	"t": 2309220	"P": 946.75	"F": 1}
{"v": 1	"t": 2309241	"P": 959.0	"F": 1}
{"v": 1	"t": 2309261	"P": 945.25	"F": 1}
{"v": 1	"t": 2309282	"P": 951.0	"F": 1	"C": 46.845	"D": 3276	"sn": 54091930088003	"file": "/data/device_log/data0000.out"	"CO2": 4982.958984375	"Tp": 26.66895294189453	"H": 22.03291130065918}
{"v": 1	"t": 2309303	"P": 946.5	"F": 1}
{"v": 1	"t": 2309323	"P": 959.0	"F": 1}
{"v": 1	"t": 2309344	"P": 950.25	"F": 1}
{"v": 1	"t": 2309364	"P": 943.75	"F": 1}
{"v": 1	"t": 2309384	"P": 956.75	"F": 1}
{"v": 1	"t": 2309405	"P": 958.25	"F": 1}
{"v": 1	"t": 2309425	"P": 947.25	"F": 1}
{"v": 1	"t": 2309445	"P": 950.5	"F": 1}
{"v": 1	"t": 2309466	"P": 959.5	"F": 1}
{"v": 1	"t": 2309486	"P": 953.25	"F": 1}
{"v": 1	"t": 2309506	"P": 944.25	"F": 1}
{"v": 1	"t": 2309527	"P": 952.0	"F": 1}
{"v": 1	"t": 2309547	"P": 958.25	"F": 1}
{"v": 1	"t": 2309567	"P": 948.75	"F": 1}
{"v": 1	"t": 2309588	"P": 942.5	"F": 1}
{"v": 1	"t": 2309608	"P": 956.75	"F": 1}
{"v": 1	"t": 2309628	"P": 956.25	"F": 1}
{"v": 1	"t": 2309649	"P": 947.5	"F": 1}
{"v": 1	"t": 2309669	"P": 944.25	"F": 1}
{"v": 1	"t": 2309689	"P": 960.0	"F": 1}
{"v": 1	"t": 2309710	"P": 953.75	"F": 1}
{"v": 1	"t": 2309730	"P": 946.5	"F": 1}
{"v": 1	"t": 2309750	"P": 947.75	"F": 1}
{"v": 1	"t": 2309771	"P": 962.0	"F": 1}
{"v": 1	"t": 2309791	"P": 953.5	"F": 1}
{"v": 1	"t": 2309812	"P": 947.75	"F": 1}
{"v": 1	"t": 2309832	"P": 960.5	"F": 1}
{"v": 1	"t": 2309852	"P": 952.0	"F": 1}
{"v": 1	"t": 2309873	"P": 948.75	"F": 1}
{"v": 1	"t": 2309893	"P": 960.75	"F": 1}
{"v": 1	"t": 2309913	"P": 955.5	"F": 1}
{"v": 1	"t": 2309934	"P": 950.0	"F": 1}
{"v": 1	"t": 2309954	"P": 947.0	"F": 1}
{"v": 1	"t": 2309974	"P": 960.0	"F": 1}
{"v": 1	"t": 2309995	"P": 955.0	"F": 1}
{"v": 1	"t": 2310015	"P": 948.25	"F": 1}
{"v": 1	"t": 2310035	"P": 951.5	"F": 1}
{"v": 1	"t": 2310056	"P": 961.5	"F": 1}
{"v": 1	"t": 2310076	"P": 955.75	"F": 1}
{"v": 1	"t": 2310096	"P": 947.5	"F": 1}
{"v": 1	"t": 2310117	"P": 953.0	"F": 1}
{"v": 1	"t": 2310137	"P": 960.75	"F": 1}
{"v": 1	"t": 2310157	"P": 949.25	"F": 1}
{"v": 1	"t": 2310178	"P": 942.75	"F": 1}
{"v": 1	"t": 2310198	"P": 954.25	"F": 1}
{"v": 1	"t": 2310218	"P": 957.0	"F": 1}
{"v": 1	"t": 2310239	"P": 950.0	"F": 1}
{"v": 1	"t": 2310259	"P": 943.75	"F": 1}
{"v": 1	"t": 2310279	"P": 958.5	"F": 1}
{"v": 1	"t": 2310300	"P": 956.75	"F": 1	"C": 46.825	"D": 3276	"sn": 54091930088003	"file": "/data/device_log/data0000.out"}
{"v": 1	"t": 2310320	"P": 945.5	"F": 1}
{"v": 1	"t": 2310341	"P": 954.0	"F": 1}
{"v": 1	"t": 2310361	"P": 953.0	"F": 1}
{"v": 1	"t": 2310382	"P": 947.5	"F": 1}
{"v": 1	"t": 2310402	"P": 959.5	"F": 1}
{"v": 1	"t": 2310422	"P": 951.5	"F": 1}
{"v": 1	"t": 2310443	"P": 943.5	"F": 1}
{"v": 1	"t": 2310463	"P": 951.25	"F": 1}
{"v": 1	"t": 2310483	"P": 959.75	"F": 1}
{"v": 1	"t": 2310504	"P": 952.25	"F": 1}
{"v": 1	"t": 2310524	"P": 942.5	"F": 1}
{"v": 1	"t": 2310544	"P": 955.5	"F": 1}
{"v": 1	"t": 2310565	"P": 958.0	"F": 1}
{"v": 1	"t": 2310585	"P": 946.5	"F": 1}
{"v": 1	"t": 2310605	"P": 945.25	"F": 1}
{"v": 1	"t": 2310626	"P": 958.5	"F": 1}
{"v": 1	"t": 2310646	"P": 954.5	"F": 1}
{"v": 1	"t": 2310666	"P": 945.5	"F": 1}
{"v": 1	"t": 2310687	"P": 946.0	"F": 1}
{"v": 1	"t": 2310707	"P": 958.75	"F": 1}
{"v": 1	"t": 2310727	"P": 954.5	"F": 1}
{"v": 1	"t": 2310748	"P": 945.5	"F": 1}
{"v": 1	"t": 2310768	"P": 950.5	"F": 1}
{"v": 1	"t": 2310788	"P": 959.75	"F": 1}
{"v": 1	"t": 2310809	"P": 948.75	"F": 1}
{"v": 1	"t": 2310829	"P": 943.5	"F": 1}
{"v": 1	"t": 2310849	"P": 954.75	"F": 1}
{"v": 1	"t": 2310870	"P": 957.5	"F": 1}
{"v": 1	"t": 2310890	"P": 947.0	"F": 1}
{"v": 1	"t": 2310911	"P": 951.5	"F": 1}
{"v": 1	"t": 2310931	"P": 955.0	"F": 1}
{"v": 1	"t": 2310951	"P": 942.75	"F": 1}
{"v": 1	"t": 2310972	"P": 953.25	"F": 1}
{"v": 1	"t": 2310992	"P": 956.0	"F": 1}
{"v": 1	"t": 2311013	"P": 948.5	"F": 1}
{"v": 1	"t": 2311033	"P": 944.5	"F": 1}
{"v": 1	"t": 2311053	"P": 958.25	"F": 1}
{"v": 1	"t": 2311074	"P": 956.0	"F": 1}
{"v": 1	"t": 2311094	"P": 947.25	"F": 1}
{"v": 1	"t": 2311114	"P": 947.0	"F": 1}
{"v": 1	"t": 2311134	"P": 960.0	"F": 1}
{"v": 1	"t": 2311155	"P": 953.25	"F": 1}
{"v": 1	"t": 2311175	"P": 946.5	"F": 1}
{"v": 1	"t": 2311195	"P": 947.0	"F": 1}
{"v": 1	"t": 2311216	"P": 959.5	"F": 1}
{"v": 1	"t": 2311236	"P": 953.25	"F": 1}
{"v": 1	"t": 2311256	"P": 943.0	"F": 1}
{"v": 1	"t": 2311277	"P": 950.25	"F": 1}
{"v": 1	"t": 2311297	"P": 958.0	"F": 1}
{"v": 1	"t": 2311317	"P": 951.75	"F": 1	"C": 46.845	"D": 3276	"sn": 54091930088003	"file": "/data/device_log/data0000.out"	"CO2": 4977.98046875	"Tp": 26.66895294189453	"H": 22.033023834228516}
{"v": 1	"t": 2311338	"P": 945.75	"F": 1}
{"v": 1	"t": 2311358	"P": 958.75	"F": 1}
{"v": 1	"t": 2311379	"P": 951.5	"F": 1}
{"v": 1	"t": 2311399	"P": 944.25	"F": 1}
{"v": 1	"t": 2311419	"P": 955.75	"F": 1}
{"v": 1	"t": 2311440	"P": 956.5	"F": 1}
{"v": 1	"t": 2311460	"P": 938.5	"F": 1}
{"v": 1	"t": 2311481	"P": 957.5	"F": 1}
{"v": 1	"t": 2311501	"P": 951.5	"F": 1}
{"v": 1	"t": 2311522	"P": 946.0	"F": 1}
{"v": 1	"t": 2311542	"P": 957.75	"F": 1}
{"v": 1	"t": 2311562	"P": 952.75	"F": 1}
{"v": 1	"t": 2311583	"P": 943.25	"F": 1}
{"v": 1	"t": 2311603	"P": 951.0	"F": 1}
{"v": 1	"t": 2311623	"P": 959.5	"F": 1}
{"v": 1	"t": 2311644	"P": 950.75	"F": 1}
{"v": 1	"t": 2311664	"P": 945.0	"F": 1}
{"v": 1	"t": 2311684	"P": 953.25	"F": 1}
{"v": 1	"t": 2311705	"P": 961.75	"F": 1}
{"v": 1	"t": 2311725	"P": 950.5	"F": 1}
{"v": 1	"t": 2311745	"P": 945.75	"F": 1}
{"v": 1	"t": 2311766	"P": 954.75	"F": 1}
{"v": 1	"t": 2311786	"P": 958.0	"F": 1}
{"v": 1	"t": 2311806	"P": 950.5	"F": 1}
{"v": 1	"t": 2311827	"P": 946.5	"F": 1}
{"v": 1	"t": 2311847	"P": 959.0	"F": 1}
{"v": 1	"t": 2311867	"P": 960.5	"F": 1}
{"v": 1	"t": 2311888	"P": 950.75	"F": 1}
{"v": 1	"t": 2311908	"P": 947.5	"F": 1}
{"v": 1	"t": 2311928	"P": 960.25	"F": 1}
{"v": 1	"t": 2311949	"P": 955.0	"F": 1}
{"v": 1	"t": 2311969	"P": 948.0	"F": 1}
{"v": 1	"t": 2311989	"P": 955.0	"F": 1}
{"v": 1	"t": 2312010	"P": 961.0	"F": 1}
{"v": 1	"t": 2312030	"P": 950.5	"F": 1}
{"v": 1	"t": 2312051	"P": 958.5	"F": 1}
{"v": 1	"t": 2312071	"P": 953.25	"F": 1}
{"v": 1	"t": 2312092	"P": 946.5	"F": 1}
{"v": 1	"t": 2312112	"P": 958.0	"F": 1}
{"v": 1	"t": 2312133	"P": 948.0	"F": 1}
{"v": 1	"t": 2312153	"P": 952.5	"F": 1}
{"v": 1	"t": 2312174	"P": 955.25	"F": 1}
{"v": 1	"t": 2312194	"P": 946.0	"F": 1}
{"v": 1	"t": 2312214	"P": 955.25	"F": 1}
{"v": 1	"t": 2312235	"P": 955.0	"F": 1}
{"v": 1	"t": 2312255	"P": 944.75	"F": 1}
{"v": 1	"t": 2312276	"P": 952.5	"F": 1}
{"v": 1	"t": 2312296	"P": 959.75	"F": 1}
{"v": 1	"t": 2312316	"P": 950.5	"F": 1}
{"v": 1	"t": 2312337	"P": 945.75	"F": 1	"C": 46.845	"D": 3276	"sn": 54091930088003	"file": "/data/device_log/data0000.out"	"CO2": 4974.064453125	"Tp": 26.698326110839844	"H": 22.032970428466797}
{"v": 1	"t": 2312358	"P": 946.5	"F": 1}
{"v": 1	"t": 2312378	"P": 949.75	"F": 1}
{"v": 1	"t": 2312398	"P": 957.75	"F": 1}
{"v": 1	"t": 2312419	"P": 947.5	"F": 1}
{"v": 1	"t": 2312439	"P": 944.75	"F": 1}
{"v": 1	"t": 2312459	"P": 957.5	"F": 1}
{"v": 1	"t": 2312480	"P": 955.5	"F": 1}
{"v": 1	"t": 2312500	"P": 946.75	"F": 1}
{"v": 1	"t": 2312520	"P": 945.75	"F": 1}
{"v": 1	"t": 2312541	"P": 959.5	"F": 1}
{"v": 1	"t": 2312561	"P": 952.0	"F": 1}
{"v": 1	"t": 2312581	"P": 944.0	"F": 1}
{"v": 1	"t": 2312602	"P": 952.75	"F": 1}
{"v": 1	"t": 2312622	"P": 957.5	"F": 1}
{"v": 1	"t": 2312642	"P": 949.0	"F": 1}
{"v": 1	"t": 2312663	"P": 945.75	"F": 1}
{"v": 1	"t": 2312683	"P": 958.75	"F": 1}
{"v": 1	"t": 2312704	"P": 954.25	"F": 1}
{"v": 1	"t": 2312724	"P": 945.0	"F": 1}
{"v": 1	"t": 2312744	"P": 948.25	"F": 1}
{"v": 1	"t": 2312765	"P": 957.0	"F": 1}
{"v": 1	"t": 2312785	"P": 945.75	"F": 1}
{"v": 1	"t": 2312806	"P": 951.5	"F": 1}
{"v": 1	"t": 2312826	"P": 957.75	"F": 1}
{"v": 1	"t": 2312846	"P": 949.75	"F": 1}
{"v": 1	"t": 2312867	"P": 941.25	"F": 1}
{"v": 1	"t": 2312887	"P": 955.75	"F": 1}
{"v": 1	"t": 2312907	"P": 955.75	"F": 1}
{"v": 1	"t": 2312928	"P": 949.75	"F": 1}
{"v": 1	"t": 2312948	"P": 944.0	"F": 1}
{"v": 1	"t": 2312968	"P": 958.5	"F": 1}
{"v": 1	"t": 2312989	"P": 954.25	"F": 1}
{"v": 1	"t": 2313009	"P": 946.5	"F": 1}
{"v": 1	"t": 2313029	"P": 946.0	"F": 1}
{"v": 1	"t": 2313050	"P": 961.0	"F": 1}
{"v": 1	"t": 2313070	"P": 953.5	"F": 1}
{"v": 1	"t": 2313090	"P": 946.0	"F": 1}
{"v": 1	"t": 2313110	"P": 949.25	"F": 1}
{"v": 1	"t": 2313131	"P": 960.0	"F": 1}
{"v": 1	"t": 2313151	"P": 951.25	"F": 1}
{"v": 1	"t": 2313172	"P": 946.0	"F": 1}
{"v": 1	"t": 2313192	"P": 953.5	"F": 1}
{"v": 1	"t": 2313212	"P": 956.5	"F": 1}
{"v": 1	"t": 2313232	"P": 949.75	"F": 1}
{"v": 1	"t": 2313253	"P": 945.0	"F": 1}
{"v": 1	"t": 2313273	"P": 956.5	"F": 1}
{"v": 1	"t": 2313294	"P": 955.75	"F": 1}
{"v": 1	"t": 2313314	"P": 946.0	"F": 1}
{"v": 1	"t": 2313335	"P": 958.75	"F": 1}
{"v": 1	"t": 2313355	"P": 951.25	"F": 1	"C": 46.84	"D": 3276	"sn": 54091930088003	"file": "/data/device_log/data0000.out"}
{"v": 1	"t": 2313375	"P": 945.5	"F": 1}
{"v": 1	"t": 2313396	"P": 960.75	"F": 1}
{"v": 1	"t": 2313416	"P": 952.0	"F": 1}
{"v": 1	"t": 2313437	"P": 944.0	"F": 1}
{"v": 1	"t": 2313457	"P": 954.25	"F": 1}
{"v": 1	"t": 2313477	"P": 956.25	"F": 1}
{"v": 1	"t": 2313498	"P": 950.25	"F": 1}
{"v": 1	"t": 2313518	"P": 943.5	"F": 1}
{"v": 1	"t": 2313538	"P": 959.0	"F": 1}
{"v": 1	"t": 2313558	"P": 957.5	"F": 1}
{"v": 1	"t": 2313579	"P": 947.0	"F": 1}
{"v": 1	"t": 2313599	"P": 946.0	"F": 1}
{"v": 1	"t": 2313619	"P": 961.25	"F": 1}
{"v": 1	"t": 2313640	"P": 955.5	"F": 1}
{"v": 1	"t": 2313660	"P": 948.25	"F": 1}
{"v": 1	"t": 2313680	"P": 949.25	"F": 1}
{"v": 1	"t": 2313701	"P": 960.25	"F": 1}
{"v": 1	"t": 2313721	"P": 954.25	"F": 1}
{"v": 1	"t": 2313741	"P": 947.75	"F": 1}
{"v": 1	"t": 2313762	"P": 954.5	"F": 1}
{"v": 1	"t": 2313782	"P": 962.0	"F": 1}
{"v": 1	"t": 2313802	"P": 952.25	"F": 1}
{"v": 1	"t": 2313823	"P": 946.25	"F": 1}
{"v": 1	"t": 2313843	"P": 957.5	"F": 1}
{"v": 1	"t": 2313864	"P": 953.75	"F": 1}
{"v": 1	"t": 2313884	"P": 946.25	"F": 1}
{"v": 1	"t": 2313904	"P": 955.75	"F": 1}
{"v": 1	"t": 2313925	"P": 960.75	"F": 1}
{"v": 1	"t": 2313945	"P": 951.25	"F": 1}
{"v": 1	"t": 2313965	"P": 946.25	"F": 1}
{"v": 1	"t": 2313986	"P": 956.75	"F": 1}
{"v": 1	"t": 2314006	"P": 959.25	"F": 1}
{"v": 1	"t": 2314026	"P": 949.5	"F": 1}
{"v": 1	"t": 2314047	"P": 945.25	"F": 1}
{"v": 1	"t": 2314067	"P": 960.5	"F": 1}
{"v": 1	"t": 2314087	"P": 954.75	"F": 1}
{"v": 1	"t": 2314108	"P": 946.25	"F": 1}
{"v": 1	"t": 2314128	"P": 947.25	"F": 1}
{"v": 1	"t": 2314148	"P": 960.0	"F": 1}
{"v": 1	"t": 2314169	"P": 952.0	"F": 1}
{"v": 1	"t": 2314189	"P": 943.5	"F": 1}
{"v": 1	"t": 2314209	"P": 953.0	"F": 1}
{"v": 1	"t": 2314230	"P": 957.5	"F": 1}
{"v": 1	"t": 2314250	"P": 948.75	"F": 1}
{"v": 1	"t": 2314270	"P": 943.75	"F": 1}
{"v": 1	"t": 2314291	"P": 958.25	"F": 1}
{"v": 1	"t": 2314311	"P": 954.0	"F": 1}
{"v": 1	"t": 2314331	"P": 946.75	"F": 1}
{"v": 1	"t": 2314352	"P": 946.25	"F": 1}
{"v": 1	"t": 2314372	"P": 959.5	"F": 1	"C": 46.865	"D": 3276	"sn": 54091930088003	"file": "/data/device_log/data0000.out"	"CO2": 4969.9091796875	"Tp": 26.684974670410156	"H": 22.033143997192383}
{"v": 1	"t": 2314393	"P": 958.0	"F": 1}
{"v": 1	"t": 2314414	"P": 947.5	"F": 1}
{"v": 1	"t": 2314434	"P": 949.5	"F": 1}
{"v": 1	"t": 2314455	"P": 958.0	"F": 1}
{"v": 1	"t": 2314475	"P": 947.5	"F": 1}
{"v": 1	"t": 2314495	"P": 945.75	"F": 1}
{"v": 1	"t": 2314516	"P": 959.5	"F": 1}
{"v": 1	"t": 2314536	"P": 951.25	"F": 1}
{"v": 1	"t": 2314557	"P": 943.25	"F": 1}
{"v": 1	"t": 2314577	"P": 955.25	"F": 1}
{"v": 1	"t": 2314597	"P": 955.75	"F": 1}
{"v": 1	"t": 2314618	"P": 946.25	"F": 1}
{"v": 1	"t": 2314638	"P": 948.5	"F": 1}
{"v": 1	"t": 2314658	"P": 959.75	"F": 1}
{"v": 1	"t": 2314679	"P": 949.25	"F": 1}
{"v": 1	"t": 2314699	"P": 946.5	"F": 1}
{"v": 1	"t": 2314720	"P": 960.75	"F": 1}
{"v": 1	"t": 2314740	"P": 952.0	"F": 1}
{"v": 1	"t": 2314760	"P": 942.75	"F": 1}
{"v": 1	"t": 2314781	"P": 956.75	"F": 1}
{"v": 1	"t": 2314801	"P": 956.25	"F": 1}
{"v": 1	"t": 2314821	"P": 947.0	"F": 1}
{"v": 1	"t": 2314842	"P": 950.5	"F": 1}
{"v": 1	"t": 2314862	"P": 958.25	"F": 1}
{"v": 1	"t": 2314883	"P": 948.0	"F": 1}
{"v": 1	"t": 2314903	"P": 945.25	"F": 1}
{"v": 1	"t": 2314923	"P": 959.0	"F": 1}
{"v": 1	"t": 2314944	"P": 952.75	"F": 1}
{"v": 1	"t": 2314964	"P": 945.25	"F": 1}
{"v": 1	"t": 2314984	"P": 958.25	"F": 1}
{"v": 1	"t": 2315005	"P": 952.75	"F": 1}
{"v": 1	"t": 2315025	"P": 943.75	"F": 1}
{"v": 1	"t": 2315046	"P": 952.5	"F": 1}
{"v": 1	"t": 2315066	"P": 957.25	"F": 1}
{"v": 1	"t": 2315086	"P": 947.0	"F": 1}
{"v": 1	"t": 2315107	"P": 946.25	"F": 1}
{"v": 1	"t": 2315127	"P": 960.25	"F": 1}
{"v": 1	"t": 2315147	"P": 950.25	"F": 1}
{"v": 1	"t": 2315168	"P": 945.0	"F": 1}
{"v": 1	"t": 2315188	"P": 957.5	"F": 1}
{"v": 1	"t": 2315209	"P": 954.75	"F": 1}
{"v": 1	"t": 2315229	"P": 946.0	"F": 1}
{"v": 1	"t": 2315249	"P": 951.75	"F": 1}
{"v": 1	"t": 2315270	"P": 957.5	"F": 1}
{"v": 1	"t": 2315290	"P": 947.75	"F": 1}
{"v": 1	"t": 2315310	"P": 946.75	"F": 1}
{"v": 1	"t": 2315331	"P": 959.75	"F": 1}
{"v": 1	"t": 2315351	"P": 952.25	"F": 1}
{"v": 1	"t": 2315372	"P": 943.75	"F": 1}
{"v": 1	"t": 2315392	"P": 955.5	"F": 1	"C": 46.855	"D": 3276	"sn": 54091930088003	"file": "/data/device_log/data0000.out"}
{"v": 1	"t": 2315413	"P": 950.5	"F": 1}
{"v": 1	"t": 2315433	"P": 946.75	"F": 1}
{"v": 1	"t": 2315455	"P": 947.5	"F": 1}
{"v": 1	"t": 2315475	"P": 947.25	"F": 1}
{"v": 1	"t": 2315496	"P": 959.75	"F": 1}
{"v": 1	"t": 2315516	"P": 950.75	"F": 1}
{"v": 1	"t": 2315537	"P": 945.0	"F": 1}
{"v": 1	"t": 2315557	"P": 956.25	"F": 1}
{"v": 1	"t": 2315578	"P": 947.25	"F": 1}
{"v": 1	"t": 2315598	"P": 954.0	"F": 1}
{"v": 1	"t": 2315619	"P": 954.5	"F": 1}
{"v": 1	"t": 2315639	"P": 947.5	"F": 1}
{"v": 1	"t": 2315659	"P": 959.5	"F": 1}
{"v": 1	"t": 2315680	"P": 957.5	"F": 1}
{"v": 1	"t": 2315700	"P": 947.5	"F": 1}
{"v": 1	"t": 2315721	"P": 958.25	"F": 1}
{"v": 1	"t": 2315741	"P": 956.25	"F": 1}
{"v": 1	"t": 2315761	"P": 951.25	"F": 1}
{"v": 1	"t": 2315782	"P": 955.0	"F": 1}
{"v": 1	"t": 2315802	"P": 961.25	"F": 1}
{"v": 1	"t": 2315823	"P": 952.5	"F": 1}
{"v": 1	"t": 2315843	"P": 948.25	"F": 1}
{"v": 1	"t": 2315863	"P": 960.0	"F": 1}
{"v": 1	"t": 2315884	"P": 955.5	"F": 1}
{"v": 1	"t": 2315904	"P": 947.0	"F": 1}
{"v": 1	"t": 2315924	"P": 957.75	"F": 1}
{"v": 1	"t": 2315945	"P": 958.75	"F": 1}
{"v": 1	"t": 2315965	"P": 948.25	"F": 1}
{"v": 1	"t": 2315985	"P": 946.25	"F": 1}
{"v": 1	"t": 2316006	"P": 960.5	"F": 1}
{"v": 1	"t": 2316026	"P": 952.25	"F": 1}
{"v": 1	"t": 2316047	"P": 946.25	"F": 1}
{"v": 1	"t": 2316067	"P": 959.0	"F": 1}
{"v": 1	"t": 2316087	"P": 954.75	"F": 1}
{"v": 1	"t": 2316108	"P": 945.5	"F": 1}
{"v": 1	"t": 2316128	"P": 952.75	"F": 1}
{"v": 1	"t": 2316148	"P": 956.5	"F": 1}
{"v": 1	"t": 2316169	"P": 947.75	"F": 1}
{"v": 1	"t": 2316189	"P": 946.75	"F": 1}
{"v": 1	"t": 2316210	"P": 958.75	"F": 1}
{"v": 1	"t": 2316230	"P": 948.0	"F": 1}
{"v": 1	"t": 2316250	"P": 944.25	"F": 1}
{"v": 1	"t": 2316271	"P": 959.25	"F": 1}
{"v": 1	"t": 2316291	"P": 952.75	"F": 1}
{"v": 1	"t": 2316312	"P": 943.0	"F": 2}
{"v": 1	"t": 2316332	"P": 955.75	"F": 1}
{"v": 1	"t": 2316352	"P": 956.75	"F": 1}
{"v": 1	"t": 2316373	"P": 944.0	"F": 1}
{"v": 1	"t": 2316393	"P": 948.5	"F": 1}
{"v": 1	"t": 2316413	"P": 960.0	"F": 1	"C": 46.82	"D": 3276	"sn": 54091930088003	"file": "/data/device_log/data0000.out"	"CO2": 4962.8603515625	"Tp": 26.684974670410156	"H": 22.033143997192383}
{"v": 1	"t": 2316435	"P": 955.75	"F": 1}
{"v": 1	"t": 2316455	"P": 944.75	"F": 1}
{"v": 1	"t": 2316477	"P": 953.0	"F": 1}
{"v": 1	"t": 2316498	"P": 945.0	"F": 1}
{"v": 1	"t": 2316518	"P": 953.25	"F": 1}
{"v": 1	"t": 2316538	"P": 959.0	"F": 1}
{"v": 1	"t": 2316559	"P": 946.25	"F": 1}
{"v": 1	"t": 2316579	"P": 947.75	"F": 1}
{"v": 1	"t": 2316600	"P": 959.5	"F": 1}
{"v": 1	"t": 2316620	"P": 953.0	"F": 1}
{"v": 1	"t": 2316640	"P": 944.0	"F": 1}
{"v": 1	"t": 2316661	"P": 957.5	"F": 1}
{"v": 1	"t": 2316681	"P": 954.0	"F": 1}
{"v": 1	"t": 2316701	"P": 944.0	"F": 1}
{"v": 1	"t": 2316722	"P": 951.25	"F": 1}
{"v": 1	"t": 2316742	"P": 960.0	"F": 1}
{"v": 1	"t": 2316763	"P": 946.75	"F": 1}
{"v": 1	"t": 2316783	"P": 946.25	"F": 1}
{"v": 1	"t": 2316803	"P": 960.25	"F": 1}
{"v": 1	"t": 2316824	"P": 950.0	"F": 1}
{"v": 1	"t": 2316844	"P": 943.75	"F": 1}
{"v": 1	"t": 2316865	"P": 956.5	"F": 1}
{"v": 1	"t": 2316885	"P": 947.5	"F": 1}
{"v": 1	"t": 2316905	"P": 948.75	"F": 1}
{"v": 1	"t": 2316926	"P": 959.5	"F": 1}
{"v": 1	"t": 2316946	"P": 950.25	"F": 1}
{"v": 1	"t": 2316967	"P": 945.5	"F": 1}
{"v": 1	"t": 2316987	"P": 959.75	"F": 1}
{"v": 1	"t": 2317007	"P": 949.75	"F": 1}
{"v": 1	"t": 2317028	"P": 944.25	"F": 1}
{"v": 1	"t": 2317048	"P": 958.0	"F": 1}
{"v": 1	"t": 2317069	"P": 954.75	"F": 1}
{"v": 1	"t": 2317089	"P": 944.5	"F": 1}
{"v": 1	"t": 2317109	"P": 953.75	"F": 1}
{"v": 1	"t": 2317130	"P": 955.5	"F": 1}
{"v": 1	"t": 2317150	"P": 947.25	"F": 1}
{"v": 1	"t": 2317171	"P": 951.0	"F": 1}
{"v": 1	"t": 2317191	"P": 957.5	"F": 1}
{"v": 1	"t": 2317211	"P": 949.5	"F": 1}
{"v": 1	"t": 2317232	"P": 947.0	"F": 1}
{"v": 1	"t": 2317252	"P": 957.75	"F": 1}
{"v": 1	"t": 2317272	"P": 952.75	"F": 1}
{"v": 1	"t": 2317293	"P": 944.25	"F": 1}
{"v": 1	"t": 2317313	"P": 954.0	"F": 1}
{"v": 1	"t": 2317333	"P": 957.5	"F": 1}
{"v": 1	"t": 2317354	"P": 948.25	"F": 1}
{"v": 1	"t": 2317374	"P": 944.5	"F": 1}
{"v": 1	"t": 2317394	"P": 958.75	"F": 1}
{"v": 1	"t": 2317415	"P": 954.25	"F": 1}
{"v": 1	"t": 2317435	"P": 945.5	"F": 1	"C": 46.83	"D": 3276	"sn": 54091930088003	"file": "/data/device_log/data0000.out"}
{"v": 1	"t": 2317456	"P": 947.75	"F": 1}
{"v": 1	"t": 2317477	"P": 944.25	"F": 1}
{"v": 1	"t": 2317499	"P": 948.5	"F": 1}
{"v": 1	"t": 2317519	"P": 946.0	"F": 1}
{"v": 1	"t": 2317539	"P": 959.25	"F": 1}
{"v": 1	"t": 2317560	"P": 955.25	"F": 1}
{"v": 1	"t": 2317580	"P": 948.25	"F": 1}
{"v": 1	"t": 2317601	"P": 957.25	"F": 1}
{"v": 1	"t": 2317621	"P": 961.25	"F": 1}
{"v": 1	"t": 2317641	"P": 953.5	"F": 1}
{"v": 1	"t": 2317662	"P": 946.5	"F": 1}
{"v": 1	"t": 2317682	"P": 961.75	"F": 1}
{"v": 1	"t": 2317702	"P": 956.25	"F": 1}
{"v": 1	"t": 2317723	"P": 949.0	"F": 1}
{"v": 1	"t": 2317743	"P": 947.25	"F": 1}
{"v": 1	"t": 2317763	"P": 962.25	"F": 1}
{"v": 1	"t": 2317784	"P": 954.75	"F": 1}
{"v": 1	"t": 2317804	"P": 948.0	"F": 1}
{"v": 1	"t": 2317824	"P": 950.75	"F": 1}
{"v": 1	"t": 2317845	"P": 960.75	"F": 1}
{"v": 1	"t": 2317865	"P": 954.0	"F": 1}
{"v": 1	"t": 2317885	"P": 948.0	"F": 1}
{"v": 1	"t": 2317906	"P": 956.0	"F": 1}
{"v": 1	"t": 2317926	"P": 957.0	"F": 1}
{"v": 1	"t": 2317946	"P": 951.25	"F": 1}
{"v": 1	"t": 2317967	"P": 944.5	"F": 1}
{"v": 1	"t": 2317987	"P": 954.75	"F": 1}
{"v": 1	"t": 2318007	"P": 956.75	"F": 1}
{"v": 1	"t": 2318027	"P": 948.25	"F": 1}
{"v": 1	"t": 2318048	"P": 944.5	"F": 1}
{"v": 1	"t": 2318068	"P": 956.5	"F": 1}
{"v": 1	"t": 2318088	"P": 956.75	"F": 1}
{"v": 1	"t": 2318109	"P": 947.25	"F": 1}
{"v": 1	"t": 2318129	"P": 946.25	"F": 1}
{"v": 1	"t": 2318150	"P": 962.25	"F": 1}
{"v": 1	"t": 2318170	"P": 954.0	"F": 1}
{"v": 1	"t": 2318190	"P": 943.5	"F": 1}
{"v": 1	"t": 2318211	"P": 951.5	"F": 1}
{"v": 1	"t": 2318231	"P": 958.75	"F": 1}
{"v": 1	"t": 2318251	"P": 951.0	"F": 1}
{"v": 1	"t": 2318272	"P": 942.25	"F": 1}
{"v": 1	"t": 2318292	"P": 954.5	"F": 1}
{"v": 1	"t": 2318312	"P": 958.25	"F": 1}
{"v": 1	"t": 2318332	"P": 949.5	"F": 1}
{"v": 1	"t": 2318353	"P": 944.0	"F": 1}
{"v": 1	"t": 2318373	"P": 955.5	"F": 1}
{"v": 1	"t": 2318393	"P": 956.75	"F": 1}
{"v": 1	"t": 2318414	"P": 948.5	"F": 1}
{"v": 1	"t": 2318434	"P": 943.75	"F": 1}
{"v": 1	"t": 2318454	"P": 956.0	"F": 1	"C": 46.835	"D": 3276	"sn": 54091930088003	"file": "/data/device_log/data0000.out"	"CO2": 4956.716796875	"Tp": 26.698326110839844	"H": 22.180675506591797}
{"v": 1	"t": 2318476	"P": 954.0	"F": 1}
{"v": 1	"t": 2318496	"P": 954.75	"F": 1}
{"v": 1	"t": 2318520	"P": 945.0	"F": 1}
{"v": 1	"t": 2318541	"P": 960.0	"F": 1}
{"v": 1	"t": 2318561	"P": 952.0	"F": 1}
{"v": 1	"t": 2318581	"P": 943.75	"F": 1}
{"v": 1	"t": 2318602	"P": 950.25	"F": 1}
{"v": 1	"t": 2318622	"P": 961.25	"F": 1}
{"v": 1	"t": 2318642	"P": 951.25	"F": 1}
{"v": 1	"t": 2318663	"P": 944.25	"F": 1}
{"v": 1	"t": 2318683	"P": 950.75	"F": 1}
{"v": 1	"t": 2318703	"P": 959.0	"F": 1}
{"v": 1	"t": 2318724	"P": 953.0	"F": 1}
{"v": 1	"t": 2318744	"P": 944.0	"F": 1}
{"v": 1	"t": 2318764	"P": 954.0	"F": 1}
{"v": 1	"t": 2318785	"P": 959.25	"F": 1}
{"v": 1	"t": 2318805	"P": 950.0	"F": 1}
{"v": 1	"t": 2318825	"P": 944.75	"F": 1}
{"v": 1	"t": 2318846	"P": 957.0	"F": 1}
{"v": 1	"t": 2318866	"P": 955.0	"F": 1}
{"v": 1	"t": 2318887	"P": 947.5	"F": 1}
{"v": 1	"t": 2318907	"P": 957.5	"F": 1}
{"v": 1	"t": 2318927	"P": 952.0	"F": 1}
{"v": 1	"t": 2318948	"P": 944.0	"F": 1}
{"v": 1	"t": 2318968	"P": 955.25	"F": 1}
{"v": 1	"t": 2318988	"P": 957.0	"F": 1}
{"v": 1	"t": 2319009	"P": 948.75	"F": 1}
{"v": 1	"t": 2319029	"P": 944.0	"F": 1}
{"v": 1	"t": 2319049	"P": 956.5	"F": 1}
{"v": 1	"t": 2319070	"P": 955.5	"F": 1}
{"v": 1	"t": 2319090	"P": 948.75	"F": 1}
{"v": 1	"t": 2319110	"P": 944.25	"F": 1}
{"v": 1	"t": 2319131	"P": 958.5	"F": 1}
{"v": 1	"t": 2319151	"P": 954.75	"F": 1}
{"v": 1	"t": 2319171	"P": 947.0	"F": 1}
{"v": 1	"t": 2319192	"P": 948.75	"F": 1}
{"v": 1	"t": 2319212	"P": 960.25	"F": 1}
{"v": 1	"t": 2319232	"P": 953.25	"F": 1}
{"v": 1	"t": 2319253	"P": 945.25	"F": 1}
{"v": 1	"t": 2319273	"P": 948.75	"F": 1}
{"v": 1	"t": 2319293	"P": 961.25	"F": 1}
{"v": 1	"t": 2319314	"P": 951.5	"F": 1}
{"v": 1	"t": 2319334	"P": 944.25	"F": 1}
{"v": 1	"t": 2319354	"P": 951.0	"F": 1}
{"v": 1	"t": 2319375	"P": 958.0	"F": 1}
{"v": 1	"t": 2319395	"P": 951.25	"F": 1}
{"v": 1	"t": 2319415	"P": 943.25	"F": 1}
{"v": 1	"t": 2319436	"P": 953.5	"F": 1}
{"v": 1	"t": 2319456	"P": 957.75	"F": 1}
{"v": 1	"t": 2319476	"P": 948.0	"F": 1	"C": 46.805	"D": 3276	"sn": 54091930088003	"file": "/data/device_log/data0000.out"}
{"v": 1	"t": 2319497	"P": 952.25	"F": 1}
{"v": 1	"t": 2319517	"P": 957.25	"F": 1}
{"v": 1	"t": 2319539	"P": 955.25	"F": 1}
{"v": 1	"t": 2319560	"P": 956.75	"F": 1}
{"v": 1	"t": 2319580	"P": 947.0	"F": 1}
{"v": 1	"t": 2319600	"P": 950.25	"F": 1}
{"v": 1	"t": 2319621	"P": 960.0	"F": 1}
{"v": 1	"t": 2319641	"P": 951.25	"F": 1}
{"v": 1	"t": 2319662	"P": 948.5	"F": 1}
{"v": 1	"t": 2319682	"P": 960.75	"F": 1}
{"v": 1	"t": 2319702	"P": 956.0	"F": 1}
{"v": 1	"t": 2319723	"P": 947.0	"F": 1}
{"v": 1	"t": 2319743	"P": 956.0	"F": 1}
{"v": 1	"t": 2319763	"P": 958.5	"F": 1}
{"v": 1	"t": 2319784	"P": 948.75	"F": 1}
{"v": 1	"t": 2319804	"P": 948.75	"F": 1}
{"v": 1	"t": 2319825	"P": 961.75	"F": 1}
{"v": 1	"t": 2319845	"P": 951.75	"F": 1}
{"v": 1	"t": 2319865	"P": 945.0	"F": 1}
{"v": 1	"t": 2319886	"P": 956.75	"F": 1}
{"v": 1	"t": 2319906	"P": 954.0	"F": 1}
{"v": 1	"t": 2319926	"P": 943.0	"F": 1}
{"v": 1	"t": 2319947	"P": 953.25	"F": 1}
{"v": 1	"t": 2319967	"P": 958.25	"F": 1}
{"v": 1	"t": 2319988	"P": 946.5	"F": 1}
{"v": 1	"t": 2320008	"P": 946.75	"F": 1}
{"v": 1	"t": 2320028	"P": 959.5	"F": 1}
{"v": 1	"t": 2320049	"P": 950.5	"F": 1}
{"v": 1	"t": 2320069	"P": 943.0	"F": 1}
{"v": 1	"t": 2320089	"P": 957.0	"F": 1}
{"v": 1	"t": 2320110	"P": 955.25	"F": 1}
{"v": 1	"t": 2320130	"P": 944.25	"F": 1}
{"v": 1	"t": 2320151	"P": 952.75	"F": 1}
{"v": 1	"t": 2320171	"P": 958.25	"F": 1}
{"v": 1	"t": 2320191	"P": 946.0	"F": 1}
{"v": 1	"t": 2320212	"P": 947.25	"F": 1}
{"v": 1	"t": 2320232	"P": 959.5	"F": 1}
{"v": 1	"t": 2320252	"P": 949.75	"F": 1}
{"v": 1	"t": 2320273	"P": 945.25	"F": 1}
{"v": 1	"t": 2320293	"P": 958.75	"F": 1}
{"v": 1	"t": 2320314	"P": 953.75	"F": 1}
{"v": 1	"t": 2320334	"P": 945.25	"F": 1}
{"v": 1	"t": 2320354	"P": 951.75	"F": 1}
{"v": 1	"t": 2320375	"P": 956.5	"F": 1}
{"v": 1	"t": 2320395	"P": 948.0	"F": 1}
{"v": 1	"t": 2320415	"P": 946.5	"F": 1}
{"v": 1	"t": 2320436	"P": 960.5	"F": 1}
{"v": 1	"t": 2320456	"P": 952.0	"F": 1}
{"v": 1	"t": 2320477	"P": 943.75	"F": 1}
{"v": 1	"t": 2320497	"P": 956.75	"F": 1	"C": 46.77	"D": 3276	"sn": 54091930088003	"file": "/data/device_log/data0000.out"	"CO2": 4952.7490234375	"Tp": 26.684974670410156	"H": 22.033090591430664}
{"v": 1	"t": 2320518	"P": 959.5	"F": 1}
{"v": 1	"t": 2320539	"P": 947.25	"F": 1}
{"v": 1	"t": 2320561	"P": 959.0	"F": 1}
{"v": 1	"t": 2320581	"P": 951.0	"F": 1}
{"v": 1	"t": 2320602	"P": 944.25	"F": 1}
{"v": 1	"t": 2320622	"P": 953.25	"F": 1}
{"v": 1	"t": 2320642	"P": 956.75	"F": 1}
{"v": 1	"t": 2320665	"P": 947.25	"F": 1}
{"v": 1	"t": 2320685	"P": 948.25	"F": 1}
{"v": 1	"t": 2320706	"P": 961.75	"F": 1}
{"v": 1	"t": 2320726	"P": 951.0	"F": 1}
{"v": 1	"t": 2320746	"P": 943.5	"F": 1}
{"v": 1	"t": 2320767	"P": 954.0	"F": 1}
{"v": 1	"t": 2320787	"P": 955.75	"F": 1}
{"v": 1	"t": 2320808	"P": 948.25	"F": 1}
{"v": 1	"t": 2320828	"P": 944.25	"F": 1}
{"v": 1	"t": 2320848	"P": 959.0	"F": 1}
{"v": 1	"t": 2320869	"P": 954.75	"F": 1}
{"v": 1	"t": 2320889	"P": 944.75	"F": 1}
{"v": 1	"t": 2320909	"P": 947.5	"F": 1}
{"v": 1	"t": 2320930	"P": 959.75	"F": 1}
{"v": 1	"t": 2320950	"P": 950.75	"F": 1}
{"v": 1	"t": 2320970	"P": 943.0	"F": 1}
{"v": 1	"t": 2320991	"P": 954.5	"F": 1}
{"v": 1	"t": 2321011	"P": 957.5	"F": 1}
{"v": 1	"t": 2321031	"P": 948.25	"F": 1}
{"v": 1	"t": 2321052	"P": 944.25	"F": 1}
{"v": 1	"t": 2321072	"P": 956.0	"F": 1}
{"v": 1	"t": 2321092	"P": 955.75	"F": 1}
{"v": 1	"t": 2321113	"P": 947.5	"F": 1}
{"v": 1	"t": 2321133	"P": 944.75	"F": 1}
{"v": 1	"t": 2321153	"P": 956.5	"F": 1}
{"v": 1	"t": 2321174	"P": 955.75	"F": 1}
{"v": 1	"t": 2321194	"P": 948.75	"F": 1}
{"v": 1	"t": 2321214	"P": 945.75	"F": 1}
{"v": 1	"t": 2321234	"P": 959.0	"F": 1}
{"v": 1	"t": 2321255	"P": 955.0	"F": 1}
{"v": 1	"t": 2321275	"P": 946.25	"F": 1}
{"v": 1	"t": 2321295	"P": 945.75	"F": 1}
{"v": 1	"t": 2321316	"P": 960.5	"F": 1}
{"v": 1	"t": 2321336	"P": 954.5	"F": 1}
{"v": 1	"t": 2321356	"P": 947.0	"F": 1}
{"v": 1	"t": 2321377	"P": 945.5	"F": 1}
{"v": 1	"t": 2321397	"P": 960.25	"F": 1}
{"v": 1	"t": 2321417	"P": 955.5	"F": 1}
{"v": 1	"t": 2321438	"P": 948.0	"F": 1}
{"v": 1	"t": 2321458	"P": 950.25	"F": 1}
{"v": 1	"t": 2321478	"P": 961.25	"F": 1}
{"v": 1	"t": 2321499	"P": 953.5	"F": 1}
{"v": 1	"t": 2321519	"P": 947.5	"F": 1	"C": 46.82	"D": 3276	"sn": 54091930088003	"file": "/data/device_log/data0000.out"}
{"v": 1	"t": 2321539	"P": 955.25	"F": 1}
{"v": 1	"t": 2321560	"P": 957.5	"F": 1}
{"v": 1	"t": 2321580	"P": 948.0	"F": 1}
{"v": 1	"t": 2321601	"P": 955.5	"F": 1}
{"v": 1	"t": 2321621	"P": 959.5	"F": 1}
{"v": 1	"t": 2321641	"P": 954.5	"F": 1}
{"v": 1	"t": 2321662	"P": 948.5	"F": 1}
{"v": 1	"t": 2321682	"P": 959.75	"F": 1}
{"v": 1	"t": 2321702	"P": 960.25	"F": 1}
{"v": 1	"t": 2321723	"P": 950.5	"F": 1}
{"v": 1	"t": 2321743	"P": 946.5	"F": 1}
{"v": 1	"t": 2321763	"P": 960.5	"F": 1}
{"v": 1	"t": 2321784	"P": 957.0	"F": 1}
{"v": 1	"t": 2321804	"P": 948.75	"F": 1}
{"v": 1	"t": 2321824	"P": 946.5	"F": 1}
{"v": 1	"t": 2321844	"P": 960.0	"F": 1}
{"v": 1	"t": 2321865	"P": 953.5	"F": 1}
{"v": 1	"t": 2321885	"P": 944.5	"F": 1}
{"v": 1	"t": 2321906	"P": 949.0	"F": 1}
{"v": 1	"t": 2321926	"P": 960.0	"F": 1}
{"v": 1	"t": 2321946	"P": 951.25	"F": 1}
{"v": 1	"t": 2321966	"P": 944.25	"F": 1}
{"v": 1	"t": 2321987	"P": 950.0	"F": 1}
{"v": 1	"t": 2322007	"P": 959.75	"F": 1}
{"v": 1	"t": 2322027	"P": 951.25	"F": 1}
{"v": 1	"t": 2322048	"P": 943.0	"F": 1}
{"v": 1	"t": 2322068	"P": 953.75	"F": 1}
{"v": 1	"t": 2322088	"P": 959.0	"F": 1}
{"v": 1	"t": 2322109	"P": 949.25	"F": 1}
{"v": 1	"t": 2322129	"P": 942.25	"F": 1}
{"v": 1	"t": 2322149	"P": 958.5	"F": 1}
{"v": 1	"t": 2322170	"P": 954.75	"F": 1}
{"v": 1	"t": 2322190	"P": 945.25	"F": 1}
{"v": 1	"t": 2322210	"P": 947.75	"F": 1}
{"v": 1	"t": 2322231	"P": 959.25	"F": 1}
{"v": 1	"t": 2322251	"P": 951.5	"F": 1}
{"v": 1	"t": 2322271	"P": 944.75	"F": 1}
{"v": 1	"t": 2322292	"P": 955.5	"F": 1}
{"v": 1	"t": 2322312	"P": 955.5	"F": 1}
{"v": 1	"t": 2322333	"P": 945.25	"F": 1}
{"v": 1	"t": 2322353	"P": 953.0	"F": 1}
{"v": 1	"t": 2322373	"P": 956.5	"F": 1}
{"v": 1	"t": 2322394	"P": 947.5	"F": 1}
{"v": 1	"t": 2322414	"P": 955.75	"F": 1}
{"v": 1	"t": 2322435	"P": 953.5	"F": 1}
{"v": 1	"t": 2322455	"P": 944.25	"F": 1}
{"v": 1	"t": 2322476	"P": 957.5	"F": 1}
{"v": 1	"t": 2322496	"P": 951.25	"F": 1}
{"v": 1	"t": 2322516	"P": 944.5	"F": 1}
{"v": 1	"t": 2322537	"P": 953.5	"F": 1	"C": 46.815	"D": 3276	"sn": 54091930088003	"file": "/data/device_log/data0000.out"	"CO2": 4938.40380859375	"Tp": 26.684974670410156	"H": 22.033090591430664}
{"v": 1	"t": 2322558	"P": 947.75	"F": 1}
{"v": 1	"t": 2322578	"P": 957.75	"F": 1}
{"v": 1	"t": 2322599	"P": 946.0	"F": 1}
{"v": 1	"t": 2322619	"P": 948.25	"F": 1}
{"v": 1	"t": 2322640	"P": 959.5	"F": 1}
{"v": 1	"t": 2322660	"P": 952.75	"F": 1}
{"v": 1	"t": 2322680	"P": 942.75	"F": 1}
{"v": 1	"t": 2322701	"P": 947.25	"F": 1}
{"v": 1	"t": 2322721	"P": 959.5	"F": 1}
{"v": 1	"t": 2322741	"P": 949.0	"F": 1}
{"v": 1	"t": 2322762	"P": 943.0	"F": 1}
{"v": 1	"t": 2322782	"P": 956.0	"F": 1}
{"v": 1	"t": 2322802	"P": 955.5	"F": 1}
{"v": 1	"t": 2322823	"P": 946.0	"F": 1}
{"v": 1	"t": 2322843	"P": 947.0	"F": 1}
{"v": 1	"t": 2322863	"P": 961.0	"F": 1}
{"v": 1	"t": 2322884	"P": 952.0	"F": 1}
{"v": 1	"t": 2322904	"P": 945.25	"F": 1}
{"v": 1	"t": 2322924	"P": 951.25	"F": 1}
{"v": 1	"t": 2322945	"P": 959.5	"F": 1}
{"v": 1	"t": 2322965	"P": 948.5	"F": 1}
{"v": 1	"t": 2322985	"P": 944.5	"F": 1}
{"v": 1	"t": 2323006	"P": 957.75	"F": 1}
{"v": 1	"t": 2323026	"P": 949.5	"F": 1}
{"v": 1	"t": 2323047	"P": 947.75	"F": 1}
{"v": 1	"t": 2323067	"P": 960.75	"F": 1}
{"v": 1	"t": 2323087	"P": 951.0	"F": 1}
{"v": 1	"t": 2323108	"P": 945.5	"F": 1}
{"v": 1	"t": 2323128	"P": 953.0	"F": 1}
{"v": 1	"t": 2323148	"P": 959.0	"F": 1}
{"v": 1	"t": 2323169	"P": 949.5	"F": 1}
{"v": 1	"t": 2323189	"P": 943.5	"F": 1}
{"v": 1	"t": 2323209	"P": 956.75	"F": 1}
{"v": 1	"t": 2323230	"P": 956.5	"F": 1}
{"v": 1	"t": 2323250	"P": 946.5	"F": 1}
{"v": 1	"t": 2323270	"P": 945.5	"F": 1}
{"v": 1	"t": 2323291	"P": 962.75	"F": 1}
{"v": 1	"t": 2323311	"P": 952.75	"F": 1}
{"v": 1	"t": 2323331	"P": 945.25	"F": 1}
{"v": 1	"t": 2323352	"P": 949.75	"F": 1}
{"v": 1	"t": 2323372	"P": 959.5	"F": 1}
{"v": 1	"t": 2323392	"P": 953.75	"F": 1}
{"v": 1	"t": 2323413	"P": 945.75	"F": 1}
{"v": 1	"t": 2323433	"P": 954.75	"F": 1}
{"v": 1	"t": 2323453	"P": 960.5	"F": 1}
{"v": 1	"t": 2323474	"P": 951.0	"F": 1}
{"v": 1	"t": 2323494	"P": 946.5	"F": 1}
{"v": 1	"t": 2323514	"P": 961.75	"F": 1}
{"v": 1	"t": 2323535	"P": 952.5	"F": 1}
{"v": 1	"t": 2323555	"P": 947.5	"F": 1	"C": 46.805	"D": 3276	"sn": 54091930088003	"file": "/data/device_log/data0000.out"}
{"v": 1	"t": 2323577	"P": 957.5	"F": 1}
{"v": 1	"t": 2323597	"P": 958.75	"F": 1}
{"v": 1	"t": 2323618	"P": 958.5	"F": 1}
{"v": 1	"t": 2323639	"P": 952.25	"F": 1}
{"v": 1	"t": 2323659	"P": 945.0	"F": 1}
{"v": 1	"t": 2323679	"P": 961.25	"F": 1}
{"v": 1	"t": 2323700	"P": 955.75	"F": 1}
{"v": 1	"t": 2323720	"P": 948.75	"F": 1}
{"v": 1	"t": 2323741	"P": 954.75	"F": 1}
{"v": 1	"t": 2323761	"P": 954.25	"F": 1}
{"v": 1	"t": 2323781	"P": 946.75	"F": 1}
{"v": 1	"t": 2323802	"P": 948.25	"F": 1}
{"v": 1	"t": 2323822	"P": 958.75	"F": 1}
{"v": 1	"t": 2323842	"P": 950.0	"F": 1}
{"v": 1	"t": 2323863	"P": 945.25	"F": 1}
{"v": 1	"t": 2323883	"P": 959.5	"F": 1}
{"v": 1	"t": 2323904	"P": 953.0	"F": 1}
{"v": 1	"t": 2323924	"P": 944.25	"F": 1}
{"v": 1	"t": 2323944	"P": 955.75	"F": 1}
{"v": 1	"t": 2323965	"P": 953.0	"F": 1}
{"v": 1	"t": 2323985	"P": 945.0	"F": 1}
{"v": 1	"t": 2324006	"P": 950.25	"F": 1}
{"v": 1	"t": 2324026	"P": 960.0	"F": 1}
{"v": 1	"t": 2324046	"P": 948.75	"F": 1}
{"v": 1	"t": 2324067	"P": 943.25	"F": 1}
{"v": 1	"t": 2324087	"P": 960.25	"F": 1}
{"v": 1	"t": 2324107	"P": 950.0	"F": 1}
{"v": 1	"t": 2324128	"P": 944.25	"F": 1}
{"v": 1	"t": 2324148	"P": 958.75	"F": 1}
{"v": 1	"t": 2324169	"P": 952.0	"F": 1}
{"v": 1	"t": 2324189	"P": 943.5	"F": 1}
{"v": 1	"t": 2324209	"P": 954.0	"F": 1}
{"v": 1	"t": 2324230	"P": 955.75	"F": 1}
{"v": 1	"t": 2324250	"P": 945.75	"F": 1}
{"v": 1	"t": 2324271	"P": 949.25	"F": 1}
{"v": 1	"t": 2324291	"P": 960.25	"F": 1}
{"v": 1	"t": 2324311	"P": 949.75	"F": 1}
{"v": 1	"t": 2324332	"P": 944.0	"F": 1}
{"v": 1	"t": 2324352	"P": 960.25	"F": 1}
{"v": 1	"t": 2324372	"P": 950.25	"F": 1}
{"v": 1	"t": 2324393	"P": 943.5	"F": 1}
{"v": 1	"t": 2324413	"P": 956.25	"F": 1}
{"v": 1	"t": 2324434	"P": 956.25	"F": 1}
{"v": 1	"t": 2324454	"P": 947.25	"F": 1}
{"v": 1	"t": 2324474	"P": 947.75	"F": 1}
{"v": 1	"t": 2324495	"P": 960.0	"F": 1}
{"v": 1	"t": 2324515	"P": 949.0	"F": 1}
{"v": 1	"t": 2324535	"P": 944.75	"F": 1}
{"v": 1	"t": 2324556	"P": 959.0	"F": 1}
{"v": 1	"t": 2324576	"P": 952.75	"F": 1	"C": 46.8	"D": 3276	"sn": 54091930088003	"file": "/data/device_log/data0000.out"	"CO2": 4935.333984375	"Tp": 26.71167755126953	"H": 22.033042907714844}
{"v": 1	"t": 2324598	"P": 956.5	"F": 1}
{"v": 1	"t": 2324619	"P": 956.0	"F": 1}
{"v": 1	"t": 2324641	"P": 947.75	"F": 1}
{"v": 1	"t": 2324661	"P": 959.25	"F": 1}
{"v": 1	"t": 2324681	"P": 947.0	"F": 1}
{"v": 1	"t": 2324702	"P": 953.75	"F": 1}
{"v": 1	"t": 2324722	"P": 956.5	"F": 1}
{"v": 1	"t": 2324743	"P": 947.25	"F": 1}
{"v": 1	"t": 2324763	"P": 947.0	"F": 1}
{"v": 1	"t": 2324783	"P": 961.5	"F": 1}
{"v": 1	"t": 2324804	"P": 951.25	"F": 1}
{"v": 1	"t": 2324824	"P": 944.5	"F": 1}
{"v": 1	"t": 2324844	"P": 957.75	"F": 1}
{"v": 1	"t": 2324865	"P": 953.5	"F": 1}
{"v": 1	"t": 2324885	"P": 945.0	"F": 1}
{"v": 1	"t": 2324906	"P": 953.5	"F": 1}
{"v": 1	"t": 2324926	"P": 957.5	"F": 1}
{"v": 1	"t": 2324946	"P": 947.5	"F": 1}
{"v": 1	"t": 2324967	"P": 948.75	"F": 1}
{"v": 1	"t": 2324987	"P": 960.5	"F": 1}
{"v": 1	"t": 2325007	"P": 950.0	"F": 1}
{"v": 1	"t": 2325028	"P": 944.75	"F": 1}
{"v": 1	"t": 2325048	"P": 959.75	"F": 1}
{"v": 1	"t": 2325069	"P": 954.25	"F": 1}
{"v": 1	"t": 2325089	"P": 944.5	"F": 1}
{"v": 1	"t": 2325109	"P": 953.25	"F": 1}
{"v": 1	"t": 2325130	"P": 957.0	"F": 1}
{"v": 1	"t": 2325150	"P": 946.75	"F": 1}
{"v": 1	"t": 2325170	"P": 948.75	"F": 1}
{"v": 1	"t": 2325191	"P": 957.5	"F": 1}
{"v": 1	"t": 2325211	"P": 947.25	"F": 1}
{"v": 1	"t": 2325232	"P": 949.25	"F": 1}
{"v": 1	"t": 2325252	"P": 959.0	"F": 1}
{"v": 1	"t": 2325273	"P": 949.0	"F": 1}
{"v": 1	"t": 2325293	"P": 946.75	"F": 1}
{"v": 1	"t": 2325313	"P": 960.75	"F": 1}
{"v": 1	"t": 2325334	"P": 952.0	"F": 1}
{"v": 1	"t": 2325354	"P": 946.25	"F": 1}
{"v": 1	"t": 2325375	"P": 960.75	"F": 1}
{"v": 1	"t": 2325395	"P": 955.75	"F": 1}
{"v": 1	"t": 2325415	"P": 947.75	"F": 1}
{"v": 1	"t": 2325436	"P": 956.5	"F": 1}
{"v": 1	"t": 2325456	"P": 959.25	"F": 1}
{"v": 1	"t": 2325476	"P": 946.25	"F": 1}
{"v": 1	"t": 2325497	"P": 950.25	"F": 1}
{"v": 1	"t": 2325517	"P": 960.5	"F": 1}
{"v": 1	"t": 2325537	"P": 952.0	"F": 1}
{"v": 1	"t": 2325558	"P": 946.75	"F": 1}
{"v": 1	"t": 2325578	"P": 958.5	"F": 1}
{"v": 1	"t": 2325599	"P": 956.75	"F": 1	"C": 46.755	"D": 3276	"sn": 54091930088003	"file": "/data/device_log/data0000.out"}
{"v": 1	"t": 2325619	"P": 955.0	"F": 1}
{"v": 1	"t": 2325640	"P": 959.0	"F": 1}
{"v": 1	"t": 2325662	"P": 948.5	"F": 1}
{"v": 1	"t": 2325682	"P": 961.75	"F": 1}
{"v": 1	"t": 2325702	"P": 951.0	"F": 1}
{"v": 1	"t": 2325723	"P": 945.0	"F": 1}
{"v": 1	"t": 2325743	"P": 955.25	"F": 1}
{"v": 1	"t": 2325764	"P": 954.0	"F": 1}
{"v": 1	"t": 2325784	"P": 943.25	"F": 1}
{"v": 1	"t": 2325804	"P": 948.5	"F": 1}
{"v": 1	"t": 2325825	"P": 959.25	"F": 1}
{"v": 1	"t": 2325845	"P": 948.5	"F": 1}
{"v": 1	"t": 2325865	"P": 948.25	"F": 1}
{"v": 1	"t": 2325886	"P": 958.25	"F": 1}
{"v": 1	"t": 2325906	"P": 948.5	"F": 1}
{"v": 1	"t": 2325927	"P": 952.25	"F": 1}
{"v": 1	"t": 2325947	"P": 953.25	"F": 1}
{"v": 1	"t": 2325968	"P": 944.0	"F": 1}
{"v": 1	"t": 2325988	"P": 955.0	"F": 1}
{"v": 1	"t": 2326008	"P": 956.5	"F": 1}
{"v": 1	"t": 2326029	"P": 946.75	"F": 1}
{"v": 1	"t": 2326049	"P": 947.5	"F": 1}
{"v": 1	"t": 2326070	"P": 959.0	"F": 1}
{"v": 1	"t": 2326090	"P": 951.25	"F": 1}
{"v": 1	"t": 2326110	"P": 945.0	"F": 1}
{"v": 1	"t": 2326131	"P": 956.5	"F": 1}
{"v": 1	"t": 2326151	"P": 955.5	"F": 1}
{"v": 1	"t": 2326171	"P": 944.5	"F": 1}
{"v": 1	"t": 2326192	"P": 950.5	"F": 1}
{"v": 1	"t": 2326212	"P": 958.5	"F": 1}
{"v": 1	"t": 2326233	"P": 950.75	"F": 1}
{"v": 1	"t": 2326253	"P": 945.5	"F": 1}
{"v": 1	"t": 2326273	"P": 959.25	"F": 1}
{"v": 1	"t": 2326294	"P": 953.25	"F": 1}
{"v": 1	"t": 2326314	"P": 943.5	"F": 1}
{"v": 1	"t": 2326334	"P": 953.5	"F": 1}
{"v": 1	"t": 2326355	"P": 956.25	"F": 1}
{"v": 1	"t": 2326375	"P": 946.5	"F": 1}
{"v": 1	"t": 2326395	"P": 947.0	"F": 1}
{"v": 1	"t": 2326416	"P": 959.25	"F": 1}
{"v": 1	"t": 2326436	"P": 951.25	"F": 1}
{"v": 1	"t": 2326457	"P": 943.75	"F": 1}
{"v": 1	"t": 2326477	"P": 958.0	"F": 1}
{"v": 1	"t": 2326497	"P": 952.25	"F": 1}
{"v": 1	"t": 2326518	"P": 945.5	"F": 1}
{"v": 1	"t": 2326538	"P": 956.25	"F": 1}
{"v": 1	"t": 2326559	"P": 952.5	"F": 1}
{"v": 1	"t": 2326579	"P": 944.0	"F": 1}
{"v": 1	"t": 2326599	"P": 951.25	"F": 1}
{"v": 1	"t": 2326620	"P": 957.5	"F": 1	"C": 46.775	"D": 3276	"sn": 54091930088003	"file": "/data/device_log/data0000.out"	"CO2": 4923.24462890625	"Tp": 26.71167755126953	"H": 22.033042907714844}
{"v": 1	"t": 2326641	"P": 952.5	"F": 1}
{"v": 1	"t": 2326662	"P": 947.75	"F": 1}
{"v": 1	"t": 2326684	"P": 953.25	"F": 1}
{"v": 1	"t": 2326704	"P": 943.0	"F": 1}
{"v": 1	"t": 2326724	"P": 953.5	"F": 1}
{"v": 1	"t": 2326745	"P": 957.25	"F": 1}
{"v": 1	"t": 2326765	"P": 946.5	"F": 1}
{"v": 1	"t": 2326785	"P": 947.75	"F": 1}
{"v": 1	"t": 2326806	"P": 958.5	"F": 1}
{"v": 1	"t": 2326826	"P": 949.75	"F": 1}
{"v": 1	"t": 2326847	"P": 944.25	"F": 1}
{"v": 1	"t": 2326867	"P": 956.5	"F": 1}
{"v": 1	"t": 2326887	"P": 955.0	"F": 1}
{"v": 1	"t": 2326908	"P": 946.75	"F": 1}
{"v": 1	"t": 2326928	"P": 951.75	"F": 1}
{"v": 1	"t": 2326948	"P": 959.5	"F": 1}
{"v": 1	"t": 2326969	"P": 950.5	"F": 1}
{"v": 1	"t": 2326989	"P": 945.5	"F": 1}
{"v": 1	"t": 2327010	"P": 957.75	"F": 1}
{"v": 1	"t": 2327030	"P": 951.5	"F": 1}
{"v": 1	"t": 2327050	"P": 944.5	"F": 1}
{"v": 1	"t": 2327071	"P": 956.0	"F": 1}
{"v": 1	"t": 2327091	"P": 952.5	"F": 1}
{"v": 1	"t": 2327112	"P": 945.25	"F": 1}
{"v": 1	"t": 2327132	"P": 957.5	"F": 1}
{"v": 1	"t": 2327152	"P": 953.5	"F": 1}
{"v": 1	"t": 2327173	"P": 945.75	"F": 1}
{"v": 1	"t": 2327193	"P": 957.0	"F": 1}
{"v": 1	"t": 2327214	"P": 954.25	"F": 1}
{"v": 1	"t": 2327234	"P": 945.0	"F": 1}
{"v": 1	"t": 2327254	"P": 951.5	"F": 1}
{"v": 1	"t": 2327275	"P": 960.75	"F": 1}
{"v": 1	"t": 2327295	"P": 951.0	"F": 1}
{"v": 1	"t": 2327315	"P": 947.25	"F": 1}
{"v": 1	"t": 2327336	"P": 960.5	"F": 1}
{"v": 1	"t": 2327356	"P": 954.75	"F": 1}
{"v": 1	"t": 2327376	"P": 947.25	"F": 1}
{"v": 1	"t": 2327397	"P": 955.5	"F": 1}
{"v": 1	"t": 2327417	"P": 959.25	"F": 1}
{"v": 1	"t": 2327438	"P": 950.0	"F": 1}
{"v": 1	"t": 2327458	"P": 948.25	"F": 1}
{"v": 1	"t": 2327478	"P": 960.75	"F": 1}
{"v": 1	"t": 2327499	"P": 954.25	"F": 1}
{"v": 1	"t": 2327519	"P": 948.25	"F": 1}
{"v": 1	"t": 2327539	"P": 958.5	"F": 1}
{"v": 1	"t": 2327560	"P": 957.0	"F": 1}
{"v": 1	"t": 2327580	"P": 947.25	"F": 1}
{"v": 1	"t": 2327601	"P": 953.0	"F": 1}
{"v": 1	"t": 2327621	"P": 960.75	"F": 1}
{"v": 1	"t": 2327641	"P": 947.75	"F": 1	"C": 46.765	"D": 3276	"sn": 54091930088003	"file": "/data/device_log/data0000.out"}
{"v": 1	"t": 2327662	"P": 951.5	"F": 1}
{"v": 1	"t": 2327682	"P": 953.25	"F": 1}
{"v": 1	"t": 2327705	"P": 957.75	"F": 1}
{"v": 1	"t": 2327725	"P": 951.25	"F": 1}
{"v": 1	"t": 2327745	"P": 943.75	"F": 1}
{"v": 1	"t": 2327766	"P": 957.5	"F": 1}
{"v": 1	"t": 2327786	"P": 955.75	"F": 1}
{"v": 1	"t": 2327806	"P": 944.75	"F": 1}
{"v": 1	"t": 2327827	"P": 949.25	"F": 1}
{"v": 1	"t": 2327847	"P": 960.25	"F": 1}
{"v": 1	"t": 2327868	"P": 949.0	"F": 1}
{"v": 1	"t": 2327888	"P": 945.0	"F": 1}
{"v": 1	"t": 2327908	"P": 959.25	"F": 1}
{"v": 1	"t": 2327929	"P": 952.0	"F": 1}
{"v": 1	"t": 2327949	"P": 945.0	"F": 1}
{"v": 1	"t": 2327969	"P": 954.0	"F": 1}
{"v": 1	"t": 2327990	"P": 956.0	"F": 1}
{"v": 1	"t": 2328010	"P": 945.5	"F": 1}
{"v": 1	"t": 2328030	"P": 948.25	"F": 1}
{"v": 1	"t": 2328051	"P": 960.5	"F": 1}
{"v": 1	"t": 2328071	"P": 950.75	"F": 1}
{"v": 1	"t": 2328092	"P": 944.25	"F": 1}
{"v": 1	"t": 2328112	"P": 957.5	"F": 1}
{"v": 1	"t": 2328132	"P": 954.25	"F": 1}
{"v": 1	"t": 2328153	"P": 946.25	"F": 1}
{"v": 1	"t": 2328173	"P": 949.0	"F": 1}
{"v": 1	"t": 2328193	"P": 958.0	"F": 1}
{"v": 1	"t": 2328214	"P": 948.75	"F": 1}
{"v": 1	"t": 2328234	"P": 946.0	"F": 1}
{"v": 1	"t": 2328255	"P": 957.75	"F": 1}
{"v": 1	"t": 2328275	"P": 950.75	"F": 1}
{"v": 1	"t": 2328295	"P": 943.75	"F": 1}
{"v": 1	"t": 2328316	"P": 957.0	"F": 1}
{"v": 1	"t": 2328336	"P": 954.5	"F": 1}
{"v": 1	"t": 2328356	"P": 946.25	"F": 1}
{"v": 1	"t": 2328377	"P": 949.75	"F": 1}
{"v": 1	"t": 2328397	"P": 958.5	"F": 1}
{"v": 1	"t": 2328418	"P": 948.25	"F": 1}
{"v": 1	"t": 2328438	"P": 944.25	"F": 1}
{"v": 1	"t": 2328458	"P": 959.5	"F": 1}
{"v": 1	"t": 2328479	"P": 952.75	"F": 1}
{"v": 1	"t": 2328499	"P": 944.75	"F": 1}
{"v": 1	"t": 2328519	"P": 953.0	"F": 1}
{"v": 1	"t": 2328540	"P": 956.5	"F": 1}
{"v": 1	"t": 2328560	"P": 946.75	"F": 1}
{"v": 1	"t": 2328580	"P": 945.5	"F": 1}
{"v": 1	"t": 2328601	"P": 959.75	"F": 1}
{"v": 1	"t": 2328621	"P": 951.75	"F": 1}
{"v": 1	"t": 2328642	"P": 943.0	"F": 1}
{"v": 1	"t": 2328662	"P": 955.75	"F": 1	"C": 46.765	"D": 3276	"sn": 54091930088003	"file": "/data/device_log/data0000.out"	"CO2": 4917.3251953125	"Tp": 26.698326110839844	"H": 22.03314971923828}
{"v": 1	"t": 2328683	"P": 956.25	"F": 1}
{"v": 1	"t": 2328704	"P": 950.75	"F": 1}
{"v": 1	"t": 2328726	"P": 957.25	"F": 1}
{"v": 1	"t": 2328746	"P": 954.75	"F": 1}
{"v": 1	"t": 2328766	"P": 946.0	"F": 1}
{"v": 1	"t": 2328787	"P": 950.5	"F": 1}
{"v": 1	"t": 2328807	"P": 957.0	"F": 1}
{"v": 1	"t": 2328828	"P": 946.25	"F": 1}
{"v": 1	"t": 2328848	"P": 949.0	"F": 1}
{"v": 1	"t": 2328868	"P": 958.25	"F": 1}
{"v": 1	"t": 2328889	"P": 949.25	"F": 1}
{"v": 1	"t": 2328909	"P": 945.5	"F": 1}
{"v": 1	"t": 2328930	"P": 958.5	"F": 1}
{"v": 1	"t": 2328950	"P": 954.5	"F": 1}
{"v": 1	"t": 2328970	"P": 943.25	"F": 1}
{"v": 1	"t": 2328991	"P": 952.75	"F": 1}
{"v": 1	"t": 2329011	"P": 958.0	"F": 1}
{"v": 1	"t": 2329031	"P": 946.75	"F": 1}
{"v": 1	"t": 2329052	"P": 945.5	"F": 1}
{"v": 1	"t": 2329072	"P": 958.75	"F": 1}
{"v": 1	"t": 2329092	"P": 951.0	"F": 1}
{"v": 1	"t": 2329113	"P": 943.75	"F": 1}
{"v": 1	"t": 2329133	"P": 956.25	"F": 1}
{"v": 1	"t": 2329154	"P": 954.75	"F": 1}
{"v": 1	"t": 2329174	"P": 947.25	"F": 1}
{"v": 1	"t": 2329194	"P": 949.75	"F": 1}
{"v": 1	"t": 2329215	"P": 958.75	"F": 1}
{"v": 1	"t": 2329235	"P": 949.5	"F": 1}
{"v": 1	"t": 2329255	"P": 947.5	"F": 1}
{"v": 1	"t": 2329276	"P": 961.0	"F": 1}
{"v": 1	"t": 2329296	"P": 953.25	"F": 1}
{"v": 1	"t": 2329316	"P": 947.5	"F": 1}
{"v": 1	"t": 2329337	"P": 958.25	"F": 1}
{"v": 1	"t": 2329357	"P": 958.75	"F": 1}
{"v": 1	"t": 2329378	"P": 948.5	"F": 1}
{"v": 1	"t": 2329398	"P": 955.0	"F": 1}
{"v": 1	"t": 2329418	"P": 959.0	"F": 1}
{"v": 1	"t": 2329439	"P": 949.5	"F": 1}
{"v": 1	"t": 2329459	"P": 952.75	"F": 1}
{"v": 1	"t": 2329480	"P": 959.75	"F": 1}
{"v": 1	"t": 2329500	"P": 950.25	"F": 1}
{"v": 1	"t": 2329521	"P": 951.5	"F": 1}
{"v": 1	"t": 2329541	"P": 959.5	"F": 1}
{"v": 1	"t": 2329561	"P": 949.5	"F": 1}
{"v": 1	"t": 2329582	"P": 954.25	"F": 1}
{"v": 1	"t": 2329602	"P": 956.25	"F": 1}
{"v": 1	"t": 2329623	"P": 946.25	"F": 1}
{"v": 1	"t": 2329643	"P": 948.75	"F": 1}
{"v": 1	"t": 2329663	"P": 958.0	"F": 1}
{"v": 1	"t": 2329684	"P": 945.25	"F": 1	"C": 46.78	"D": 3276	"sn": 54091930088003	"file": "/data/device_log/data0000.out"}
{"v": 1	"t": 2329705	"P": 954.5	"F": 1}
{"v": 1	"t": 2329725	"P": 950.75	"F": 1}
{"v": 1	"t": 2329747	"P": 957.75	"F": 1}
{"v": 1	"t": 2329768	"P": 949.0	"F": 1}
{"v": 1	"t": 2329788	"P": 945.0	"F": 1}
{"v": 1	"t": 2329808	"P": 959.25	"F": 1}
{"v": 1	"t": 2329829	"P": 951.0	"F": 1}
{"v": 1	"t": 2329849	"P": 944.75	"F": 1}
{"v": 1	"t": 2329869	"P": 957.5	"F": 1}
{"v": 1	"t": 2329890	"P": 953.5	"F": 1}
{"v": 1	"t": 2329910	"P": 945.0	"F": 1}
{"v": 1	"t": 2329931	"P": 951.25	"F": 1}
{"v": 1	"t": 2329951	"P": 958.0	"F": 1}
{"v": 1	"t": 2329971	"P": 948.0	"F": 1}
{"v": 1	"t": 2329992	"P": 944.75	"F": 1}
{"v": 1	"t": 2330012	"P": 959.5	"F": 1}
{"v": 1	"t": 2330032	"P": 953.25	"F": 1}
{"v": 1	"t": 2330053	"P": 944.5	"F": 1}
{"v": 1	"t": 2330073	"P": 955.25	"F": 1}
{"v": 1	"t": 2330094	"P": 957.0	"F": 1}
{"v": 1	"t": 2330114	"P": 948.25	"F": 1}
{"v": 1	"t": 2330134	"P": 949.25	"F": 1}
{"v": 1	"t": 2330155	"P": 959.75	"F": 1}
{"v": 1	"t": 2330175	"P": 950.5	"F": 1}
{"v": 1	"t": 2330195	"P": 942.5	"F": 1}
{"v": 1	"t": 2330216	"P": 958.0	"F": 1}
{"v": 1	"t": 2330236	"P": 955.25	"F": 1}
{"v": 1	"t": 2330256	"P": 944.25	"F": 1}
{"v": 1	"t": 2330277	"P": 949.75	"F": 1}
{"v": 1	"t": 2330297	"P": 959.0	"F": 1}
{"v": 1	"t": 2330318	"P": 948.0	"F": 1}
{"v": 1	"t": 2330338	"P": 944.75	"F": 1}
{"v": 1	"t": 2330358	"P": 957.75	"F": 1}
{"v": 1	"t": 2330379	"P": 952.0	"F": 1}
{"v": 1	"t": 2330399	"P": 943.75	"F": 1}
{"v": 1	"t": 2330419	"P": 956.0	"F": 1}
{"v": 1	"t": 2330440	"P": 953.25	"F": 1}
{"v": 1	"t": 2330460	"P": 943.5	"F": 1}
{"v": 1	"t": 2330481	"P": 956.0	"F": 1}
{"v": 1	"t": 2330501	"P": 954.5	"F": 1}
{"v": 1	"t": 2330521	"P": 945.75	"F": 1}
{"v": 1	"t": 2330542	"P": 950.25	"F": 1}
{"v": 1	"t": 2330562	"P": 957.5	"F": 1}
{"v": 1	"t": 2330583	"P": 948.75	"F": 1}
{"v": 1	"t": 2330603	"P": 944.0	"F": 1}
{"v": 1	"t": 2330623	"P": 957.75	"F": 1}
{"v": 1	"t": 2330644	"P": 952.5	"F": 1}
{"v": 1	"t": 2330664	"P": 944.25	"F": 1}
{"v": 1	"t": 2330684	"P": 951.75	"F": 1}
{"v": 1	"t": 2330705	"P": 956.5	"F": 1	"C": 46.81	"D": 3276	"sn": 54091930088003	"file": "/data/device_log/data0000.out"	"CO2": 4910.0048828125	"Tp": 26.71167755126953	"H": 22.033096313476562}
{"v": 1	"t": 2330736	"P": 947.75	"F": 1}
{"v": 1	"t": 2330760	"P": 943.75	"F": 1}
{"v": 1	"t": 2330781	"P": 957.25	"F": 1}
{"v": 1	"t": 2330801	"P": 955.5	"F": 1}
{"v": 1	"t": 2330821	"P": 945.5	"F": 1}
{"v": 1	"t": 2330842	"P": 950.75	"F": 1}
{"v": 1	"t": 2330862	"P": 958.75	"F": 1}
{"v": 1	"t": 2330883	"P": 950.5	"F": 1}
{"v": 1	"t": 2330903	"P": 945.0	"F": 1}
{"v": 1	"t": 2330923	"P": 957.25	"F": 1}
{"v": 1	"t": 2330944	"P": 953.5	"F": 1}
{"v": 1	"t": 2330964	"P": 944.25	"F": 1}
{"v": 1	"t": 2330984	"P": 954.5	"F": 1}
{"v": 1	"t": 2331005	"P": 955.0	"F": 1}
{"v": 1	"t": 2331025	"P": 944.5	"F": 1}
{"v": 1	"t": 2331046	"P": 951.0	"F": 1}
{"v": 1	"t": 2331066	"P": 955.0	"F": 1}
{"v": 1	"t": 2331086	"P": 946.0	"F": 1}
{"v": 1	"t": 2331107	"P": 951.0	"F": 1}
{"v": 1	"t": 2331127	"P": 958.5	"F": 1}
{"v": 1	"t": 2331148	"P": 947.75	"F": 1}
{"v": 1	"t": 2331168	"P": 948.25	"F": 1}
{"v": 1	"t": 2331188	"P": 961.0	"F": 1}
{"v": 1	"t": 2331209	"P": 952.25	"F": 1}
{"v": 1	"t": 2331229	"P": 949.0	"F": 1}
{"v": 1	"t": 2331249	"P": 959.25	"F": 1}
{"v": 1	"t": 2331270	"P": 957.25	"F": 1}
{"v": 1	"t": 2331290	"P": 947.75	"F": 1}
{"v": 1	"t": 2331311	"P": 949.75	"F": 1}
{"v": 1	"t": 2331331	"P": 961.75	"F": 1}
{"v": 1	"t": 2331351	"P": 952.5	"F": 1}
{"v": 1	"t": 2331372	"P": 947.5	"F": 1}
{"v": 1	"t": 2331392	"P": 959.75	"F": 1}
{"v": 1	"t": 2331412	"P": 953.5	"F": 1}
{"v": 1	"t": 2331433	"P": 947.0	"F": 1}
{"v": 1	"t": 2331453	"P": 955.5	"F": 1}
{"v": 1	"t": 2331473	"P": 959.25	"F": 1}
{"v": 1	"t": 2331494	"P": 948.25	"F": 1}
{"v": 1	"t": 2331514	"P": 948.25	"F": 1}
{"v": 1	"t": 2331535	"P": 959.0	"F": 1}
{"v": 1	"t": 2331555	"P": 949.25	"F": 1}
{"v": 1	"t": 2331575	"P": 945.25	"F": 1}
{"v": 1	"t": 2331596	"P": 954.75	"F": 1}
{"v": 1	"t": 2331616	"P": 954.75	"F": 1}
{"v": 1	"t": 2331636	"P": 946.5	"F": 1}
{"v": 1	"t": 2331657	"P": 950.0	"F": 1}
{"v": 1	"t": 2331677	"P": 957.25	"F": 1}
{"v": 1	"t": 2331698	"P": 947.0	"F": 1}
{"v": 1	"t": 2331718	"P": 947.75	"F": 1}
{"v": 1	"t": 2331738	"P": 958.25	"F": 1	"C": 46.765	"D": 3276	"sn": 54091930088003	"file": "/data/device_log/data0000.out"}
{"v": 1	"t": 2331759	"P": 947.75	"F": 1}
{"v": 1	"t": 2331779	"P": 955.0	"F": 1}
{"v": 1	"t": 2331802	"P": 949.75	"F": 1}
{"v": 1	"t": 2331823	"P": 942.0	"F": 1}
{"v": 1	"t": 2331843	"P": 955.25	"F": 1}
{"v": 1	"t": 2331864	"P": 956.75	"F": 1}
{"v": 1	"t": 2331884	"P": 946.75	"F": 1}
{"v": 1	"t": 2331904	"P": 948.25	"F": 1}
{"v": 1	"t": 2331925	"P": 960.75	"F": 1}
{"v": 1	"t": 2331945	"P": 949.75	"F": 1}
{"v": 1	"t": 2331965	"P": 945.75	"F": 1}
{"v": 1	"t": 2331986	"P": 957.25	"F": 1}
{"v": 1	"t": 2332006	"P": 954.75	"F": 1}
{"v": 1	"t": 2332026	"P": 946.5	"F": 1}
{"v": 1	"t": 2332047	"P": 951.0	"F": 1}
{"v": 1	"t": 2332067	"P": 957.25	"F": 1}
{"v": 1	"t": 2332088	"P": 949.75	"F": 1}
{"v": 1	"t": 2332108	"P": 945.25	"F": 1}
{"v": 1	"t": 2332129	"P": 951.0	"F": 1}
{"v": 1	"t": 2332149	"P": 953.75	"F": 1}
{"v": 1	"t": 2332170	"P": 957.25	"F": 1}
{"v": 1	"t": 2332190	"P": 948.25	"F": 1}
{"v": 1	"t": 2332210	"P": 944.5	"F": 1}
{"v": 1	"t": 2332231	"P": 961.25	"F": 1}
{"v": 1	"t": 2332251	"P": 950.0	"F": 1}
{"v": 1	"t": 2332272	"P": 945.0	"F": 1}
{"v": 1	"t": 2332292	"P": 958.5	"F": 1}
{"v": 1	"t": 2332312	"P": 951.0	"F": 1}
{"v": 1	"t": 2332333	"P": 944.5	"F": 1}
{"v": 1	"t": 2332353	"P": 958.75	"F": 1}
{"v": 1	"t": 2332374	"P": 952.25	"F": 1}
{"v": 1	"t": 2332394	"P": 941.25	"F": 1}
{"v": 1	"t": 2332414	"P": 955.75	"F": 1}
{"v": 1	"t": 2332435	"P": 955.75	"F": 1}
{"v": 1	"t": 2332455	"P": 946.25	"F": 1}
{"v": 1	"t": 2332476	"P": 949.5	"F": 1}
{"v": 1	"t": 2332496	"P": 959.25	"F": 1}
{"v": 1	"t": 2332516	"P": 949.75	"F": 1}
{"v": 1	"t": 2332537	"P": 944.5	"F": 1}
{"v": 1	"t": 2332557	"P": 957.0	"F": 1}
{"v": 1	"t": 2332577	"P": 954.75	"F": 1}
{"v": 1	"t": 2332598	"P": 943.75	"F": 1}
{"v": 1	"t": 2332618	"P": 952.0	"F": 1}
{"v": 1	"t": 2332638	"P": 960.25	"F": 1}
{"v": 1	"t": 2332659	"P": 948.0	"F": 1}
{"v": 1	"t": 2332679	"P": 946.5	"F": 1}
{"v": 1	"t": 2332700	"P": 958.5	"F": 1}
{"v": 1	"t": 2332720	"P": 953.0	"F": 1}
{"v": 1	"t": 2332740	"P": 943.75	"F": 1}
{"v": 1	"t": 2332761	"P": 956.0	"F": 1	"C": 46.75	"D": 3276	"sn": 54091930088003	"file": "/data/device_log/data0000.out"	"CO2": 4903.455078125	"Tp": 26.71167755126953	"H": 22.033096313476562}
{"v": 1	"t": 2332782	"P": 959.75	"F": 1}
{"v": 1	"t": 2332802	"P": 951.25	"F": 1}
{"v": 1	"t": 2332824	"P": 953.75	"F": 1}
{"v": 1	"t": 2332845	"P": 958.5	"F": 1}
{"v": 1	"t": 2332865	"P": 947.75	"F": 1}
{"v": 1	"t": 2332886	"P": 951.0	"F": 1}
{"v": 1	"t": 2332906	"P": 957.5	"F": 1}
{"v": 1	"t": 2332926	"P": 946.75	"F": 1}
{"v": 1	"t": 2332947	"P": 952.5	"F": 1}
{"v": 1	"t": 2332968	"P": 951.75	"F": 1}
{"v": 1	"t": 2332988	"P": 947.25	"F": 1}
{"v": 1	"t": 2333008	"P": 960.75	"F": 1}
{"v": 1	"t": 2333029	"P": 952.25	"F": 1}
{"v": 1	"t": 2333049	"P": 944.25	"F": 1}
{"v": 1	"t": 2333069	"P": 958.0	"F": 1}
{"v": 1	"t": 2333090	"P": 955.75	"F": 1}
{"v": 1	"t": 2333110	"P": 948.5	"F": 1}
{"v": 1	"t": 2333131	"P": 950.25	"F": 1}
{"v": 1	"t": 2333151	"P": 961.25	"F": 1}
{"v": 1	"t": 2333171	"P": 952.25	"F": 1}
{"v": 1	"t": 2333192	"P": 947.75	"F": 1}
{"v": 1	"t": 2333212	"P": 962.0	"F": 1}
{"v": 1	"t": 2333232	"P": 955.5	"F": 1}
{"v": 1	"t": 2333253	"P": 948.5	"F": 1}
{"v": 1	"t": 2333273	"P": 954.25	"F": 1}
{"v": 1	"t": 2333293	"P": 959.25	"F": 1}
{"v": 1	"t": 2333314	"P": 950.5	"F": 1}
{"v": 1	"t": 2333334	"P": 948.75	"F": 1}
{"v": 1	"t": 2333355	"P": 960.25	"F": 1}
{"v": 1	"t": 2333375	"P": 956.25	"F": 1}
{"v": 1	"t": 2333395	"P": 946.25	"F": 1}
{"v": 1	"t": 2333416	"P": 958.25	"F": 1}
{"v": 1	"t": 2333436	"P": 956.25	"F": 1}
{"v": 1	"t": 2333456	"P": 947.5	"F": 1}
{"v": 1	"t": 2333477	"P": 947.75	"F": 1}
{"v": 1	"t": 2333497	"P": 957.0	"F": 1}
{"v": 1	"t": 2333518	"P": 950.0	"F": 1}
{"v": 1	"t": 2333538	"P": 946.25	"F": 1}
{"v": 1	"t": 2333558	"P": 959.75	"F": 1}
{"v": 1	"t": 2333579	"P": 950.25	"F": 1}
{"v": 1	"t": 2333599	"P": 945.0	"F": 1}
{"v": 1	"t": 2333620	"P": 959.0	"F": 1}
{"v": 1	"t": 2333640	"P": 952.25	"F": 1}
{"v": 1	"t": 2333660	"P": 945.0	"F": 1}
{"v": 1	"t": 2333681	"P": 955.5	"F": 1}
{"v": 1	"t": 2333701	"P": 956.25	"F": 1}
{"v": 1	"t": 2333721	"P": 947.0	"F": 1}
{"v": 1	"t": 2333742	"P": 947.75	"F": 1}
{"v": 1	"t": 2333762	"P": 959.5	"F": 1}
{"v": 1	"t": 2333783	"P": 950.25	"F": 1	"C": 46.795	"D": 3276	"sn": 54091930088003	"file": "/data/device_log/data0000.out"	"CO2": 4900.396484375	"Tp": 26.71167755126953	"H": 22.032970428466797}
{"v": 1	"t": 2333804	"P": 946.75	"F": 1}
{"v": 1	"t": 2333824	"P": 954.25	"F": 1}
{"v": 1	"t": 2333846	"P": 947.0	"F": 1}
{"v": 1	"t": 2333867	"P": 947.75	"F": 1}
{"v": 1	"t": 2333887	"P": 958.5	"F": 1}
{"v": 1	"t": 2333908	"P": 950.25	"F": 1}
{"v": 1	"t": 2333928	"P": 945.25	"F": 1}
{"v": 1	"t": 2333948	"P": 958.0	"F": 1}
{"v": 1	"t": 2333969	"P": 954.5	"F": 1}
{"v": 1	"t": 2333989	"P": 945.0	"F": 1}
{"v": 1	"t": 2334009	"P": 953.75	"F": 1}
{"v": 1	"t": 2334030	"P": 957.0	"F": 1}
{"v": 1	"t": 2334050	"P": 947.0	"F": 1}
{"v": 1	"t": 2334070	"P": 946.5	"F": 1}
{"v": 1	"t": 2334091	"P": 959.75	"F": 1}
{"v": 1	"t": 2334111	"P": 951.5	"F": 1}
{"v": 1	"t": 2334132	"P": 944.75	"F": 1}
{"v": 1	"t": 2334152	"P": 959.5	"F": 1}
{"v": 1	"t": 2334172	"P": 953.5	"F": 1}
{"v": 1	"t": 2334193	"P": 943.5	"F": 1}
{"v": 1	"t": 2334213	"P": 952.25	"F": 1}
{"v": 1	"t": 2334233	"P": 960.0	"F": 1}
{"v": 1	"t": 2334254	"P": 950.0	"F": 1}
{"v": 1	"t": 2334274	"P": 943.75	"F": 1}
{"v": 1	"t": 2334294	"P": 955.75	"F": 1}
{"v": 1	"t": 2334315	"P": 958.5	"F": 1}
{"v": 1	"t": 2334335	"P": 949.0	"F": 1}
{"v": 1	"t": 2334355	"P": 943.5	"F": 1}
{"v": 1	"t": 2334376	"P": 957.25	"F": 1}
{"v": 1	"t": 2334396	"P": 956.25	"F": 1}
{"v": 1	"t": 2334416	"P": 947.5	"F": 1}
{"v": 1	"t": 2334437	"P": 945.0	"F": 1}
{"v": 1	"t": 2334457	"P": 958.5	"F": 1}
{"v": 1	"t": 2334477	"P": 955.5	"F": 1}
{"v": 1	"t": 2334498	"P": 944.75	"F": 1}
{"v": 1	"t": 2334518	"P": 945.5	"F": 1}
{"v": 1	"t": 2334538	"P": 958.0	"F": 1}
{"v": 1	"t": 2334559	"P": 953.25	"F": 1}
{"v": 1	"t": 2334579	"P": 945.25	"F": 1}
{"v": 1	"t": 2334599	"P": 948.0	"F": 1}
{"v": 1	"t": 2334620	"P": 960.5	"F": 1}
{"v": 1	"t": 2334640	"P": 952.75	"F": 1}
{"v": 1	"t": 2334660	"P": 944.25	"F": 1}
{"v": 1	"t": 2334680	"P": 948.75	"F": 1}
{"v": 1	"t": 2334701	"P": 959.5	"F": 1}
{"v": 1	"t": 2334721	"P": 952.0	"F": 1}
{"v": 1	"t": 2334741	"P": 944.5	"F": 1}
{"v": 1	"t": 2334762	"P": 951.25	"F": 1}
{"v": 1	"t": 2334782	"P": 960.5	"F": 1}
{"v": 1	"t": 2334802	"P": 948.5	"F": 1	"C": 46.725	"D": 3276	"sn": 54091930088003	"file": "/data/device_log/data0000.out"}
{"v": 1	"t": 2334823	"P": 946.5	"F": 1}
{"v": 1	"t": 2334843	"P": 959.75	"F": 1}
{"v": 1	"t": 2334864	"P": 950.5	"F": 1}
{"v": 1	"t": 2334884	"P": 942.0	"F": 1}
{"v": 1	"t": 2334904	"P": 960.5	"F": 1}
{"v": 1	"t": 2334925	"P": 957.25	"F": 1}
{"v": 1	"t": 2334945	"P": 948.25	"F": 1}
{"v": 1	"t": 2334965	"P": 947.25	"F": 1}
{"v": 1	"t": 2334986	"P": 959.0	"F": 1}
{"v": 1	"t": 2335006	"P": 952.0	"F": 1}
{"v": 1	"t": 2335026	"P": 946.75	"F": 1}
{"v": 1	"t": 2335047	"P": 951.0	"F": 1}
{"v": 1	"t": 2335067	"P": 961.25	"F": 1}
{"v": 1	"t": 2335087	"P": 954.0	"F": 1}
{"v": 1	"t": 2335108	"P": 946.75	"F": 1}
{"v": 1	"t": 2335128	"P": 953.25	"F": 1}
{"v": 1	"t": 2335148	"P": 961.0	"F": 1}
{"v": 1	"t": 2335169	"P": 953.0	"F": 1}
{"v": 1	"t": 2335189	"P": 946.0	"F": 1}
{"v": 1	"t": 2335209	"P": 958.5	"F": 1}
{"v": 1	"t": 2335230	"P": 958.5	"F": 1}
{"v": 1	"t": 2335250	"P": 950.5	"F": 1}
{"v": 1	"t": 2335270	"P": 945.5	"F": 1}
{"v": 1	"t": 2335291	"P": 959.0	"F": 1}
{"v": 1	"t": 2335311	"P": 957.0	"F": 1}
{"v": 1	"t": 2335331	"P": 950.5	"F": 1}
{"v": 1	"t": 2335352	"P": 947.75	"F": 1}
{"v": 1	"t": 2335372	"P": 960.5	"F": 1}
{"v": 1	"t": 2335392	"P": 957.25	"F": 1}
{"v": 1	"t": 2335413	"P": 948.0	"F": 1}
{"v": 1	"t": 2335433	"P": 947.5	"F": 1}
{"v": 1	"t": 2335453	"P": 960.75	"F": 1}
{"v": 1	"t": 2335474	"P": 952.75	"F": 1}
{"v": 1	"t": 2335494	"P": 942.75	"F": 1}
{"v": 1	"t": 2335514	"P": 950.25	"F": 1}
{"v": 1	"t": 2335535	"P": 958.5	"F": 1}
{"v": 1	"t": 2335555	"P": 949.0	"F": 1}
{"v": 1	"t": 2335575	"P": 944.25	"F": 1}
{"v": 1	"t": 2335596	"P": 958.25	"F": 1}
{"v": 1	"t": 2335616	"P": 957.0	"F": 1}
{"v": 1	"t": 2335636	"P": 947.75	"F": 1}
{"v": 1	"t": 2335657	"P": 944.75	"F": 1}
{"v": 1	"t": 2335677	"P": 958.0	"F": 1}
{"v": 1	"t": 2335697	"P": 955.5	"F": 1}
{"v": 1	"t": 2335718	"P": 945.25	"F": 1}
{"v": 1	"t": 2335738	"P": 947.0	"F": 1}
{"v": 1	"t": 2335758	"P": 960.5	"F": 1}
{"v": 1	"t": 2335779	"P": 953.25	"F": 1}
{"v": 1	"t": 2335799	"P": 945.5	"F": 1}
{"v": 1	"t": 2335819	"P": 948.25	"F": 1	"C": 46.81	"D": 3275	"sn": 54091930088003	"file": "/data/device_log/data0000.out"	"CO2": 4897.1728515625	"Tp": 26.71167755126953	"H": 22.033096313476562}
{"v": 1	"t": 2335840	"P": 946.75	"F": 1}
{"v": 1	"t": 2335861	"P": 960.75	"F": 1}
{"v": 1	"t": 2335881	"P": 951.5	"F": 1}
{"v": 1	"t": 2335902	"P": 946.5	"F": 1}
{"v": 1	"t": 2335922	"P": 957.0	"F": 1}
{"v": 1	"t": 2335942	"P": 956.25	"F": 1}
{"v": 1	"t": 2335963	"P": 948.5	"F": 1}
{"v": 1	"t": 2335983	"P": 944.25	"F": 1}
{"v": 1	"t": 2336003	"P": 960.0	"F": 1}
{"v": 1	"t": 2336024	"P": 954.5	"F": 1}
{"v": 1	"t": 2336044	"P": 945.0	"F": 1}
{"v": 1	"t": 2336064	"P": 947.25	"F": 1}
{"v": 1	"t": 2336085	"P": 959.75	"F": 1}
{"v": 1	"t": 2336105	"P": 950.5	"F": 1}
{"v": 1	"t": 2336125	"P": 943.75	"F": 1}
{"v": 1	"t": 2336146	"P": 954.0	"F": 1}
{"v": 1	"t": 2336166	"P": 958.0	"F": 1}
{"v": 1	"t": 2336186	"P": 946.25	"F": 1}
{"v": 1	"t": 2336207	"P": 945.25	"F": 1}
{"v": 1	"t": 2336227	"P": 959.5	"F": 1}
{"v": 1	"t": 2336247	"P": 954.25	"F": 1}
{"v": 1	"t": 2336268	"P": 946.75	"F": 1}
{"v": 1	"t": 2336288	"P": 948.75	"F": 1}
{"v": 1	"t": 2336308	"P": 959.25	"F": 1}
{"v": 1	"t": 2336329	"P": 949.75	"F": 1}
{"v": 1	"t": 2336349	"P": 943.0	"F": 1}
{"v": 1	"t": 2336369	"P": 958.75	"F": 1}
{"v": 1	"t": 2336390	"P": 954.75	"F": 1}
{"v": 1	"t": 2336410	"P": 942.0	"F": 1}
{"v": 1	"t": 2336431	"P": 954.0	"F": 1}
{"v": 1	"t": 2336451	"P": 958.75	"F": 1}
{"v": 1	"t": 2336471	"P": 948.75	"F": 1}
{"v": 1	"t": 2336492	"P": 945.25	"F": 1}
{"v": 1	"t": 2336512	"P": 957.25	"F": 1}
{"v": 1	"t": 2336532	"P": 953.75	"F": 1}
{"v": 1	"t": 2336553	"P": 947.25	"F": 1}
{"v": 1	"t": 2336573	"P": 949.75	"F": 1}
{"v": 1	"t": 2336593	"P": 958.5	"F": 1}
{"v": 1	"t": 2336614	"P": 948.5	"F": 1}
{"v": 1	"t": 2336634	"P": 945.5	"F": 1}
{"v": 1	"t": 2336654	"P": 956.75	"F": 1}
{"v": 1	"t": 2336675	"P": 956.0	"F": 1}
{"v": 1	"t": 2336695	"P": 946.25	"F": 1}
{"v": 1	"t": 2336715	"P": 947.25	"F": 1}
{"v": 1	"t": 2336736	"P": 961.25	"F": 1}
{"v": 1	"t": 2336756	"P": 953.5	"F": 1}
{"v": 1	"t": 2336776	"P": 943.75	"F": 1}
{"v": 1	"t": 2336797	"P": 952.0	"F": 1}
{"v": 1	"t": 2336817	"P": 959.5	"F": 1}
{"v": 1	"t": 2336837	"P": 949.0	"F": 1	"C": 46.745	"D": 3275	"sn": 54091930088003	"file": "/data/device_log/data0000.out"}
{"v": 1	"t": 2336858	"P": 947.0	"F": 1}
{"v": 1	"t": 2336878	"P": 961.0	"F": 1}
{"v": 1	"t": 2336899	"P": 950.75	"F": 1}
{"v": 1	"t": 2336919	"P": 943.25	"F": 1}
{"v": 1	"t": 2336939	"P": 952.5	"F": 1}
{"v": 1	"t": 2336960	"P": 957.5	"F": 1}
{"v": 1	"t": 2336980	"P": 950.0	"F": 1}
{"v": 1	"t": 2337000	"P": 950.75	"F": 1}
{"v": 1	"t": 2337021	"P": 961.75	"F": 1}
{"v": 1	"t": 2337041	"P": 955.25	"F": 1}
{"v": 1	"t": 2337061	"P": 946.0	"F": 1}
{"v": 1	"t": 2337082	"P": 955.5	"F": 1}
{"v": 1	"t": 2337102	"P": 960.0	"F": 1}
{"v": 1	"t": 2337122	"P": 952.25	"F": 1}
{"v": 1	"t": 2337143	"P": 948.0	"F": 1}
{"v": 1	"t": 2337163	"P": 957.0	"F": 1}
{"v": 1	"t": 2337183	"P": 956.75	"F": 1}
{"v": 1	"t": 2337204	"P": 949.5	"F": 1}
{"v": 1	"t": 2337224	"P": 946.25	"F": 1}
{"v": 1	"t": 2337244	"P": 960.25	"F": 1}
{"v": 1	"t": 2337265	"P": 958.5	"F": 1}
{"v": 1	"t": 2337285	"P": 951.75	"F": 1}
{"v": 1	"t": 2337305	"P": 945.25	"F": 1}
{"v": 1	"t": 2337326	"P": 960.75	"F": 1}
{"v": 1	"t": 2337346	"P": 957.0	"F": 1}
{"v": 1	"t": 2337366	"P": 945.0	"F": 1}
{"v": 1	"t": 2337387	"P": 948.0	"F": 1}
{"v": 1	"t": 2337407	"P": 960.0	"F": 1}
{"v": 1	"t": 2337427	"P": 950.0	"F": 1}
{"v": 1	"t": 2337448	"P": 944.25	"F": 1}
{"v": 1	"t": 2337468	"P": 954.25	"F": 1}
{"v": 1	"t": 2337488	"P": 956.75	"F": 1}
{"v": 1	"t": 2337509	"P": 947.75	"F": 1}
{"v": 1	"t": 2337529	"P": 946.0	"F": 1}
{"v": 1	"t": 2337549	"P": 958.25	"F": 1}
{"v": 1	"t": 2337570	"P": 955.5	"F": 1}
{"v": 1	"t": 2337590	"P": 945.75	"F": 1}
{"v": 1	"t": 2337610	"P": 946.75	"F": 1}
{"v": 1	"t": 2337631	"P": 960.25	"F": 1}
{"v": 1	"t": 2337651	"P": 953.75	"F": 1}
{"v": 1	"t": 2337671	"P": 944.75	"F": 1}
{"v": 1	"t": 2337692	"P": 948.0	"F": 1}
{"v": 1	"t": 2337712	"P": 959.75	"F": 1}
{"v": 1	"t": 2337732	"P": 951.75	"F": 1}
{"v": 1	"t": 2337753	"P": 944.0	"F": 1}
{"v": 1	"t": 2337773	"P": 950.75	"F": 1}
{"v": 1	"t": 2337793	"P": 958.75	"F": 1}
{"v": 1	"t": 2337814	"P": 950.5	"F": 1}
{"v": 1	"t": 2337834	"P": 942.0	"F": 1}
{"v": 1	"t": 2337854	"P": 953.25	"F": 1	"C": 46.75	"D": 3275	"sn": 54091930088003	"file": "/data/device_log/data0000.out"	"CO2": 4896.7412109375	"Tp": 26.727699279785156	"H": 22.033042907714844}
{"v": 1	"t": 2337876	"P": 948.5	"F": 1}
{"v": 1	"t": 2337896	"P": 957.75	"F": 1}
{"v": 1	"t": 2337916	"P": 945.75	"F": 1}
{"v": 1	"t": 2337937	"P": 945.75	"F": 1}
{"v": 1	"t": 2337957	"P": 960.75	"F": 1}
{"v": 1	"t": 2337977	"P": 955.0	"F": 1}
{"v": 1	"t": 2337998	"P": 946.5	"F": 1}
{"v": 1	"t": 2338018	"P": 948.25	"F": 1}
{"v": 1	"t": 2338038	"P": 960.0	"F": 1}
{"v": 1	"t": 2338059	"P": 951.75	"F": 1}
{"v": 1	"t": 2338079	"P": 945.0	"F": 1}
{"v": 1	"t": 2338099	"P": 952.0	"F": 1}
{"v": 1	"t": 2338120	"P": 956.0	"F": 1}
{"v": 1	"t": 2338140	"P": 948.25	"F": 1}
{"v": 1	"t": 2338160	"P": 945.0	"F": 1}
{"v": 1	"t": 2338181	"P": 957.5	"F": 1}
{"v": 1	"t": 2338201	"P": 954.5	"F": 1}
{"v": 1	"t": 2338221	"P": 945.0	"F": 1}
{"v": 1	"t": 2338242	"P": 949.0	"F": 1}
{"v": 1	"t": 2338262	"P": 960.5	"F": 1}
{"v": 1	"t": 2338282	"P": 951.5	"F": 1}
{"v": 1	"t": 2338303	"P": 942.75	"F": 1}
{"v": 1	"t": 2338323	"P": 953.0	"F": 1}
{"v": 1	"t": 2338343	"P": 956.75	"F": 1}
{"v": 1	"t": 2338364	"P": 950.25	"F": 1}
{"v": 1	"t": 2338384	"P": 943.75	"F": 1}
{"v": 1	"t": 2338404	"P": 954.5	"F": 1}
{"v": 1	"t": 2338425	"P": 957.25	"F": 1}
{"v": 1	"t": 2338445	"P": 948.5	"F": 1}
{"v": 1	"t": 2338465	"P": 944.0	"F": 1}
{"v": 1	"t": 2338486	"P": 959.0	"F": 1}
{"v": 1	"t": 2338506	"P": 954.5	"F": 1}
{"v": 1	"t": 2338526	"P": 946.75	"F": 1}
{"v": 1	"t": 2338547	"P": 945.75	"F": 1}
{"v": 1	"t": 2338567	"P": 959.75	"F": 1}
{"v": 1	"t": 2338587	"P": 954.5	"F": 1}
{"v": 1	"t": 2338608	"P": 946.75	"F": 1}
{"v": 1	"t": 2338628	"P": 948.75	"F": 1}
{"v": 1	"t": 2338648	"P": 959.25	"F": 1}
{"v": 1	"t": 2338669	"P": 953.75	"F": 1}
{"v": 1	"t": 2338689	"P": 945.5	"F": 1}
{"v": 1	"t": 2338709	"P": 948.0	"F": 1}
{"v": 1	"t": 2338730	"P": 959.75	"F": 1}
{"v": 1	"t": 2338750	"P": 954.25	"F": 1}
{"v": 1	"t": 2338770	"P": 944.75	"F": 1}
{"v": 1	"t": 2338791	"P": 951.0	"F": 1}
{"v": 1	"t": 2338811	"P": 957.25	"F": 1}
{"v": 1	"t": 2338831	"P": 947.75	"F": 1}
{"v": 1	"t": 2338852	"P": 945.0	"F": 1}
{"v": 1	"t": 2338872	"P": 956.75	"F": 1	"C": 46.76	"D": 3275	"sn": 54091930088003	"file": "/data/device_log/data0000.out"}
{"v": 1	"t": 2338892	"P": 955.25	"F": 1}
{"v": 1	"t": 2338913	"P": 944.75	"F": 1}
{"v": 1	"t": 2338933	"P": 959.0	"F": 1}
{"v": 1	"t": 2338954	"P": 956.75	"F": 1}
{"v": 1	"t": 2338974	"P": 947.75	"F": 1}
{"v": 1	"t": 2338994	"P": 955.5	"F": 1}
{"v": 1	"t": 2339015	"P": 959.75	"F": 1}
{"v": 1	"t": 2339035	"P": 951.0	"F": 1}
{"v": 1	"t": 2339055	"P": 949.75	"F": 1}
{"v": 1	"t": 2339076	"P": 961.5	"F": 1}
{"v": 1	"t": 2339096	"P": 955.5	"F": 1}
{"v": 1	"t": 2339116	"P": 946.75	"F": 1}
{"v": 1	"t": 2339137	"P": 951.0	"F": 1}
{"v": 1	"t": 2339157	"P": 962.5	"F": 1}
{"v": 1	"t": 2339177	"P": 953.25	"F": 1}
{"v": 1	"t": 2339198	"P": 946.75	"F": 1}
{"v": 1	"t": 2339218	"P": 954.75	"F": 1}
{"v": 1	"t": 2339238	"P": 961.25	"F": 1}
{"v": 1	"t": 2339259	"P": 953.75	"F": 1}
{"v": 1	"t": 2339279	"P": 946.75	"F": 1}
{"v": 1	"t": 2339299	"P": 956.25	"F": 1}
{"v": 1	"t": 2339320	"P": 958.0	"F": 1}
{"v": 1	"t": 2339340	"P": 950.0	"F": 1}
{"v": 1	"t": 2339360	"P": 945.0	"F": 1}
{"v": 1	"t": 2339381	"P": 958.25	"F": 1}
{"v": 1	"t": 2339401	"P": 957.5	"F": 1}
{"v": 1	"t": 2339421	"P": 949.5	"F": 1}
{"v": 1	"t": 2339442	"P": 945.0	"F": 1}
{"v": 1	"t": 2339462	"P": 959.5	"F": 1}
{"v": 1	"t": 2339482	"P": 954.25	"F": 1}
{"v": 1	"t": 2339503	"P": 946.75	"F": 1}
{"v": 1	"t": 2339523	"P": 950.25	"F": 1}
{"v": 1	"t": 2339543	"P": 958.5	"F": 1}
{"v": 1	"t": 2339564	"P": 951.75	"F": 1}
{"v": 1	"t": 2339584	"P": 944.25	"F": 1}
{"v": 1	"t": 2339604	"P": 955.0	"F": 1}
{"v": 1	"t": 2339625	"P": 954.5	"F": 1}
{"v": 1	"t": 2339645	"P": 946.75	"F": 1}
{"v": 1	"t": 2339665	"P": 944.75	"F": 1}
{"v": 1	"t": 2339686	"P": 959.25	"F": 1}
{"v": 1	"t": 2339706	"P": 954.75	"F": 1}
{"v": 1	"t": 2339726	"P": 944.5	"F": 1}
{"v": 1	"t": 2339747	"P": 947.0	"F": 1}
{"v": 1	"t": 2339767	"P": 959.25	"F": 1}
{"v": 1	"t": 2339787	"P": 952.25	"F": 1}
{"v": 1	"t": 2339808	"P": 944.75	"F": 1}
{"v": 1	"t": 2339828	"P": 950.5	"F": 1}
{"v": 1	"t": 2339848	"P": 958.0	"F": 1}
{"v": 1	"t": 2339869	"P": 951.25	"F": 1}
{"v": 1	"t": 2339889	"P": 944.75	"F": 1	"C": 46.77	"D": 3275	"sn": 54091930088003	"file": "/data/device_log/data0000.out"	"CO2": 4894.462890625	"Tp": 26.698326110839844	"H": 22.033037185668945}
{"v": 1	"t": 2339910	"P": 945.0	"F": 1}
{"v": 1	"t": 2339931	"P": 957.5	"F": 1}
{"v": 1	"t": 2339951	"P": 954.75	"F": 1}
{"v": 1	"t": 2339971	"P": 945.5	"F": 1}
{"v": 1	"t": 2339992	"P": 948.25	"F": 1}
{"v": 1	"t": 2340012	"P": 961.75	"F": 1}
{"v": 1	"t": 2340032	"P": 952.25	"F": 1}
{"v": 1	"t": 2340053	"P": 943.75	"F": 1}
{"v": 1	"t": 2340073	"P": 951.25	"F": 1}
{"v": 1	"t": 2340093	"P": 959.0	"F": 1}
{"v": 1	"t": 2340114	"P": 951.0	"F": 1}
{"v": 1	"t": 2340134	"P": 943.0	"F": 1}
{"v": 1	"t": 2340154	"P": 953.75	"F": 1}
{"v": 1	"t": 2340175	"P": 958.25	"F": 1}
{"v": 1	"t": 2340195	"P": 948.5	"F": 1}
{"v": 1	"t": 2340215	"P": 944.25	"F": 1}
{"v": 1	"t": 2340236	"P": 958.25	"F": 1}
{"v": 1	"t": 2340256	"P": 953.25	"F": 1}
{"v": 1	"t": 2340276	"P": 946.5	"F": 1}
{"v": 1	"t": 2340297	"P": 950.75	"F": 1}
{"v": 1	"t": 2340317	"P": 960.5	"F": 1}
{"v": 1	"t": 2340337	"P": 951.25	"F": 1}
{"v": 1	"t": 2340358	"P": 944.5	"F": 1}
{"v": 1	"t": 2340378	"P": 959.75	"F": 1}
{"v": 1	"t": 2340399	"P": 955.0	"F": 1}
{"v": 1	"t": 2340419	"P": 945.75	"F": 1}
{"v": 1	"t": 2340439	"P": 955.0	"F": 1}
{"v": 1	"t": 2340460	"P": 956.5	"F": 1}
{"v": 1	"t": 2340480	"P": 947.75	"F": 1}
{"v": 1	"t": 2340500	"P": 947.0	"F": 1}
{"v": 1	"t": 2340521	"P": 960.25	"F": 1}
{"v": 1	"t": 2340541	"P": 952.75	"F": 1}
{"v": 1	"t": 2340562	"P": 943.5	"F": 1}
{"v": 1	"t": 2340582	"P": 954.0	"F": 1}
{"v": 1	"t": 2340602	"P": 954.75	"F": 1}
{"v": 1	"t": 2340623	"P": 946.5	"F": 1}
{"v": 1	"t": 2340643	"P": 945.75	"F": 1}
{"v": 1	"t": 2340663	"P": 961.75	"F": 1}
{"v": 1	"t": 2340684	"P": 953.75	"F": 1}
{"v": 1	"t": 2340704	"P": 943.0	"F": 1}
{"v": 1	"t": 2340724	"P": 950.75	"F": 1}
{"v": 1	"t": 2340745	"P": 957.75	"F": 1}
{"v": 1	"t": 2340765	"P": 948.25	"F": 1}
{"v": 1	"t": 2340785	"P": 943.75	"F": 1}
{"v": 1	"t": 2340806	"P": 957.5	"F": 1}
{"v": 1	"t": 2340826	"P": 956.75	"F": 1}
{"v": 1	"t": 2340846	"P": 947.0	"F": 1}
{"v": 1	"t": 2340867	"P": 949.0	"F": 1}
{"v": 1	"t": 2340887	"P": 961.5	"F": 1}
{"v": 1	"t": 2340907	"P": 958.25	"F": 1	"C": 46.73	"D": 3275	"sn": 54091930088003	"file": "/data/device_log/data0000.out"}
{"v": 1	"t": 2340928	"P": 947.75	"F": 1}
{"v": 1	"t": 2340948	"P": 956.0	"F": 1}
{"v": 1	"t": 2340968	"P": 959.25	"F": 1}
{"v": 1	"t": 2340989	"P": 950.0	"F": 1}
{"v": 1	"t": 2341009	"P": 949.5	"F": 1}
{"v": 1	"t": 2341029	"P": 960.5	"F": 1}
{"v": 1	"t": 2341050	"P": 958.25	"F": 1}
{"v": 1	"t": 2341071	"P": 949.25	"F": 1}
{"v": 1	"t": 2341090	"P": 950.25	"F": 1}
{"v": 1	"t": 2341111	"P": 962.25	"F": 1}
{"v": 1	"t": 2341131	"P": 954.25	"F": 1}
{"v": 1	"t": 2341152	"P": 948.5	"F": 1}
{"v": 1	"t": 2341172	"P": 959.25	"F": 1}
{"v": 1	"t": 2341192	"P": 957.75	"F": 1}
{"v": 1	"t": 2341213	"P": 950.5	"F": 1}
{"v": 1	"t": 2341233	"P": 948.0	"F": 1}
{"v": 1	"t": 2341253	"P": 960.25	"F": 1}
{"v": 1	"t": 2341274	"P": 953.75	"F": 1}
{"v": 1	"t": 2341294	"P": 945.75	"F": 1}
{"v": 1	"t": 2341314	"P": 947.75	"F": 1}
{"v": 1	"t": 2341335	"P": 961.0	"F": 1}
{"v": 1	"t": 2341355	"P": 953.75	"F": 1}
{"v": 1	"t": 2341375	"P": 946.5	"F": 1}
{"v": 1	"t": 2341396	"P": 952.0	"F": 1}
{"v": 1	"t": 2341416	"P": 961.0	"F": 1}
{"v": 1	"t": 2341436	"P": 951.5	"F": 1}
{"v": 1	"t": 2341457	"P": 944.75	"F": 1}
{"v": 1	"t": 2341477	"P": 956.0	"F": 1}
{"v": 1	"t": 2341497	"P": 959.25	"F": 1}
{"v": 1	"t": 2341518	"P": 948.25	"F": 1}
{"v": 1	"t": 2341538	"P": 944.25	"F": 1}
{"v": 1	"t": 2341558	"P": 959.5	"F": 1}
{"v": 1	"t": 2341579	"P": 955.0	"F": 1}
{"v": 1	"t": 2341599	"P": 948.5	"F": 1}
{"v": 1	"t": 2341619	"P": 945.75	"F": 1}
{"v": 1	"t": 2341639	"P": 960.25	"F": 1}
{"v": 1	"t": 2341660	"P": 954.0	"F": 1}
{"v": 1	"t": 2341680	"P": 946.25	"F": 1}
{"v": 1	"t": 2341700	"P": 947.0	"F": 1}
{"v": 1	"t": 2341721	"P": 960.5	"F": 1}
{"v": 1	"t": 2341741	"P": 952.75	"F": 1}
{"v": 1	"t": 2341761	"P": 945.5	"F": 1}
{"v": 1	"t": 2341782	"P": 949.25	"F": 1}
{"v": 1	"t": 2341802	"P": 959.75	"F": 1}
{"v": 1	"t": 2341822	"P": 951.25	"F": 1}
{"v": 1	"t": 2341843	"P": 945.5	"F": 1}
{"v": 1	"t": 2341863	"P": 953.25	"F": 1}
{"v": 1	"t": 2341883	"P": 958.75	"F": 1}
{"v": 1	"t": 2341904	"P": 951.5	"F": 1}
{"v": 1	"t": 2341924	"P": 944.75	"F": 1	"C": 46.755	"D": 3275	"sn": 54091930088003	"file": "/data/device_log/data0000.out"	"CO2": 4893.451171875	"Tp": 26.727699279785156	"H": 22.033096313476562}
{"v": 1	"t": 2341945	"P": 947.25	"F": 1}
{"v": 1	"t": 2341966	"P": 956.0	"F": 1}
{"v": 1	"t": 2341986	"P": 956.5	"F": 1}
{"v": 1	"t": 2342006	"P": 946.25	"F": 1}
{"v": 1	"t": 2342027	"P": 947.75	"F": 1}
{"v": 1	"t": 2342047	"P": 963.25	"F": 1}
{"v": 1	"t": 2342067	"P": 954.25	"F": 1}
{"v": 1	"t": 2342088	"P": 946.25	"F": 1}
{"v": 1	"t": 2342108	"P": 952.75	"F": 1}
{"v": 1	"t": 2342128	"P": 960.75	"F": 1}
{"v": 1	"t": 2342149	"P": 950.0	"F": 1}
{"v": 1	"t": 2342169	"P": 944.25	"F": 1}
{"v": 1	"t": 2342189	"P": 956.75	"F": 1}
{"v": 1	"t": 2342210	"P": 956.5	"F": 1}
{"v": 1	"t": 2342230	"P": 947.25	"F": 1}
{"v": 1	"t": 2342250	"P": 945.75	"F": 1}
{"v": 1	"t": 2342271	"P": 960.0	"F": 1}
{"v": 1	"t": 2342291	"P": 954.25	"F": 1}
{"v": 1	"t": 2342311	"P": 945.75	"F": 1}
{"v": 1	"t": 2342332	"P": 948.5	"F": 1}
{"v": 1	"t": 2342352	"P": 958.25	"F": 1}
{"v": 1	"t": 2342372	"P": 952.0	"F": 1}
{"v": 1	"t": 2342393	"P": 943.25	"F": 1}
{"v": 1	"t": 2342413	"P": 950.0	"F": 1}
{"v": 1	"t": 2342433	"P": 960.5	"F": 1}
{"v": 1	"t": 2342454	"P": 952.25	"F": 1}
{"v": 1	"t": 2342474	"P": 946.5	"F": 1}
{"v": 1	"t": 2342494	"P": 953.25	"F": 1}
{"v": 1	"t": 2342515	"P": 960.25	"F": 1}
{"v": 1	"t": 2342535	"P": 950.25	"F": 1}
{"v": 1	"t": 2342555	"P": 944.75	"F": 1}
{"v": 1	"t": 2342576	"P": 956.5	"F": 1}
{"v": 1	"t": 2342596	"P": 959.5	"F": 1}
{"v": 1	"t": 2342616	"P": 950.5	"F": 1}
{"v": 1	"t": 2342637	"P": 946.0	"F": 1}
{"v": 1	"t": 2342657	"P": 958.5	"F": 1}
{"v": 1	"t": 2342677	"P": 957.0	"F": 1}
{"v": 1	"t": 2342698	"P": 948.0	"F": 1}
{"v": 1	"t": 2342718	"P": 945.0	"F": 1}
{"v": 1	"t": 2342738	"P": 958.25	"F": 1}
{"v": 1	"t": 2342758	"P": 957.25	"F": 1}
{"v": 1	"t": 2342779	"P": 947.25	"F": 1}
{"v": 1	"t": 2342799	"P": 949.0	"F": 1}
{"v": 1	"t": 2342820	"P": 962.0	"F": 1}
{"v": 1	"t": 2342840	"P": 954.0	"F": 1}
{"v": 1	"t": 2342860	"P": 949.0	"F": 1}
{"v": 1	"t": 2342881	"P": 957.5	"F": 1}
{"v": 1	"t": 2342901	"P": 961.75	"F": 1}
{"v": 1	"t": 2342921	"P": 954.5	"F": 1}
{"v": 1	"t": 2342942	"P": 946.5	"F": 1	"C": 46.715	"D": 3275	"sn": 54091930088003	"file": "/data/device_log/data0000.out"}
{"v": 1	"t": 2342962	"P": 960.25	"F": 1}
{"v": 1	"t": 2342982	"P": 956.75	"F": 1}
{"v": 1	"t": 2343003	"P": 948.75	"F": 1}
{"v": 1	"t": 2343023	"P": 961.5	"F": 1}
{"v": 1	"t": 2343043	"P": 958.5	"F": 1}
{"v": 1	"t": 2343064	"P": 951.5	"F": 1}
{"v": 1	"t": 2343084	"P": 948.25	"F": 1}
{"v": 1	"t": 2343104	"P": 961.0	"F": 1}
{"v": 1	"t": 2343125	"P": 958.0	"F": 1}
{"v": 1	"t": 2343145	"P": 949.5	"F": 1}
{"v": 1	"t": 2343165	"P": 950.25	"F": 1}
{"v": 1	"t": 2343186	"P": 961.5	"F": 1}
{"v": 1	"t": 2343206	"P": 954.25	"F": 1}
{"v": 1	"t": 2343226	"P": 948.0	"F": 1}
{"v": 1	"t": 2343247	"P": 948.5	"F": 1}
{"v": 1	"t": 2343267	"P": 961.0	"F": 1}
{"v": 1	"t": 2343287	"P": 953.25	"F": 1}
{"v": 1	"t": 2343308	"P": 945.5	"F": 1}
{"v": 1	"t": 2343328	"P": 948.75	"F": 1}
{"v": 1	"t": 2343348	"P": 962.0	"F": 1}
{"v": 1	"t": 2343369	"P": 953.0	"F": 1}
{"v": 1	"t": 2343389	"P": 946.0	"F": 1}
{"v": 1	"t": 2343409	"P": 952.5	"F": 1}
{"v": 1	"t": 2343430	"P": 959.0	"F": 1}
{"v": 1	"t": 2343450	"P": 949.75	"F": 1}
{"v": 1	"t": 2343470	"P": 945.0	"F": 1}
{"v": 1	"t": 2343491	"P": 957.5	"F": 1}
{"v": 1	"t": 2343511	"P": 954.25	"F": 1}
{"v": 1	"t": 2343531	"P": 947.25	"F": 1}
{"v": 1	"t": 2343552	"P": 946.5	"F": 1}
{"v": 1	"t": 2343572	"P": 960.0	"F": 1}
{"v": 1	"t": 2343592	"P": 953.0	"F": 1}
{"v": 1	"t": 2343613	"P": 945.5	"F": 1}
{"v": 1	"t": 2343633	"P": 951.5	"F": 1}
{"v": 1	"t": 2343653	"P": 959.75	"F": 1}
{"v": 1	"t": 2343674	"P": 951.75	"F": 1}
{"v": 1	"t": 2343694	"P": 944.5	"F": 1}
{"v": 1	"t": 2343714	"P": 953.75	"F": 1}
{"v": 1	"t": 2343735	"P": 959.5	"F": 1}
{"v": 1	"t": 2343755	"P": 951.5	"F": 1}
{"v": 1	"t": 2343775	"P": 944.5	"F": 1}
{"v": 1	"t": 2343796	"P": 957.25	"F": 1}
{"v": 1	"t": 2343816	"P": 958.25	"F": 1}
{"v": 1	"t": 2343836	"P": 950.75	"F": 1}
{"v": 1	"t": 2343857	"P": 945.0	"F": 1}
{"v": 1	"t": 2343877	"P": 960.75	"F": 1}
{"v": 1	"t": 2343897	"P": 954.75	"F": 1}
{"v": 1	"t": 2343918	"P": 947.25	"F": 1}
{"v": 1	"t": 2343938	"P": 946.5	"F": 1}
{"v": 1	"t": 2343958	"P": 961.25	"F": 1	"C": 46.725	"D": 3275	"sn": 54091930088003	"file": "/data/device_log/data0000.out"	"CO2": 4886.47509765625	"Tp": 26.71167755126953	"H": 22.180736541748047}
{"v": 1	"t": 2343979	"P": 956.0	"F": 1}
{"v": 1	"t": 2344000	"P": 956.0	"F": 1}
{"v": 1	"t": 2344020	"P": 944.75	"F": 1}
{"v": 1	"t": 2344041	"P": 952.75	"F": 1}
{"v": 1	"t": 2344061	"P": 961.0	"F": 1}
{"v": 1	"t": 2344081	"P": 951.75	"F": 1}
{"v": 1	"t": 2344101	"P": 945.0	"F": 1}
{"v": 1	"t": 2344122	"P": 953.0	"F": 1}
{"v": 1	"t": 2344142	"P": 959.25	"F": 1}
{"v": 1	"t": 2344162	"P": 951.25	"F": 1}
{"v": 1	"t": 2344183	"P": 944.5	"F": 1}
{"v": 1	"t": 2344203	"P": 957.5	"F": 1}
{"v": 1	"t": 2344223	"P": 957.25	"F": 1}
{"v": 1	"t": 2344244	"P": 948.5	"F": 1}
{"v": 1	"t": 2344264	"P": 948.5	"F": 1}
{"v": 1	"t": 2344284	"P": 960.25	"F": 1}
{"v": 1	"t": 2344305	"P": 952.5	"F": 1}
{"v": 1	"t": 2344325	"P": 945.75	"F": 1}
{"v": 1	"t": 2344346	"P": 952.25	"F": 1}
{"v": 1	"t": 2344366	"P": 960.5	"F": 1}
{"v": 1	"t": 2344386	"P": 953.25	"F": 1}
{"v": 1	"t": 2344407	"P": 946.0	"F": 1}
{"v": 1	"t": 2344427	"P": 961.0	"F": 1}
{"v": 1	"t": 2344447	"P": 956.25	"F": 1}
{"v": 1	"t": 2344468	"P": 946.75	"F": 1}
{"v": 1	"t": 2344488	"P": 956.0	"F": 1}
{"v": 1	"t": 2344508	"P": 958.0	"F": 1}
{"v": 1	"t": 2344529	"P": 949.75	"F": 1}
{"v": 1	"t": 2344549	"P": 947.25	"F": 1}
{"v": 1	"t": 2344569	"P": 960.75	"F": 1}
{"v": 1	"t": 2344590	"P": 953.5	"F": 1}
{"v": 1	"t": 2344610	"P": 945.5	"F": 1}
{"v": 1	"t": 2344631	"P": 954.25	"F": 1}
{"v": 1	"t": 2344651	"P": 957.0	"F": 1}
{"v": 1	"t": 2344671	"P": 948.25	"F": 1}
{"v": 1	"t": 2344692	"P": 949.25	"F": 1}
{"v": 1	"t": 2344712	"P": 960.25	"F": 1}
{"v": 1	"t": 2344732	"P": 951.25	"F": 1}
{"v": 1	"t": 2344753	"P": 946.25	"F": 1}
{"v": 1	"t": 2344773	"P": 956.75	"F": 1}
{"v": 1	"t": 2344793	"P": 960.0	"F": 1}
{"v": 1	"t": 2344814	"P": 953.0	"F": 1}
{"v": 1	"t": 2344834	"P": 949.5	"F": 1}
{"v": 1	"t": 2344854	"P": 961.75	"F": 1}
{"v": 1	"t": 2344875	"P": 957.25	"F": 1}
{"v": 1	"t": 2344895	"P": 948.25	"F": 1}
{"v": 1	"t": 2344916	"P": 955.0	"F": 1}
{"v": 1	"t": 2344936	"P": 963.25	"F": 1}
{"v": 1	"t": 2344956	"P": 953.5	"F": 1}
{"v": 1	"t": 2344976	"P": 946.75	"F": 1	"C": 46.73	"D": 3275	"sn": 54091930088003	"file": "/data/device_log/data0000.out"}
{"v": 1	"t": 2344997	"P": 957.75	"F": 1}
{"v": 1	"t": 2345017	"P": 954.25	"F": 1}
{"v": 1	"t": 2345038	"P": 946.5	"F": 1}
{"v": 1	"t": 2345058	"P": 957.25	"F": 1}
{"v": 1	"t": 2345078	"P": 961.75	"F": 1}
{"v": 1	"t": 2345099	"P": 954.5	"F": 1}
{"v": 1	"t": 2345119	"P": 949.0	"F": 1}
{"v": 1	"t": 2345139	"P": 955.5	"F": 1}
{"v": 1	"t": 2345160	"P": 957.75	"F": 1}
{"v": 1	"t": 2345180	"P": 948.5	"F": 1}
{"v": 1	"t": 2345200	"P": 944.5	"F": 1}
{"v": 1	"t": 2345221	"P": 959.5	"F": 1}
{"v": 1	"t": 2345241	"P": 956.0	"F": 1}
{"v": 1	"t": 2345261	"P": 947.75	"F": 1}
{"v": 1	"t": 2345282	"P": 946.75	"F": 1}
{"v": 1	"t": 2345302	"P": 959.5	"F": 1}
{"v": 1	"t": 2345322	"P": 957.0	"F": 1}
{"v": 1	"t": 2345343	"P": 947.75	"F": 1}
{"v": 1	"t": 2345363	"P": 947.5	"F": 1}
{"v": 1	"t": 2345383	"P": 961.0	"F": 1}
{"v": 1	"t": 2345404	"P": 953.5	"F": 1}
{"v": 1	"t": 2345424	"P": 944.0	"F": 1}
{"v": 1	"t": 2345444	"P": 950.0	"F": 1}
{"v": 1	"t": 2345465	"P": 960.75	"F": 1}
{"v": 1	"t": 2345485	"P": 951.25	"F": 1}
{"v": 1	"t": 2345505	"P": 945.0	"F": 1}
{"v": 1	"t": 2345526	"P": 956.25	"F": 1}
{"v": 1	"t": 2345546	"P": 956.25	"F": 1}
{"v": 1	"t": 2345566	"P": 948.75	"F": 1}
{"v": 1	"t": 2345587	"P": 947.25	"F": 1}
{"v": 1	"t": 2345607	"P": 960.25	"F": 1}
{"v": 1	"t": 2345627	"P": 954.75	"F": 1}
{"v": 1	"t": 2345648	"P": 946.75	"F": 1}
{"v": 1	"t": 2345668	"P": 947.5	"F": 1}
{"v": 1	"t": 2345688	"P": 959.5	"F": 1}
{"v": 1	"t": 2345709	"P": 953.0	"F": 1}
{"v": 1	"t": 2345729	"P": 945.25	"F": 1}
{"v": 1	"t": 2345749	"P": 950.75	"F": 1}
{"v": 1	"t": 2345770	"P": 959.25	"F": 1}
{"v": 1	"t": 2345790	"P": 950.5	"F": 1}
{"v": 1	"t": 2345810	"P": 943.25	"F": 1}
{"v": 1	"t": 2345831	"P": 957.0	"F": 1}
{"v": 1	"t": 2345851	"P": 958.0	"F": 1}
{"v": 1	"t": 2345871	"P": 949.5	"F": 1}
{"v": 1	"t": 2345892	"P": 944.25	"F": 1}
{"v": 1	"t": 2345912	"P": 957.75	"F": 1}
{"v": 1	"t": 2345932	"P": 957.5	"F": 1}
{"v": 1	"t": 2345953	"P": 946.0	"F": 1}
{"v": 1	"t": 2345973	"P": 946.5	"F": 1}
{"v": 1	"t": 2345993	"P": 960.25	"F": 1	"C": 46.72	"D": 3275	"sn": 54091930088003	"file": "/data/device_log/data0000.out"	"CO2": 4883.1943359375	"Tp": 26.741050720214844	"H": 22.033161163330078}
{"v": 1	"t": 2346014	"P": 955.0	"F": 1}
{"v": 1	"t": 2346035	"P": 953.5	"F": 1}
{"v": 1	"t": 2346055	"P": 944.75	"F": 1}
{"v": 1	"t": 2346076	"P": 953.75	"F": 1}
{"v": 1	"t": 2346096	"P": 960.5	"F": 1}
{"v": 1	"t": 2346116	"P": 949.0	"F": 1}
{"v": 1	"t": 2346137	"P": 945.25	"F": 1}
{"v": 1	"t": 2346157	"P": 959.0	"F": 1}
{"v": 1	"t": 2346177	"P": 954.0	"F": 1}
{"v": 1	"t": 2346198	"P": 945.5	"F": 1}
{"v": 1	"t": 2346218	"P": 947.75	"F": 1}
{"v": 1	"t": 2346238	"P": 960.5	"F": 1}
{"v": 1	"t": 2346259	"P": 953.75	"F": 1}
{"v": 1	"t": 2346279	"P": 945.75	"F": 1}
{"v": 1	"t": 2346299	"P": 955.25	"F": 1}
{"v": 1	"t": 2346320	"P": 957.75	"F": 1}
{"v": 1	"t": 2346340	"P": 948.75	"F": 1}
{"v": 1	"t": 2346360	"P": 945.0	"F": 1}
{"v": 1	"t": 2346381	"P": 959.0	"F": 1}
{"v": 1	"t": 2346401	"P": 954.75	"F": 1}
{"v": 1	"t": 2346421	"P": 947.75	"F": 1}
{"v": 1	"t": 2346442	"P": 947.75	"F": 1}
{"v": 1	"t": 2346462	"P": 961.75	"F": 1}
{"v": 1	"t": 2346482	"P": 956.0	"F": 1}
{"v": 1	"t": 2346503	"P": 946.25	"F": 1}
{"v": 1	"t": 2346523	"P": 946.75	"F": 1}
{"v": 1	"t": 2346543	"P": 960.25	"F": 1}
{"v": 1	"t": 2346564	"P": 953.75	"F": 1}
{"v": 1	"t": 2346584	"P": 945.75	"F": 1}
{"v": 1	"t": 2346604	"P": 950.5	"F": 1}
{"v": 1	"t": 2346625	"P": 962.25	"F": 1}
{"v": 1	"t": 2346645	"P": 951.75	"F": 1}
{"v": 1	"t": 2346665	"P": 945.5	"F": 1}
{"v": 1	"t": 2346686	"P": 952.25	"F": 1}
{"v": 1	"t": 2346706	"P": 960.75	"F": 1}
{"v": 1	"t": 2346726	"P": 953.25	"F": 1}
{"v": 1	"t": 2346746	"P": 949.0	"F": 1}
{"v": 1	"t": 2346767	"P": 955.75	"F": 1}
{"v": 1	"t": 2346787	"P": 960.5	"F": 1}
{"v": 1	"t": 2346807	"P": 951.0	"F": 1}
{"v": 1	"t": 2346828	"P": 948.25	"F": 1}
{"v": 1	"t": 2346848	"P": 958.0	"F": 1}
{"v": 1	"t": 2346868	"P": 959.75	"F": 1}
{"v": 1	"t": 2346889	"P": 950.25	"F": 1}
{"v": 1	"t": 2346909	"P": 946.75	"F": 1}
{"v": 1	"t": 2346929	"P": 960.25	"F": 1}
{"v": 1	"t": 2346950	"P": 956.25	"F": 1}
{"v": 1	"t": 2346970	"P": 949.5	"F": 1}
{"v": 1	"t": 2346991	"P": 951.25	"F": 1}
{"v": 1	"t": 2347011	"P": 961.5	"F": 1	"C": 46.705	"D": 3275	"sn": 54091930088003	"file": "/data/device_log/data0000.out"}
{"v": 1	"t": 2347031	"P": 952.0	"F": 1}
{"v": 1	"t": 2347052	"P": 949.5	"F": 1}
{"v": 1	"t": 2347072	"P": 961.5	"F": 1}
{"v": 1	"t": 2347092	"P": 949.75	"F": 1}
{"v": 1	"t": 2347113	"P": 946.25	"F": 1}
{"v": 1	"t": 2347133	"P": 952.5	"F": 1}
{"v": 1	"t": 2347153	"P": 957.25	"F": 1}
{"v": 1	"t": 2347174	"P": 951.75	"F": 1}
{"v": 1	"t": 2347194	"P": 946.25	"F": 1}
{"v": 1	"t": 2347214	"P": 956.25	"F": 1}
{"v": 1	"t": 2347235	"P": 956.75	"F": 1}
{"v": 1	"t": 2347255	"P": 948.0	"F": 1}
{"v": 1	"t": 2347275	"P": 945.75	"F": 1}
{"v": 1	"t": 2347296	"P": 959.75	"F": 1}
{"v": 1	"t": 2347316	"P": 956.25	"F": 1}
{"v": 1	"t": 2347336	"P": 948.25	"F": 1}
{"v": 1	"t": 2347357	"P": 945.0	"F": 1}
{"v": 1	"t": 2347377	"P": 959.75	"F": 1}
{"v": 1	"t": 2347397	"P": 954.75	"F": 1}
{"v": 1	"t": 2347418	"P": 947.75	"F": 1}
{"v": 1	"t": 2347438	"P": 948.25	"F": 1}
{"v": 1	"t": 2347458	"P": 961.25	"F": 1}
{"v": 1	"t": 2347479	"P": 954.0	"F": 1}
{"v": 1	"t": 2347499	"P": 945.0	"F": 1}
{"v": 1	"t": 2347519	"P": 951.0	"F": 1}
{"v": 1	"t": 2347540	"P": 959.5	"F": 1}
{"v": 1	"t": 2347560	"P": 947.75	"F": 1}
{"v": 1	"t": 2347580	"P": 944.25	"F": 1}
{"v": 1	"t": 2347601	"P": 958.5	"F": 1}
{"v": 1	"t": 2347621	"P": 955.75	"F": 1}
{"v": 1	"t": 2347641	"P": 945.5	"F": 1}
{"v": 1	"t": 2347662	"P": 948.25	"F": 1}
{"v": 1	"t": 2347682	"P": 959.5	"F": 1}
{"v": 1	"t": 2347702	"P": 952.5	"F": 1}
{"v": 1	"t": 2347723	"P": 944.5	"F": 1}
{"v": 1	"t": 2347743	"P": 950.0	"F": 1}
{"v": 1	"t": 2347763	"P": 960.75	"F": 1}
{"v": 1	"t": 2347784	"P": 952.0	"F": 1}
{"v": 1	"t": 2347804	"P": 946.25	"F": 1}
{"v": 1	"t": 2347824	"P": 953.75	"F": 1}
{"v": 1	"t": 2347845	"P": 960.75	"F": 1}
{"v": 1	"t": 2347865	"P": 949.75	"F": 1}
{"v": 1	"t": 2347885	"P": 944.5	"F": 1}
{"v": 1	"t": 2347906	"P": 957.5	"F": 1}
{"v": 1	"t": 2347926	"P": 957.5	"F": 1}
{"v": 1	"t": 2347946	"P": 950.25	"F": 1}
{"v": 1	"t": 2347967	"P": 944.5	"F": 1}
{"v": 1	"t": 2347987	"P": 958.25	"F": 1}
{"v": 1	"t": 2348007	"P": 955.5	"F": 1}
{"v": 1	"t": 2348028	"P": 946.0	"F": 1	"C": 46.7	"D": 3275	"sn": 54091930088003	"file": "/data/device_log/data0000.out"	"CO2": 4880.13232421875	"Tp": 26.727699279785156	"H": 22.033161163330078}
{"v": 1	"t": 2348049	"P": 949.5	"F": 1}
{"v": 1	"t": 2348069	"P": 946.0	"F": 1}
{"v": 1	"t": 2348090	"P": 961.0	"F": 1}
{"v": 1	"t": 2348110	"P": 950.75	"F": 1}
{"v": 1	"t": 2348130	"P": 944.5	"F": 1}
{"v": 1	"t": 2348151	"P": 952.0	"F": 1}
{"v": 1	"t": 2348171	"P": 958.5	"F": 1}
{"v": 1	"t": 2348191	"P": 950.75	"F": 1}
{"v": 1	"t": 2348212	"P": 943.5	"F": 1}
{"v": 1	"t": 2348232	"P": 959.75	"F": 1}
{"v": 1	"t": 2348252	"P": 955.75	"F": 1}
{"v": 1	"t": 2348273	"P": 948.0	"F": 1}
{"v": 1	"t": 2348293	"P": 945.0	"F": 1}
{"v": 1	"t": 2348313	"P": 958.75	"F": 1}
{"v": 1	"t": 2348334	"P": 954.25	"F": 1}
{"v": 1	"t": 2348354	"P": 946.5	"F": 1}
{"v": 1	"t": 2348374	"P": 954.25	"F": 1}
{"v": 1	"t": 2348395	"P": 956.25	"F": 1}
{"v": 1	"t": 2348415	"P": 946.25	"F": 1}
{"v": 1	"t": 2348436	"P": 958.0	"F": 1}
{"v": 1	"t": 2348456	"P": 955.25	"F": 1}
{"v": 1	"t": 2348476	"P": 948.25	"F": 1}
{"v": 1	"t": 2348497	"P": 947.0	"F": 1}
{"v": 1	"t": 2348517	"P": 960.5	"F": 1}
{"v": 1	"t": 2348537	"P": 953.5	"F": 1}
{"v": 1	"t": 2348558	"P": 946.75	"F": 1}
{"v": 1	"t": 2348578	"P": 951.5	"F": 1}
{"v": 1	"t": 2348598	"P": 959.25	"F": 1}
{"v": 1	"t": 2348619	"P": 948.0	"F": 1}
{"v": 1	"t": 2348639	"P": 952.5	"F": 1}
{"v": 1	"t": 2348660	"P": 961.0	"F": 1}
{"v": 1	"t": 2348680	"P": 952.0	"F": 1}
{"v": 1	"t": 2348700	"P": 946.75	"F": 1}
{"v": 1	"t": 2348721	"P": 960.25	"F": 1}
{"v": 1	"t": 2348741	"P": 957.75	"F": 1}
{"v": 1	"t": 2348761	"P": 952.0	"F": 1}
{"v": 1	"t": 2348782	"P": 949.75	"F": 1}
{"v": 1	"t": 2348802	"P": 962.75	"F": 1}
{"v": 1	"t": 2348822	"P": 955.75	"F": 1}
{"v": 1	"t": 2348843	"P": 949.0	"F": 1}
{"v": 1	"t": 2348863	"P": 958.75	"F": 1}
{"v": 1	"t": 2348883	"P": 958.75	"F": 1}
{"v": 1	"t": 2348904	"P": 953.25	"F": 1}
{"v": 1	"t": 2348924	"P": 947.5	"F": 1}
{"v": 1	"t": 2348944	"P": 958.0	"F": 1}
{"v": 1	"t": 2348965	"P": 960.0	"F": 1}
{"v": 1	"t": 2348985	"P": 952.75	"F": 1}
{"v": 1	"t": 2349005	"P": 949.5	"F": 1}
{"v": 1	"t": 2349026	"P": 959.75	"F": 1}
{"v": 1	"t": 2349046	"P": 954.75	"F": 1	"C": 46.695	"D": 3275	"sn": 54091930088003	"file": "/data/device_log/data0000.out"}
{"v": 1	"t": 2349067	"P": 945.0	"F": 1}
{"v": 1	"t": 2349087	"P": 954.5	"F": 1}
{"v": 1	"t": 2349107	"P": 958.25	"F": 1}
{"v": 1	"t": 2349128	"P": 948.0	"F": 1}
{"v": 1	"t": 2349148	"P": 946.75	"F": 1}
{"v": 1	"t": 2349168	"P": 960.25	"F": 1}
{"v": 1	"t": 2349188	"P": 956.0	"F": 1}
{"v": 1	"t": 2349209	"P": 948.0	"F": 1}
{"v": 1	"t": 2349229	"P": 947.5	"F": 1}
{"v": 1	"t": 2349249	"P": 961.75	"F": 1}
{"v": 1	"t": 2349270	"P": 954.75	"F": 1}
{"v": 1	"t": 2349290	"P": 945.5	"F": 1}
{"v": 1	"t": 2349310	"P": 949.5	"F": 1}
{"v": 1	"t": 2349331	"P": 961.5	"F": 1}
{"v": 1	"t": 2349351	"P": 954.75	"F": 1}
{"v": 1	"t": 2349371	"P": 946.75	"F": 1}
{"v": 1	"t": 2349392	"P": 949.5	"F": 1}
{"v": 1	"t": 2349412	"P": 960.0	"F": 1}
{"v": 1	"t": 2349432	"P": 951.0	"F": 1}
{"v": 1	"t": 2349453	"P": 944.75	"F": 1}
{"v": 1	"t": 2349473	"P": 956.0	"F": 1}
{"v": 1	"t": 2349493	"P": 958.5	"F": 1}
{"v": 1	"t": 2349514	"P": 949.5	"F": 1}
{"v": 1	"t": 2349534	"P": 945.0	"F": 1}
{"v": 1	"t": 2349554	"P": 961.25	"F": 1}
{"v": 1	"t": 2349575	"P": 953.25	"F": 1}
{"v": 1	"t": 2349595	"P": 946.5	"F": 1}
{"v": 1	"t": 2349615	"P": 947.75	"F": 1}
{"v": 1	"t": 2349636	"P": 960.5	"F": 1}
{"v": 1	"t": 2349656	"P": 953.25	"F": 1}
{"v": 1	"t": 2349676	"P": 946.25	"F": 1}
{"v": 1	"t": 2349697	"P": 950.0	"F": 1}
{"v": 1	"t": 2349717	"P": 960.5	"F": 1}
{"v": 1	"t": 2349737	"P": 951.5	"F": 1}
{"v": 1	"t": 2349758	"P": 944.25	"F": 1}
{"v": 1	"t": 2349778	"P": 951.75	"F": 1}
{"v": 1	"t": 2349798	"P": 960.75	"F": 1}
{"v": 1	"t": 2349819	"P": 952.25	"F": 1}
{"v": 1	"t": 2349839	"P": 944.25	"F": 1}
{"v": 1	"t": 2349859	"P": 956.75	"F": 1}
{"v": 1	"t": 2349880	"P": 958.5	"F": 1}
{"v": 1	"t": 2349900	"P": 948.0	"F": 1}
{"v": 1	"t": 2349920	"P": 943.75	"F": 1}
{"v": 1	"t": 2349941	"P": 957.75	"F": 1}
{"v": 1	"t": 2349961	"P": 956.25	"F": 1}
{"v": 1	"t": 2349981	"P": 949.75	"F": 1}
{"v": 1	"t": 2350002	"P": 944.25	"F": 1}
{"v": 1	"t": 2350022	"P": 959.75	"F": 1}
{"v": 1	"t": 2350042	"P": 956.5	"F": 1}
{"v": 1	"t": 2350063	"P": 948.25	"F": 1	"C": 46.685	"D": 3275	"sn": 54091930088003	"file": "/data/device_log/data0000.out"	"CO2": 4875.57861328125	"Tp": 26.727699279785156	"H": 22.180736541748047}
{"v": 1	"t": 2350084	"P": 949.5	"F": 1}
{"v": 1	"t": 2350104	"P": 949.0	"F": 1}
{"v": 1	"t": 2350126	"P": 952.25	"F": 1}
{"v": 1	"t": 2350146	"P": 955.75	"F": 1}
{"v": 1	"t": 2350166	"P": 947.0	"F": 1}
{"v": 1	"t": 2350187	"P": 949.5	"F": 1}
{"v": 1	"t": 2350207	"P": 961.25	"F": 1}
{"v": 1	"t": 2350227	"P": 952.25	"F": 1}
{"v": 1	"t": 2350248	"P": 945.75	"F": 1}
{"v": 1	"t": 2350268	"P": 953.0	"F": 1}
{"v": 1	"t": 2350288	"P": 958.75	"F": 1}
{"v": 1	"t": 2350309	"P": 951.25	"F": 1}
{"v": 1	"t": 2350329	"P": 944.0	"F": 1}
{"v": 1	"t": 2350349	"P": 957.5	"F": 1}
{"v": 1	"t": 2350370	"P": 957.5	"F": 1}
{"v": 1	"t": 2350390	"P": 947.75	"F": 1}
{"v": 1	"t": 2350410	"P": 943.0	"F": 1}
{"v": 1	"t": 2350431	"P": 960.25	"F": 1}
{"v": 1	"t": 2350451	"P": 954.75	"F": 1}
{"v": 1	"t": 2350471	"P": 947.5	"F": 1}
{"v": 1	"t": 2350492	"P": 948.5	"F": 1}
{"v": 1	"t": 2350512	"P": 960.5	"F": 1}
{"v": 1	"t": 2350532	"P": 954.5	"F": 1}
{"v": 1	"t": 2350553	"P": 945.0	"F": 1}
{"v": 1	"t": 2350573	"P": 950.75	"F": 1}
{"v": 1	"t": 2350593	"P": 960.5	"F": 1}
{"v": 1	"t": 2350614	"P": 953.5	"F": 1}
{"v": 1	"t": 2350634	"P": 947.75	"F": 1}
{"v": 1	"t": 2350655	"P": 962.75	"F": 1}
{"v": 1	"t": 2350675	"P": 952.75	"F": 1}
{"v": 1	"t": 2350696	"P": 951.75	"F": 1}
{"v": 1	"t": 2350716	"P": 960.25	"F": 1}
{"v": 1	"t": 2350736	"P": 955.25	"F": 1}
{"v": 1	"t": 2350757	"P": 946.25	"F": 1}
{"v": 1	"t": 2350777	"P": 958.25	"F": 1}
{"v": 1	"t": 2350797	"P": 959.5	"F": 1}
{"v": 1	"t": 2350817	"P": 952.25	"F": 1}
{"v": 1	"t": 2350838	"P": 945.75	"F": 1}
{"v": 1	"t": 2350858	"P": 959.75	"F": 1}
{"v": 1	"t": 2350878	"P": 958.75	"F": 1}
{"v": 1	"t": 2350899	"P": 950.0	"F": 1}
{"v": 1	"t": 2350919	"P": 948.25	"F": 1}
{"v": 1	"t": 2350939	"P": 961.25	"F": 1}
{"v": 1	"t": 2350960	"P": 958.25	"F": 1}
{"v": 1	"t": 2350980	"P": 946.25	"F": 1}
{"v": 1	"t": 2351000	"P": 949.5	"F": 1}
{"v": 1	"t": 2351021	"P": 963.25	"F": 1}
{"v": 1	"t": 2351041	"P": 955.0	"F": 1}
{"v": 1	"t": 2351061	"P": 944.25	"F": 1}
{"v": 1	"t": 2351082	"P": 949.75	"F": 1	"C": 46.71	"D": 3275	"sn": 54091930088003	"file": "/data/device_log/data0000.out"}
{"v": 1	"t": 2351102	"P": 957.5	"F": 1}
{"v": 1	"t": 2351123	"P": 946.25	"F": 1}
{"v": 1	"t": 2351143	"P": 948.75	"F": 1}
{"v": 1	"t": 2351163	"P": 958.5	"F": 1}
{"v": 1	"t": 2351184	"P": 953.25	"F": 1}
{"v": 1	"t": 2351204	"P": 941.75	"F": 1}
{"v": 1	"t": 2351224	"P": 954.0	"F": 1}
{"v": 1	"t": 2351245	"P": 949.0	"F": 1}
{"v": 1	"t": 2351265	"P": 942.5	"F": 1}
{"v": 1	"t": 2351286	"P": 957.25	"F": 1}
{"v": 1	"t": 2351306	"P": 961.5	"F": -1}
{"v": 1	"t": 2351326	"P": 985.25	"F": 5}
{"v": 1	"t": 2351347	"P": 947.0	"F": 0}
{"v": 1	"t": 2351367	"P": 954.75	"F": 0}
{"v": 1	"t": 2351387	"P": 956.75	"F": 1}
{"v": 1	"t": 2351408	"P": 947.0	"F": 1}
{"v": 1	"t": 2351428	"P": 951.5	"F": 1}
{"v": 1	"t": 2351448	"P": 960.25	"F": 1}
{"v": 1	"t": 2351469	"P": 950.5	"F": 1}
{"v": 1	"t": 2351489	"P": 942.0	"F": 1}
{"v": 1	"t": 2351509	"P": 949.0	"F": 1}
{"v": 1	"t": 2351530	"P": 958.0	"F": 1}
{"v": 1	"t": 2351550	"P": 949.0	"F": 1}
{"v": 1	"t": 2351570	"P": 943.0	"F": 1}
{"v": 1	"t": 2351591	"P": 954.0	"F": 1}
{"v": 1	"t": 2351611	"P": 955.25	"F": 1}
{"v": 1	"t": 2351631	"P": 946.75	"F": 1}
{"v": 1	"t": 2351652	"P": 945.25	"F": 1}
{"v": 1	"t": 2351672	"P": 958.5	"F": 1}
{"v": 1	"t": 2351692	"P": 953.25	"F": 1}
{"v": 1	"t": 2351713	"P": 945.25	"F": 1}
{"v": 1	"t": 2351733	"P": 949.0	"F": 1}
{"v": 1	"t": 2351753	"P": 961.0	"F": 1}
{"v": 1	"t": 2351774	"P": 951.25	"F": 1}
{"v": 1	"t": 2351794	"P": 948.25	"F": 1}
{"v": 1	"t": 2351815	"P": 961.0	"F": 1}
{"v": 1	"t": 2351835	"P": 948.75	"F": 1}
{"v": 1	"t": 2351855	"P": 944.0	"F": 1}
{"v": 1	"t": 2351876	"P": 959.0	"F": 1}
{"v": 1	"t": 2351896	"P": 954.75	"F": 1}
{"v": 1	"t": 2351916	"P": 948.0	"F": 1}
{"v": 1	"t": 2351937	"P": 950.75	"F": 1}
{"v": 1	"t": 2351957	"P": 961.0	"F": 1}
{"v": 1	"t": 2351977	"P": 949.25	"F": 1}
{"v": 1	"t": 2351998	"P": 944.25	"F": 1}
{"v": 1	"t": 2352018	"P": 958.25	"F": 1}
{"v": 1	"t": 2352038	"P": 956.75	"F": 1}
{"v": 1	"t": 2352059	"P": 947.5	"F": 1}
{"v": 1	"t": 2352079	"P": 945.75	"F": 1}
{"v": 1	"t": 2352099	"P": 959.5	"F": 1	"C": 46.715	"D": 3275	"sn": 54091930088003	"file": "/data/device_log/data0000.out"	"CO2": 4868.64404296875	"Tp": 26.698326110839844	"H": 22.180675506591797}
{"v": 1	"t": 2352126	"P": 953.75	"F": 1}
{"v": 1	"t": 2352146	"P": 956.25	"F": 1}
{"v": 1	"t": 2352166	"P": 948.75	"F": 1}
{"v": 1	"t": 2352187	"P": 947.25	"F": 1}
{"v": 1	"t": 2352207	"P": 960.0	"F": 1}
{"v": 1	"t": 2352227	"P": 953.25	"F": 1}
{"v": 1	"t": 2352248	"P": 946.5	"F": 1}
{"v": 1	"t": 2352268	"P": 951.25	"F": 1}
{"v": 1	"t": 2352288	"P": 959.0	"F": 1}
{"v": 1	"t": 2352309	"P": 951.25	"F": 1}
{"v": 1	"t": 2352329	"P": 946.25	"F": 1}
{"v": 1	"t": 2352350	"P": 957.0	"F": 1}
{"v": 1	"t": 2352370	"P": 951.75	"F": 1}
{"v": 1	"t": 2352390	"P": 947.0	"F": 1}
{"v": 1	"t": 2352411	"P": 957.75	"F": 1}
{"v": 1	"t": 2352432	"P": 946.5	"F": 1}
{"v": 1	"t": 2352452	"P": 957.75	"F": 1}
{"v": 1	"t": 2352473	"P": 951.5	"F": 1}
{"v": 1	"t": 2352493	"P": 950.75	"F": 1}
{"v": 1	"t": 2352513	"P": 957.75	"F": 1}
{"v": 1	"t": 2352534	"P": 948.75	"F": 1}
{"v": 1	"t": 2352554	"P": 954.25	"F": 1}
{"v": 1	"t": 2352575	"P": 959.0	"F": 1}
{"v": 1	"t": 2352595	"P": 952.0	"F": 1}
{"v": 1	"t": 2352615	"P": 947.75	"F": 1}
{"v": 1	"t": 2352636	"P": 961.25	"F": 1}
{"v": 1	"t": 2352656	"P": 960.0	"F": 1}
{"v": 1	"t": 2352676	"P": 950.0	"F": 1}
{"v": 1	"t": 2352697	"P": 947.25	"F": 1}
{"v": 1	"t": 2352717	"P": 960.5	"F": 1}
{"v": 1	"t": 2352737	"P": 955.0	"F": 1}
{"v": 1	"t": 2352758	"P": 950.0	"F": 1}
{"v": 1	"t": 2352778	"P": 953.25	"F": 1}
{"v": 1	"t": 2352798	"P": 962.75	"F": 1}
{"v": 1	"t": 2352819	"P": 954.5	"F": 1}
{"v": 1	"t": 2352839	"P": 947.0	"F": 1}
{"v": 1	"t": 2352859	"P": 954.25	"F": 1}
{"v": 1	"t": 2352880	"P": 960.0	"F": 1}
{"v": 1	"t": 2352900	"P": 951.5	"F": 1}
{"v": 1	"t": 2352920	"P": 944.25	"F": 1}
{"v": 1	"t": 2352941	"P": 957.0	"F": 1}
{"v": 1	"t": 2352961	"P": 955.0	"F": 1}
{"v": 1	"t": 2352981	"P": 946.75	"F": 1}
{"v": 1	"t": 2353002	"P": 946.5	"F": 1}
{"v": 1	"t": 2353022	"P": 960.5	"F": 1}
{"v": 1	"t": 2353042	"P": 953.0	"F": 1}
{"v": 1	"t": 2353063	"P": 945.5	"F": 1}
{"v": 1	"t": 2353083	"P": 958.5	"F": 1}
{"v": 1	"t": 2353104	"P": 951.25	"F": 1}
{"v": 1	"t": 2353124	"P": 943.5	"F": 1	"C": 46.715	"D": 3275	"sn": 54091930088003	"file": "/data/device_log/data0000.out"}
{"v": 1	"t": 2353144	"P": 958.75	"F": 1}
{"v": 1	"t": 2353165	"P": 953.5	"F": 1}
{"v": 1	"t": 2353185	"P": 944.25	"F": 1}
{"v": 1	"t": 2353206	"P": 957.25	"F": 1}
{"v": 1	"t": 2353226	"P": 956.75	"F": 1}
{"v": 1	"t": 2353246	"P": 948.25	"F": 1}
{"v": 1	"t": 2353267	"P": 945.75	"F": 1}
{"v": 1	"t": 2353287	"P": 961.0	"F": 1}
{"v": 1	"t": 2353307	"P": 954.25	"F": 1}
{"v": 1	"t": 2353328	"P": 947.0	"F": 1}
{"v": 1	"t": 2353348	"P": 948.25	"F": 1}
{"v": 1	"t": 2353368	"P": 961.5	"F": 1}
{"v": 1	"t": 2353389	"P": 953.0	"F": 1}
{"v": 1	"t": 2353409	"P": 944.5	"F": 1}
{"v": 1	"t": 2353429	"P": 953.75	"F": 1}
{"v": 1	"t": 2353450	"P": 960.5	"F": 1}
{"v": 1	"t": 2353470	"P": 948.75	"F": 1}
{"v": 1	"t": 2353490	"P": 944.75	"F": 1}
{"v": 1	"t": 2353511	"P": 958.75	"F": 1}
{"v": 1	"t": 2353531	"P": 955.75	"F": 1}
{"v": 1	"t": 2353551	"P": 948.75	"F": 1}
{"v": 1	"t": 2353572	"P": 945.75	"F": 1}
{"v": 1	"t": 2353592	"P": 958.75	"F": 1}
{"v": 1	"t": 2353612	"P": 954.75	"F": 1}
{"v": 1	"t": 2353633	"P": 945.25	"F": 1}
{"v": 1	"t": 2353653	"P": 959.25	"F": 1}
{"v": 1	"t": 2353674	"P": 951.75	"F": 1}
{"v": 1	"t": 2353694	"P": 945.25	"F": 1}
{"v": 1	"t": 2353714	"P": 959.0	"F": 1}
{"v": 1	"t": 2353735	"P": 954.5	"F": 1}
{"v": 1	"t": 2353755	"P": 947.75	"F": 1}
{"v": 1	"t": 2353775	"P": 945.0	"F": 1}
{"v": 1	"t": 2353796	"P": 961.0	"F": 1}
{"v": 1	"t": 2353816	"P": 954.0	"F": 1}
{"v": 1	"t": 2353836	"P": 945.75	"F": 1}
{"v": 1	"t": 2353857	"P": 947.75	"F": 1}
{"v": 1	"t": 2353877	"P": 960.0	"F": 1}
{"v": 1	"t": 2353897	"P": 953.5	"F": 1}
{"v": 1	"t": 2353918	"P": 945.5	"F": 1}
{"v": 1	"t": 2353938	"P": 949.5	"F": 1}
{"v": 1	"t": 2353958	"P": 960.25	"F": 1}
{"v": 1	"t": 2353979	"P": 952.25	"F": 1}
{"v": 1	"t": 2353999	"P": 945.0	"F": 1}
{"v": 1	"t": 2354019	"P": 956.75	"F": 1}
{"v": 1	"t": 2354040	"P": 955.25	"F": 1}
{"v": 1	"t": 2354060	"P": 947.5	"F": 1}
{"v": 1	"t": 2354080	"P": 945.5	"F": 1}
{"v": 1	"t": 2354101	"P": 960.25	"F": 1}
{"v": 1	"t": 2354121	"P": 954.0	"F": 1}
{"v": 1	"t": 2354141	"P": 947.75	"F": 1	"C": 46.665	"D": 3275	"sn": 54091930088003	"file": "/data/device_log/data0000.out"	"CO2": 4867.72216796875	"Tp": 26.727699279785156	"H": 22.180681228637695}
{"v": 1	"t": 2354162	"P": 953.5	"F": 1}
{"v": 1	"t": 2354182	"P": 955.75	"F": 1}
{"v": 1	"t": 2354203	"P": 946.25	"F": 1}
{"v": 1	"t": 2354223	"P": 955.75	"F": 1}
{"v": 1	"t": 2354243	"P": 958.0	"F": 1}
{"v": 1	"t": 2354264	"P": 949.5	"F": 1}
{"v": 1	"t": 2354284	"P": 945.25	"F": 1}
{"v": 1	"t": 2354304	"P": 960.0	"F": 1}
{"v": 1	"t": 2354325	"P": 955.25	"F": 1}
{"v": 1	"t": 2354345	"P": 945.25	"F": 1}
{"v": 1	"t": 2354365	"P": 949.5	"F": 1}
{"v": 1	"t": 2354386	"P": 959.75	"F": 1}
{"v": 1	"t": 2354406	"P": 951.75	"F": 1}
{"v": 1	"t": 2354426	"P": 944.5	"F": 1}
{"v": 1	"t": 2354447	"P": 951.25	"F": 1}
{"v": 1	"t": 2354467	"P": 958.75	"F": 1}
{"v": 1	"t": 2354487	"P": 953.75	"F": 1}
{"v": 1	"t": 2354508	"P": 948.25	"F": 1}
{"v": 1	"t": 2354528	"P": 955.0	"F": 1}
{"v": 1	"t": 2354548	"P": 960.5	"F": 1}
{"v": 1	"t": 2354569	"P": 951.0	"F": 1}
{"v": 1	"t": 2354589	"P": 947.75	"F": 1}
{"v": 1	"t": 2354609	"P": 958.5	"F": 1}
{"v": 1	"t": 2354630	"P": 959.0	"F": 1}
{"v": 1	"t": 2354650	"P": 952.25	"F": 1}
{"v": 1	"t": 2354670	"P": 950.5	"F": 1}
{"v": 1	"t": 2354691	"P": 961.5	"F": 1}
{"v": 1	"t": 2354711	"P": 958.25	"F": 1}
{"v": 1	"t": 2354731	"P": 948.0	"F": 1}
{"v": 1	"t": 2354752	"P": 957.5	"F": 1}
{"v": 1	"t": 2354772	"P": 956.25	"F": 1}
{"v": 1	"t": 2354793	"P": 946.5	"F": 1}
{"v": 1	"t": 2354813	"P": 954.25	"F": 1}
{"v": 1	"t": 2354833	"P": 962.0	"F": 1}
{"v": 1	"t": 2354854	"P": 953.25	"F": 1}
{"v": 1	"t": 2354874	"P": 945.25	"F": 1}
{"v": 1	"t": 2354894	"P": 953.5	"F": 1}
{"v": 1	"t": 2354915	"P": 958.0	"F": 1}
{"v": 1	"t": 2354935	"P": 949.75	"F": 1}
{"v": 1	"t": 2354955	"P": 945.0	"F": 1}
{"v": 1	"t": 2354976	"P": 958.25	"F": 1}
{"v": 1	"t": 2354996	"P": 952.25	"F": 1}
{"v": 1	"t": 2355016	"P": 945.75	"F": 1}
{"v": 1	"t": 2355037	"P": 952.25	"F": 1}
{"v": 1	"t": 2355057	"P": 959.0	"F": 1}
{"v": 1	"t": 2355077	"P": 949.25	"F": 1}
{"v": 1	"t": 2355098	"P": 942.75	"F": 1}
{"v": 1	"t": 2355118	"P": 956.5	"F": 1}
{"v": 1	"t": 2355138	"P": 958.25	"F": 1}
{"v": 1	"t": 2355159	"P": 948.25	"F": 1	"C": 46.72	"D": 3274	"sn": 54091930088003	"file": "/data/device_log/data0000.out"	"CO2": 4866.2060546875	"Tp": 26.71167755126953	"H": 22.180681228637695}
{"v": 1	"t": 2355180	"P": 949.75	"F": 1}
{"v": 1	"t": 2355200	"P": 946.5	"F": 1}
{"v": 1	"t": 2355221	"P": 958.75	"F": 1}
{"v": 1	"t": 2355241	"P": 950.5	"F": 1}
{"v": 1	"t": 2355261	"P": 942.75	"F": 1}
{"v": 1	"t": 2355282	"P": 956.25	"F": 1}
{"v": 1	"t": 2355302	"P": 953.75	"F": 1}
{"v": 1	"t": 2355323	"P": 944.25	"F": 1}
{"v": 1	"t": 2355343	"P": 959.0	"F": 1}
{"v": 1	"t": 2355364	"P": 954.75	"F": 1}
{"v": 1	"t": 2355384	"P": 946.0	"F": 1}
{"v": 1	"t": 2355404	"P": 950.25	"F": 1}
{"v": 1	"t": 2355425	"P": 962.0	"F": 1}
{"v": 1	"t": 2355445	"P": 951.25	"F": 1}
{"v": 1	"t": 2355465	"P": 945.5	"F": 1}
{"v": 1	"t": 2355486	"P": 954.25	"F": 1}
{"v": 1	"t": 2355506	"P": 959.5	"F": 1}
{"v": 1	"t": 2355526	"P": 950.25	"F": 1}
{"v": 1	"t": 2355547	"P": 943.0	"F": 1}
{"v": 1	"t": 2355567	"P": 955.5	"F": 1}
{"v": 1	"t": 2355587	"P": 958.0	"F": 1}
{"v": 1	"t": 2355608	"P": 949.75	"F": 1}
{"v": 1	"t": 2355628	"P": 944.25	"F": 1}
{"v": 1	"t": 2355648	"P": 956.25	"F": 1}
{"v": 1	"t": 2355668	"P": 957.25	"F": 1}
{"v": 1	"t": 2355689	"P": 946.5	"F": 1}
{"v": 1	"t": 2355709	"P": 946.0	"F": 1}
{"v": 1	"t": 2355729	"P": 960.75	"F": 1}
{"v": 1	"t": 2355750	"P": 953.5	"F": 1}
{"v": 1	"t": 2355770	"P": 946.0	"F": 1}
{"v": 1	"t": 2355791	"P": 948.5	"F": 1}
{"v": 1	"t": 2355811	"P": 960.0	"F": 1}
{"v": 1	"t": 2355831	"P": 951.5	"F": 1}
{"v": 1	"t": 2355852	"P": 949.25	"F": 1}
{"v": 1	"t": 2355872	"P": 959.5	"F": 1}
{"v": 1	"t": 2355893	"P": 949.25	"F": 1}
{"v": 1	"t": 2355913	"P": 955.5	"F": 1}
{"v": 1	"t": 2355934	"P": 952.0	"F": 1}
{"v": 1	"t": 2355954	"P": 946.75	"F": 1}
{"v": 1	"t": 2355975	"P": 958.0	"F": 1}
{"v": 1	"t": 2355995	"P": 947.5	"F": 1}
{"v": 1	"t": 2356015	"P": 950.0	"F": 1}
{"v": 1	"t": 2356036	"P": 961.25	"F": 1}
{"v": 1	"t": 2356056	"P": 953.25	"F": 1}
{"v": 1	"t": 2356076	"P": 943.5	"F": 1}
{"v": 1	"t": 2356097	"P": 951.75	"F": 1}
{"v": 1	"t": 2356117	"P": 960.5	"F": 1}
{"v": 1	"t": 2356137	"P": 952.5	"F": 1}
{"v": 1	"t": 2356158	"P": 944.25	"F": 1}
{"v": 1	"t": 2356178	"P": 955.0	"F": 1	"C": 46.7	"D": 3274	"sn": 54091930088003	"file": "/data/device_log/data0000.out"}
{"v": 1	"t": 2356199	"P": 959.0	"F": 1}
{"v": 1	"t": 2356219	"P": 947.0	"F": 1}
{"v": 1	"t": 2356239	"P": 951.0	"F": 1}
{"v": 1	"t": 2356260	"P": 958.5	"F": 1}
{"v": 1	"t": 2356280	"P": 949.75	"F": 1}
{"v": 1	"t": 2356300	"P": 945.25	"F": 1}
{"v": 1	"t": 2356321	"P": 958.75	"F": 1}
{"v": 1	"t": 2356341	"P": 955.75	"F": 1}
{"v": 1	"t": 2356361	"P": 947.5	"F": 1}
{"v": 1	"t": 2356382	"P": 947.75	"F": 1}
{"v": 1	"t": 2356402	"P": 960.5	"F": 1}
{"v": 1	"t": 2356422	"P": 954.25	"F": 1}
{"v": 1	"t": 2356443	"P": 947.5	"F": 1}
{"v": 1	"t": 2356463	"P": 954.5	"F": 1}
{"v": 1	"t": 2356483	"P": 961.75	"F": 1}
{"v": 1	"t": 2356504	"P": 951.5	"F": 1}
{"v": 1	"t": 2356524	"P": 951.5	"F": 1}
{"v": 1	"t": 2356545	"P": 960.5	"F": 1}
{"v": 1	"t": 2356565	"P": 950.0	"F": 1}
{"v": 1	"t": 2356585	"P": 947.0	"F": 1}
{"v": 1	"t": 2356606	"P": 962.5	"F": 1}
{"v": 1	"t": 2356626	"P": 952.25	"F": 1}
{"v": 1	"t": 2356647	"P": 947.5	"F": 1}
{"v": 1	"t": 2356667	"P": 960.5	"F": 1}
{"v": 1	"t": 2356687	"P": 957.0	"F": 1}
{"v": 1	"t": 2356708	"P": 948.75	"F": 1}
{"v": 1	"t": 2356728	"P": 953.25	"F": 1}
{"v": 1	"t": 2356748	"P": 958.75	"F": 1}
{"v": 1	"t": 2356769	"P": 951.5	"F": 1}
{"v": 1	"t": 2356789	"P": 948.75	"F": 1}
{"v": 1	"t": 2356810	"P": 959.0	"F": 1}
{"v": 1	"t": 2356830	"P": 954.25	"F": 1}
{"v": 1	"t": 2356850	"P": 946.5	"F": 1}
{"v": 1	"t": 2356871	"P": 956.0	"F": 1}
{"v": 1	"t": 2356891	"P": 957.0	"F": 1}
{"v": 1	"t": 2356911	"P": 946.25	"F": 1}
{"v": 1	"t": 2356932	"P": 948.75	"F": 1}
{"v": 1	"t": 2356952	"P": 960.25	"F": 1}
{"v": 1	"t": 2356972	"P": 951.5	"F": 1}
{"v": 1	"t": 2356993	"P": 947.5	"F": 1}
{"v": 1	"t": 2357013	"P": 959.25	"F": 1}
{"v": 1	"t": 2357034	"P": 954.25	"F": 1}
{"v": 1	"t": 2357054	"P": 945.25	"F": 1}
{"v": 1	"t": 2357074	"P": 956.5	"F": 1}
{"v": 1	"t": 2357095	"P": 956.75	"F": 1}
{"v": 1	"t": 2357115	"P": 946.25	"F": 1}
{"v": 1	"t": 2357136	"P": 955.0	"F": 1}
{"v": 1	"t": 2357156	"P": 956.75	"F": 1}
{"v": 1	"t": 2357176	"P": 946.5	"F": 1}
{"v": 1	"t": 2357197	"P": 951.25	"F": 1	"C": 46.725	"D": 3274	"sn": 54091930088003	"file": "/data/device_log/data0000.out"	"CO2": 4864.0703125	"Tp": 26.727699279785156	"H": 22.033161163330078}
{"v": 1	"t": 2357218	"P": 948.0	"F": 1}
{"v": 1	"t": 2357238	"P": 960.0	"F": 1}
{"v": 1	"t": 2357259	"P": 950.25	"F": 1}
{"v": 1	"t": 2357279	"P": 947.0	"F": 1}
{"v": 1	"t": 2357300	"P": 959.0	"F": 1}
{"v": 1	"t": 2357320	"P": 953.5	"F": 1}
{"v": 1	"t": 2357340	"P": 944.5	"F": 1}
{"v": 1	"t": 2357361	"P": 953.75	"F": 1}
{"v": 1	"t": 2357381	"P": 957.0	"F": 1}
{"v": 1	"t": 2357401	"P": 946.25	"F": 1}
{"v": 1	"t": 2357422	"P": 950.25	"F": 1}
{"v": 1	"t": 2357442	"P": 959.0	"F": 1}
{"v": 1	"t": 2357463	"P": 950.75	"F": 1}
{"v": 1	"t": 2357483	"P": 945.25	"F": 1}
{"v": 1	"t": 2357503	"P": 959.25	"F": 1}
{"v": 1	"t": 2357524	"P": 954.25	"F": 1}
{"v": 1	"t": 2357544	"P": 944.0	"F": 1}
{"v": 1	"t": 2357564	"P": 954.0	"F": 1}
{"v": 1	"t": 2357585	"P": 955.0	"F": 1}
{"v": 1	"t": 2357605	"P": 946.75	"F": 1}
{"v": 1	"t": 2357626	"P": 949.25	"F": 1}
{"v": 1	"t": 2357646	"P": 960.5	"F": 1}
{"v": 1	"t": 2357666	"P": 950.0	"F": 1}
{"v": 1	"t": 2357687	"P": 946.25	"F": 1}
{"v": 1	"t": 2357707	"P": 959.0	"F": 1}
{"v": 1	"t": 2357727	"P": 952.25	"F": 1}
{"v": 1	"t": 2357748	"P": 945.25	"F": 1}
{"v": 1	"t": 2357768	"P": 958.5	"F": 1}
{"v": 1	"t": 2357789	"P": 954.0	"F": 1}
{"v": 1	"t": 2357809	"P": 945.5	"F": 1}
{"v": 1	"t": 2357829	"P": 955.75	"F": 1}
{"v": 1	"t": 2357850	"P": 955.75	"F": 1}
{"v": 1	"t": 2357870	"P": 947.0	"F": 1}
{"v": 1	"t": 2357891	"P": 951.75	"F": 1}
{"v": 1	"t": 2357911	"P": 959.0	"F": 1}
{"v": 1	"t": 2357931	"P": 948.75	"F": 1}
{"v": 1	"t": 2357952	"P": 946.0	"F": 1}
{"v": 1	"t": 2357972	"P": 961.5	"F": 1}
{"v": 1	"t": 2357992	"P": 952.0	"F": 1}
{"v": 1	"t": 2358013	"P": 943.75	"F": 1}
{"v": 1	"t": 2358033	"P": 957.25	"F": 1}
{"v": 1	"t": 2358054	"P": 955.0	"F": 1}
{"v": 1	"t": 2358074	"P": 946.75	"F": 1}
{"v": 1	"t": 2358094	"P": 952.0	"F": 1}
{"v": 1	"t": 2358115	"P": 958.5	"F": 1}
{"v": 1	"t": 2358135	"P": 949.5	"F": 1}
{"v": 1	"t": 2358155	"P": 944.75	"F": 1}
{"v": 1	"t": 2358176	"P": 959.25	"F": 1}
{"v": 1	"t": 2358196	"P": 953.25	"F": 1}
{"v": 1	"t": 2358217	"P": 945.0	"F": 1	"C": 46.67	"D": 3274	"sn": 54091930088003	"file": "/data/device_log/data0000.out"}
{"v": 1	"t": 2358237	"P": 957.5	"F": 1}
{"v": 1	"t": 2358257	"P": 955.25	"F": 1}
{"v": 1	"t": 2358278	"P": 946.0	"F": 1}
{"v": 1	"t": 2358298	"P": 955.0	"F": 1}
{"v": 1	"t": 2358319	"P": 957.5	"F": 1}
{"v": 1	"t": 2358339	"P": 947.25	"F": 1}
{"v": 1	"t": 2358359	"P": 951.5	"F": 1}
{"v": 1	"t": 2358380	"P": 960.0	"F": 1}
{"v": 1	"t": 2358400	"P": 950.25	"F": 1}
{"v": 1	"t": 2358420	"P": 948.25	"F": 1}
{"v": 1	"t": 2358441	"P": 961.75	"F": 1}
{"v": 1	"t": 2358461	"P": 956.0	"F": 1}
{"v": 1	"t": 2358482	"P": 948.5	"F": 1}
{"v": 1	"t": 2358502	"P": 960.0	"F": 1}
{"v": 1	"t": 2358522	"P": 957.0	"F": 1}
{"v": 1	"t": 2358543	"P": 949.25	"F": 1}
{"v": 1	"t": 2358563	"P": 956.0	"F": 1}
{"v": 1	"t": 2358583	"P": 961.5	"F": 1}
{"v": 1	"t": 2358604	"P": 950.5	"F": 1}
{"v": 1	"t": 2358624	"P": 949.25	"F": 1}
{"v": 1	"t": 2358645	"P": 961.25	"F": 1}
{"v": 1	"t": 2358665	"P": 954.0	"F": 1}
{"v": 1	"t": 2358685	"P": 948.0	"F": 1}
{"v": 1	"t": 2358706	"P": 960.25	"F": 1}
{"v": 1	"t": 2358726	"P": 957.5	"F": 1}
{"v": 1	"t": 2358746	"P": 947.25	"F": 1}
{"v": 1	"t": 2358767	"P": 948.75	"F": 1}
{"v": 1	"t": 2358787	"P": 959.5	"F": 1}
{"v": 1	"t": 2358808	"P": 949.0	"F": 1}
{"v": 1	"t": 2358828	"P": 947.0	"F": 1}
{"v": 1	"t": 2358848	"P": 959.75	"F": 1}
{"v": 1	"t": 2358869	"P": 955.75	"F": 1}
{"v": 1	"t": 2358889	"P": 944.0	"F": 1}
{"v": 1	"t": 2358909	"P": 960.25	"F": 1}
{"v": 1	"t": 2358930	"P": 956.75	"F": 1}
{"v": 1	"t": 2358950	"P": 949.0	"F": 1}
{"v": 1	"t": 2358971	"P": 949.75	"F": 1}
{"v": 1	"t": 2358991	"P": 959.75	"F": 1}
{"v": 1	"t": 2359020	"P": 948.0	"F": 1}
{"v": 1	"t": 2359041	"P": 958.5	"F": 1}
{"v": 1	"t": 2359061	"P": 945.0	"F": 1}
{"v": 1	"t": 2359082	"P": 949.5	"F": 1}
{"v": 1	"t": 2359102	"P": 959.5	"F": 1}
{"v": 1	"t": 2359122	"P": 952.25	"F": 1}
{"v": 1	"t": 2359143	"P": 944.25	"F": 1}
{"v": 1	"t": 2359163	"P": 952.0	"F": 1}
{"v": 1	"t": 2359183	"P": 960.75	"F": 1}
{"v": 1	"t": 2359204	"P": 949.0	"F": 1}
{"v": 1	"t": 2359224	"P": 943.0	"F": 1}
{"v": 1	"t": 2359244	"P": 957.0	"F": 1	"C": 46.685	"D": 3274	"sn": 54091930088003	"file": "/data/device_log/data0000.out"	"CO2": 4860.97998046875	"Tp": 26.727699279785156	"H": 22.033161163330078}
{"v": 1	"t": 2359266	"P": 953.0	"F": 1}
{"v": 1	"t": 2359286	"P": 956.25	"F": 1}
{"v": 1	"t": 2359308	"P": 957.25	"F": 1}
{"v": 1	"t": 2359328	"P": 955.25	"F": 1}
{"v": 1	"t": 2359349	"P": 947.25	"F": 1}
{"v": 1	"t": 2359369	"P": 944.75	"F": 1}
{"v": 1	"t": 2359390	"P": 959.5	"F": 1}
{"v": 1	"t": 2359411	"P": 954.5	"F": 1}
{"v": 1	"t": 2359430	"P": 945.25	"F": 1}
{"v": 1	"t": 2359451	"P": 949.75	"F": 1}
{"v": 1	"t": 2359471	"P": 959.0	"F": 1}
{"v": 1	"t": 2359491	"P": 950.0	"F": 1}
{"v": 1	"t": 2359512	"P": 945.25	"F": 1}
{"v": 1	"t": 2359532	"P": 954.5	"F": 1}
{"v": 1	"t": 2359552	"P": 957.75	"F": 1}
{"v": 1	"t": 2359573	"P": 946.0	"F": 1}
{"v": 1	"t": 2359593	"P": 953.25	"F": 1}
{"v": 1	"t": 2359614	"P": 954.25	"F": 1}
{"v": 1	"t": 2359634	"P": 945.25	"F": 1}
{"v": 1	"t": 2359654	"P": 949.25	"F": 1}
{"v": 1	"t": 2359675	"P": 960.5	"F": 1}
{"v": 1	"t": 2359695	"P": 952.25	"F": 1}
{"v": 1	"t": 2359715	"P": 945.0	"F": 1}
{"v": 1	"t": 2359736	"P": 951.5	"F": 1}
{"v": 1	"t": 2359756	"P": 958.25	"F": 1}
{"v": 1	"t": 2359776	"P": 949.75	"F": 1}
{"v": 1	"t": 2359797	"P": 945.0	"F": 1}
{"v": 1	"t": 2359817	"P": 954.75	"F": 1}
{"v": 1	"t": 2359837	"P": 957.75	"F": 1}
{"v": 1	"t": 2359857	"P": 950.25	"F": 1}
{"v": 1	"t": 2359878	"P": 945.0	"F": 1}
{"v": 1	"t": 2359898	"P": 956.75	"F": 1}
{"v": 1	"t": 2359918	"P": 957.25	"F": 1}
{"v": 1	"t": 2359939	"P": 947.0	"F": 1}
{"v": 1	"t": 2359959	"P": 945.25	"F": 1}
{"v": 1	"t": 2359979	"P": 960.0	"F": 1}
{"v": 1	"t": 2360000	"P": 954.25	"F": 1}
{"v": 1	"t": 2360020	"P": 946.25	"F": 1}
{"v": 1	"t": 2360041	"P": 950.5	"F": 1}
{"v": 1	"t": 2360061	"P": 959.0	"F": 1}
{"v": 1	"t": 2360081	"P": 951.75	"F": 1}
{"v": 1	"t": 2360102	"P": 946.0	"F": 1}
{"v": 1	"t": 2360122	"P": 958.75	"F": 1}
{"v": 1	"t": 2360142	"P": 951.0	"F": 1}
{"v": 1	"t": 2360163	"P": 945.5	"F": 1}
{"v": 1	"t": 2360183	"P": 960.75	"F": 1}
{"v": 1	"t": 2360204	"P": 955.0	"F": 1}
{"v": 1	"t": 2360224	"P": 946.25	"F": 1}
{"v": 1	"t": 2360244	"P": 947.5	"F": 1}
{"v": 1	"t": 2360265	"P": 961.75	"F": 1	"C": 46.705	"D": 3274	"sn": 54091930088003	"file": "/data/device_log/data0000.out"}
{"v": 1	"t": 2360285	"P": 950.5	"F": 1}
{"v": 1	"t": 2360305	"P": 947.0	"F": 1}
{"v": 1	"t": 2360328	"P": 950.25	"F": 1}
{"v": 1	"t": 2360348	"P": 947.75	"F": 1}
{"v": 1	"t": 2360368	"P": 960.75	"F": 1}
{"v": 1	"t": 2360389	"P": 957.75	"F": 1}
{"v": 1	"t": 2360409	"P": 947.25	"F": 1}
{"v": 1	"t": 2360429	"P": 948.0	"F": 1}
{"v": 1	"t": 2360450	"P": 959.75	"F": 1}
{"v": 1	"t": 2360470	"P": 955.75	"F": 1}
{"v": 1	"t": 2360490	"P": 948.5	"F": 1}
{"v": 1	"t": 2360511	"P": 952.75	"F": 1}
{"v": 1	"t": 2360531	"P": 962.25	"F": 1}
{"v": 1	"t": 2360551	"P": 953.5	"F": 1}
{"v": 1	"t": 2360572	"P": 947.75	"F": 1}
{"v": 1	"t": 2360592	"P": 957.5	"F": 1}
{"v": 1	"t": 2360612	"P": 958.0	"F": 1}
{"v": 1	"t": 2360633	"P": 948.75	"F": 1}
{"v": 1	"t": 2360653	"P": 950.0	"F": 1}
{"v": 1	"t": 2360673	"P": 960.25	"F": 1}
{"v": 1	"t": 2360694	"P": 947.0	"F": 1}
{"v": 1	"t": 2360714	"P": 950.25	"F": 1}
{"v": 1	"t": 2360735	"P": 959.0	"F": 1}
{"v": 1	"t": 2360755	"P": 950.5	"F": 1}
{"v": 1	"t": 2360775	"P": 944.25	"F": 1}
{"v": 1	"t": 2360796	"P": 957.5	"F": 1}
{"v": 1	"t": 2360816	"P": 956.5	"F": 1}
{"v": 1	"t": 2360836	"P": 947.25	"F": 1}
{"v": 1	"t": 2360857	"P": 946.0	"F": 1}
{"v": 1	"t": 2360877	"P": 960.25	"F": 1}
{"v": 1	"t": 2360897	"P": 955.0	"F": 1}
{"v": 1	"t": 2360918	"P": 947.25	"F": 1}
{"v": 1	"t": 2360938	"P": 948.5	"F": 1}
{"v": 1	"t": 2360958	"P": 961.5	"F": 1}
{"v": 1	"t": 2360979	"P": 952.75	"F": 1}
{"v": 1	"t": 2360999	"P": 944.25	"F": 1}
{"v": 1	"t": 2361019	"P": 952.25	"F": 1}
{"v": 1	"t": 2361040	"P": 959.0	"F": 1}
{"v": 1	"t": 2361060	"P": 948.0	"F": 1}
{"v": 1	"t": 2361080	"P": 944.5	"F": 1}
{"v": 1	"t": 2361101	"P": 960.5	"F": 1}
{"v": 1	"t": 2361121	"P": 956.5	"F": 1}
{"v": 1	"t": 2361141	"P": 948.5	"F": 1}
{"v": 1	"t": 2361162	"P": 945.5	"F": 1}
{"v": 1	"t": 2361182	"P": 960.75	"F": 1}
{"v": 1	"t": 2361202	"P": 952.75	"F": 1}
{"v": 1	"t": 2361223	"P": 944.5	"F": 1}
{"v": 1	"t": 2361243	"P": 956.0	"F": 1}
{"v": 1	"t": 2361264	"P": 950.0	"F": 1}
{"v": 1	"t": 2361284	"P": 944.75	"F": 1	"C": 46.68	"D": 3274	"sn": 54091930088003	"file": "/data/device_log/data0000.out"	"CO2": 4859.658203125	"Tp": 26.741050720214844	"H": 22.033161163330078}
{"v": 1	"t": 2361305	"P": 946.25	"F": 1}
{"v": 1	"t": 2361326	"P": 958.0	"F": 1}
{"v": 1	"t": 2361347	"P": 954.25	"F": 1}
{"v": 1	"t": 2361368	"P": 946.75	"F": 1}
{"v": 1	"t": 2361388	"P": 948.25	"F": 1}
{"v": 1	"t": 2361408	"P": 961.0	"F": 1}
{"v": 1	"t": 2361429	"P": 952.25	"F": 1}
{"v": 1	"t": 2361449	"P": 945.5	"F": 1}
{"v": 1	"t": 2361469	"P": 952.25	"F": 1}
{"v": 1	"t": 2361490	"P": 958.5	"F": 1}
{"v": 1	"t": 2361510	"P": 948.0	"F": 1}
{"v": 1	"t": 2361530	"P": 944.25	"F": 1}
{"v": 1	"t": 2361551	"P": 958.0	"F": 1}
{"v": 1	"t": 2361571	"P": 955.5	"F": 1}
{"v": 1	"t": 2361591	"P": 948.75	"F": 1}
{"v": 1	"t": 2361612	"P": 947.0	"F": 1}
{"v": 1	"t": 2361632	"P": 960.0	"F": 1}
{"v": 1	"t": 2361652	"P": 953.5	"F": 1}
{"v": 1	"t": 2361673	"P": 944.0	"F": 1}
{"v": 1	"t": 2361693	"P": 949.0	"F": 1}
{"v": 1	"t": 2361713	"P": 960.75	"F": 1}
{"v": 1	"t": 2361734	"P": 950.75	"F": 1}
{"v": 1	"t": 2361754	"P": 945.75	"F": 1}
{"v": 1	"t": 2361775	"P": 957.0	"F": 1}
{"v": 1	"t": 2361795	"P": 950.5	"F": 1}
{"v": 1	"t": 2361815	"P": 946.75	"F": 1}
{"v": 1	"t": 2361836	"P": 960.0	"F": 1}
{"v": 1	"t": 2361856	"P": 953.0	"F": 1}
{"v": 1	"t": 2361876	"P": 945.25	"F": 1}
{"v": 1	"t": 2361897	"P": 946.75	"F": 1}
{"v": 1	"t": 2361917	"P": 961.25	"F": 1}
{"v": 1	"t": 2361937	"P": 952.0	"F": 1}
{"v": 1	"t": 2361958	"P": 946.25	"F": 1}
{"v": 1	"t": 2361978	"P": 949.75	"F": 1}
{"v": 1	"t": 2361998	"P": 958.5	"F": 1}
{"v": 1	"t": 2362019	"P": 954.5	"F": 1}
{"v": 1	"t": 2362039	"P": 944.75	"F": 1}
{"v": 1	"t": 2362059	"P": 956.0	"F": 1}
{"v": 1	"t": 2362080	"P": 959.75	"F": 1}
{"v": 1	"t": 2362100	"P": 947.0	"F": 1}
{"v": 1	"t": 2362120	"P": 944.0	"F": 1}
{"v": 1	"t": 2362141	"P": 958.75	"F": 1}
{"v": 1	"t": 2362161	"P": 957.25	"F": 1}
{"v": 1	"t": 2362181	"P": 947.0	"F": 1}
{"v": 1	"t": 2362202	"P": 949.0	"F": 1}
{"v": 1	"t": 2362222	"P": 960.0	"F": 1}
{"v": 1	"t": 2362242	"P": 954.25	"F": 1}
{"v": 1	"t": 2362263	"P": 946.25	"F": 1}
{"v": 1	"t": 2362283	"P": 951.75	"F": 1}
{"v": 1	"t": 2362304	"P": 956.25	"F": 1	"C": 46.705	"D": 3274	"sn": 54091930088003	"file": "/data/device_log/data0000.out"}
{"v": 1	"t": 2362324	"P": 950.0	"F": 1}
{"v": 1	"t": 2362345	"P": 958.75	"F": 1}
{"v": 1	"t": 2362365	"P": 949.5	"F": 1}
{"v": 1	"t": 2362386	"P": 958.25	"F": 1}
{"v": 1	"t": 2362406	"P": 950.75	"F": 1}
{"v": 1	"t": 2362427	"P": 952.75	"F": 1}
{"v": 1	"t": 2362447	"P": 956.5	"F": 1}
{"v": 1	"t": 2362468	"P": 947.75	"F": 1}
{"v": 1	"t": 2362488	"P": 960.75	"F": 1}
{"v": 1	"t": 2362509	"P": 955.25	"F": 1}
{"v": 1	"t": 2362529	"P": 947.5	"F": 1}
{"v": 1	"t": 2362549	"P": 960.5	"F": 1}
{"v": 1	"t": 2362570	"P": 957.75	"F": 1}
{"v": 1	"t": 2362590	"P": 948.75	"F": 1}
{"v": 1	"t": 2362610	"P": 951.0	"F": 1}
{"v": 1	"t": 2362631	"P": 962.0	"F": 1}
{"v": 1	"t": 2362651	"P": 954.0	"F": 1}
{"v": 1	"t": 2362671	"P": 945.75	"F": 1}
{"v": 1	"t": 2362692	"P": 950.0	"F": 1}
{"v": 1	"t": 2362712	"P": 961.25	"F": 1}
{"v": 1	"t": 2362732	"P": 953.5	"F": 1}
{"v": 1	"t": 2362753	"P": 945.25	"F": 1}
{"v": 1	"t": 2362773	"P": 950.75	"F": 1}
{"v": 1	"t": 2362793	"P": 960.75	"F": 1}
{"v": 1	"t": 2362814	"P": 951.75	"F": 1}
{"v": 1	"t": 2362834	"P": 946.0	"F": 1}
{"v": 1	"t": 2362854	"P": 953.75	"F": 1}
{"v": 1	"t": 2362875	"P": 957.25	"F": 1}
{"v": 1	"t": 2362895	"P": 951.5	"F": 1}
{"v": 1	"t": 2362915	"P": 944.25	"F": 1}
{"v": 1	"t": 2362936	"P": 958.5	"F": 1}
{"v": 1	"t": 2362956	"P": 956.0	"F": 1}
{"v": 1	"t": 2362976	"P": 948.75	"F": 1}
{"v": 1	"t": 2362997	"P": 946.75	"F": 1}
{"v": 1	"t": 2363017	"P": 960.25	"F": 1}
{"v": 1	"t": 2363038	"P": 949.75	"F": 1}
{"v": 1	"t": 2363058	"P": 948.75	"F": 1}
{"v": 1	"t": 2363078	"P": 961.75	"F": 1}
{"v": 1	"t": 2363099	"P": 954.5	"F": 1}
{"v": 1	"t": 2363119	"P": 945.5	"F": 1}
{"v": 1	"t": 2363139	"P": 948.5	"F": 1}
{"v": 1	"t": 2363160	"P": 960.75	"F": 1}
{"v": 1	"t": 2363180	"P": 952.75	"F": 1}
{"v": 1	"t": 2363200	"P": 944.5	"F": 1}
{"v": 1	"t": 2363221	"P": 954.5	"F": 1}
{"v": 1	"t": 2363241	"P": 959.75	"F": 1}
{"v": 1	"t": 2363261	"P": 951.75	"F": 1}
{"v": 1	"t": 2363282	"P": 944.0	"F": 1}
{"v": 1	"t": 2363302	"P": 957.0	"F": 1}
{"v": 1	"t": 2363322	"P": 957.25	"F": 1	"C": 46.695	"D": 3274	"sn": 54091930088003	"file": "/data/device_log/data0000.out"	"CO2": 4857.140625	"Tp": 26.727699279785156	"H": 22.180736541748047}
{"v": 1	"t": 2363343	"P": 958.75	"F": 1}
{"v": 1	"t": 2363364	"P": 948.75	"F": 1}
{"v": 1	"t": 2363384	"P": 946.5	"F": 1}
{"v": 1	"t": 2363405	"P": 960.75	"F": 1}
{"v": 1	"t": 2363425	"P": 955.0	"F": 1}
{"v": 1	"t": 2363445	"P": 946.75	"F": 1}
{"v": 1	"t": 2363466	"P": 949.5	"F": 1}
{"v": 1	"t": 2363486	"P": 957.25	"F": 1}
{"v": 1	"t": 2363506	"P": 951.0	"F": 1}
{"v": 1	"t": 2363527	"P": 943.75	"F": 1}
{"v": 1	"t": 2363547	"P": 958.25	"F": 1}
{"v": 1	"t": 2363567	"P": 952.25	"F": 1}
{"v": 1	"t": 2363588	"P": 945.5	"F": 1}
{"v": 1	"t": 2363608	"P": 961.25	"F": 1}
{"v": 1	"t": 2363629	"P": 953.25	"F": 1}
{"v": 1	"t": 2363649	"P": 945.25	"F": 1}
{"v": 1	"t": 2363669	"P": 951.0	"F": 1}
{"v": 1	"t": 2363690	"P": 959.5	"F": 1}
{"v": 1	"t": 2363710	"P": 948.0	"F": 1}
{"v": 1	"t": 2363730	"P": 943.75	"F": 1}
{"v": 1	"t": 2363751	"P": 956.75	"F": 1}
{"v": 1	"t": 2363771	"P": 955.5	"F": 1}
{"v": 1	"t": 2363791	"P": 949.25	"F": 1}
{"v": 1	"t": 2363812	"P": 944.75	"F": 1}
{"v": 1	"t": 2363832	"P": 960.0	"F": 1}
{"v": 1	"t": 2363852	"P": 954.5	"F": 1}
{"v": 1	"t": 2363873	"P": 948.5	"F": 1}
{"v": 1	"t": 2363893	"P": 948.0	"F": 1}
{"v": 1	"t": 2363913	"P": 958.75	"F": 1}
{"v": 1	"t": 2363934	"P": 954.75	"F": 1}
{"v": 1	"t": 2363954	"P": 946.5	"F": 1}
{"v": 1	"t": 2363974	"P": 950.25	"F": 1}
{"v": 1	"t": 2363995	"P": 958.75	"F": 1}
{"v": 1	"t": 2364015	"P": 952.75	"F": 1}
{"v": 1	"t": 2364035	"P": 945.75	"F": 1}
{"v": 1	"t": 2364056	"P": 957.75	"F": 1}
{"v": 1	"t": 2364076	"P": 956.25	"F": 1}
{"v": 1	"t": 2364096	"P": 947.75	"F": 1}
{"v": 1	"t": 2364117	"P": 949.0	"F": 1}
{"v": 1	"t": 2364137	"P": 957.25	"F": 1}
{"v": 1	"t": 2364158	"P": 946.25	"F": 1}
{"v": 1	"t": 2364178	"P": 956.25	"F": 1}
{"v": 1	"t": 2364198	"P": 958.75	"F": 1}
{"v": 1	"t": 2364219	"P": 950.0	"F": 1}
{"v": 1	"t": 2364239	"P": 946.75	"F": 1}
{"v": 1	"t": 2364259	"P": 965.0	"F": 1}
{"v": 1	"t": 2364280	"P": 956.75	"F": 1}
{"v": 1	"t": 2364300	"P": 947.0	"F": 1}
{"v": 1	"t": 2364320	"P": 951.0	"F": 1}
{"v": 1	"t": 2364341	"P": 962.75	"F": 1	"C": 46.69	"D": 3274	"sn": 54091930088003	"file": "/data/device_log/data0000.out"}
{"v": 1	"t": 2364361	"P": 953.25	"F": 1}
{"v": 1	"t": 2364382	"P": 948.5	"F": 1}
{"v": 1	"t": 2364402	"P": 962.0	"F": 1}
{"v": 1	"t": 2364422	"P": 954.5	"F": 1}
{"v": 1	"t": 2364443	"P": 947.5	"F": 1}
{"v": 1	"t": 2364463	"P": 952.75	"F": 1}
{"v": 1	"t": 2364483	"P": 961.0	"F": 1}
{"v": 1	"t": 2364504	"P": 953.75	"F": 1}
{"v": 1	"t": 2364524	"P": 947.75	"F": 1}
{"v": 1	"t": 2364544	"P": 957.75	"F": 1}
{"v": 1	"t": 2364565	"P": 958.5	"F": 1}
{"v": 1	"t": 2364585	"P": 947.75	"F": 1}
{"v": 1	"t": 2364605	"P": 945.5	"F": 1}
{"v": 1	"t": 2364626	"P": 960.25	"F": 1}
{"v": 1	"t": 2364646	"P": 955.0	"F": 1}
{"v": 1	"t": 2364667	"P": 945.5	"F": 1}
{"v": 1	"t": 2364687	"P": 958.25	"F": 1}
{"v": 1	"t": 2364708	"P": 950.0	"F": 1}
{"v": 1	"t": 2364728	"P": 946.25	"F": 1}
{"v": 1	"t": 2364748	"P": 959.5	"F": 1}
{"v": 1	"t": 2364769	"P": 953.5	"F": 1}
{"v": 1	"t": 2364789	"P": 945.25	"F": 1}
{"v": 1	"t": 2364809	"P": 952.0	"F": 1}
{"v": 1	"t": 2364830	"P": 960.25	"F": 1}
{"v": 1	"t": 2364850	"P": 948.5	"F": 1}
{"v": 1	"t": 2364870	"P": 944.5	"F": 1}
{"v": 1	"t": 2364891	"P": 957.0	"F": 1}
{"v": 1	"t": 2364911	"P": 957.0	"F": 1}
{"v": 1	"t": 2364931	"P": 948.25	"F": 1}
{"v": 1	"t": 2364952	"P": 944.75	"F": 1}
{"v": 1	"t": 2364972	"P": 958.25	"F": 1}
{"v": 1	"t": 2364992	"P": 957.0	"F": 1}
{"v": 1	"t": 2365013	"P": 946.25	"F": 1}
{"v": 1	"t": 2365033	"P": 946.5	"F": 1}
{"v": 1	"t": 2365053	"P": 961.0	"F": 1}
{"v": 1	"t": 2365074	"P": 954.25	"F": 1}
{"v": 1	"t": 2365094	"P": 944.25	"F": 1}
{"v": 1	"t": 2365114	"P": 952.5	"F": 1}
{"v": 1	"t": 2365135	"P": 960.25	"F": 1}
{"v": 1	"t": 2365155	"P": 951.5	"F": 1}
{"v": 1	"t": 2365175	"P": 945.25	"F": 1}
{"v": 1	"t": 2365196	"P": 958.25	"F": 1}
{"v": 1	"t": 2365216	"P": 953.5	"F": 1}
{"v": 1	"t": 2365237	"P": 946.5	"F": 1}
{"v": 1	"t": 2365257	"P": 960.25	"F": 1}
{"v": 1	"t": 2365277	"P": 952.5	"F": 1}
{"v": 1	"t": 2365298	"P": 943.5	"F": 1}
{"v": 1	"t": 2365318	"P": 956.25	"F": 1}
{"v": 1	"t": 2365338	"P": 958.0	"F": 1}
{"v": 1	"t": 2365359	"P": 950.0	"F": 1	"C": 46.68	"D": 3274	"sn": 54091930088003	"file": "/data/device_log/data0000.out"	"CO2": 4856.9169921875	"Tp": 26.741050720214844	"H": 22.180694580078125}
{"v": 1	"t": 2365380	"P": 953.0	"F": 1}
{"v": 1	"t": 2365400	"P": 944.25	"F": 1}
{"v": 1	"t": 2365421	"P": 958.25	"F": 1}
{"v": 1	"t": 2365441	"P": 955.5	"F": 1}
{"v": 1	"t": 2365461	"P": 946.0	"F": 1}
{"v": 1	"t": 2365482	"P": 947.25	"F": 1}
{"v": 1	"t": 2365502	"P": 960.0	"F": 1}
{"v": 1	"t": 2365522	"P": 954.5	"F": 1}
{"v": 1	"t": 2365543	"P": 945.25	"F": 1}
{"v": 1	"t": 2365563	"P": 950.75	"F": 1}
{"v": 1	"t": 2365583	"P": 960.25	"F": 1}
{"v": 1	"t": 2365604	"P": 951.25	"F": 1}
{"v": 1	"t": 2365624	"P": 945.0	"F": 1}
{"v": 1	"t": 2365644	"P": 957.25	"F": 1}
{"v": 1	"t": 2365665	"P": 956.0	"F": 1}
{"v": 1	"t": 2365685	"P": 947.75	"F": 1}
{"v": 1	"t": 2365705	"P": 944.5	"F": 1}
{"v": 1	"t": 2365726	"P": 959.25	"F": 1}
{"v": 1	"t": 2365746	"P": 953.25	"F": 1}
{"v": 1	"t": 2365767	"P": 945.5	"F": 1}
{"v": 1	"t": 2365787	"P": 956.25	"F": 1}
{"v": 1	"t": 2365807	"P": 952.5	"F": 1}
{"v": 1	"t": 2365828	"P": 946.25	"F": 1}
{"v": 1	"t": 2365848	"P": 957.75	"F": 1}
{"v": 1	"t": 2365869	"P": 947.25	"F": 1}
{"v": 1	"t": 2365890	"P": 955.0	"F": 1}
{"v": 1	"t": 2365910	"P": 952.25	"F": 1}
{"v": 1	"t": 2365930	"P": 945.75	"F": 1}
{"v": 1	"t": 2365951	"P": 958.5	"F": 1}
{"v": 1	"t": 2365971	"P": 950.0	"F": 1}
{"v": 1	"t": 2365992	"P": 947.5	"F": 1}
{"v": 1	"t": 2366012	"P": 961.0	"F": 1}
{"v": 1	"t": 2366032	"P": 951.25	"F": 1}
{"v": 1	"t": 2366053	"P": 945.25	"F": 1}
{"v": 1	"t": 2366073	"P": 955.5	"F": 1}
{"v": 1	"t": 2366093	"P": 957.75	"F": 1}
{"v": 1	"t": 2366114	"P": 953.25	"F": 1}
{"v": 1	"t": 2366134	"P": 944.75	"F": 1}
{"v": 1	"t": 2366154	"P": 957.0	"F": 1}
{"v": 1	"t": 2366175	"P": 957.25	"F": 1}
{"v": 1	"t": 2366195	"P": 952.25	"F": 1}
{"v": 1	"t": 2366215	"P": 947.25	"F": 1}
{"v": 1	"t": 2366236	"P": 962.25	"F": 1}
{"v": 1	"t": 2366256	"P": 957.0	"F": 1}
{"v": 1	"t": 2366276	"P": 949.0	"F": 1}
{"v": 1	"t": 2366297	"P": 952.25	"F": 1}
{"v": 1	"t": 2366317	"P": 964.75	"F": 1}
{"v": 1	"t": 2366337	"P": 952.5	"F": 1}
{"v": 1	"t": 2366358	"P": 946.75	"F": 1}
{"v": 1	"t": 2366378	"P": 955.5	"F": 1	"C": 46.69	"D": 3274	"sn": 54091930088003	"file": "/data/device_log/data0000.out"}
{"v": 1	"t": 2366399	"P": 958.5	"F": 1}
{"v": 1	"t": 2366419	"P": 950.5	"F": 1}
{"v": 1	"t": 2366439	"P": 952.75	"F": 1}
{"v": 1	"t": 2366460	"P": 961.75	"F": 1}
{"v": 1	"t": 2366480	"P": 951.5	"F": 1}
{"v": 1	"t": 2366501	"P": 950.5	"F": 1}
{"v": 1	"t": 2366521	"P": 958.25	"F": 1}
{"v": 1	"t": 2366541	"P": 946.75	"F": 1}
{"v": 1	"t": 2366562	"P": 948.0	"F": 1}
{"v": 1	"t": 2366582	"P": 959.25	"F": 1}
{"v": 1	"t": 2366602	"P": 951.75	"F": 1}
{"v": 1	"t": 2366623	"P": 945.25	"F": 1}
{"v": 1	"t": 2366643	"P": 952.5	"F": 1}
{"v": 1	"t": 2366663	"P": 961.0	"F": 1}
{"v": 1	"t": 2366684	"P": 951.5	"F": 1}
{"v": 1	"t": 2366704	"P": 944.0	"F": 1}
{"v": 1	"t": 2366724	"P": 955.75	"F": 1}
{"v": 1	"t": 2366745	"P": 957.75	"F": 1}
{"v": 1	"t": 2366765	"P": 948.0	"F": 1}
{"v": 1	"t": 2366785	"P": 946.75	"F": 1}
{"v": 1	"t": 2366806	"P": 958.0	"F": 1}
{"v": 1	"t": 2366826	"P": 955.25	"F": 1}
{"v": 1	"t": 2366846	"P": 946.75	"F": 1}
{"v": 1	"t": 2366867	"P": 946.5	"F": 1}
{"v": 1	"t": 2366887	"P": 961.5	"F": 1}
{"v": 1	"t": 2366907	"P": 953.25	"F": 1}
{"v": 1	"t": 2366928	"P": 944.0	"F": 1}
{"v": 1	"t": 2366948	"P": 952.25	"F": 1}
{"v": 1	"t": 2366968	"P": 958.0	"F": 1}
{"v": 1	"t": 2366989	"P": 950.5	"F": 1}
{"v": 1	"t": 2367009	"P": 944.25	"F": 1}
{"v": 1	"t": 2367029	"P": 956.25	"F": 1}
{"v": 1	"t": 2367050	"P": 954.75	"F": 1}
{"v": 1	"t": 2367070	"P": 945.25	"F": 1}
{"v": 1	"t": 2367091	"P": 955.25	"F": 1}
{"v": 1	"t": 2367111	"P": 959.0	"F": 1}
{"v": 1	"t": 2367131	"P": 949.75	"F": 1}
{"v": 1	"t": 2367152	"P": 945.75	"F": 1}
{"v": 1	"t": 2367172	"P": 957.0	"F": 1}
{"v": 1	"t": 2367192	"P": 957.75	"F": 1}
{"v": 1	"t": 2367213	"P": 946.75	"F": 1}
{"v": 1	"t": 2367233	"P": 946.0	"F": 1}
{"v": 1	"t": 2367253	"P": 960.75	"F": 1}
{"v": 1	"t": 2367274	"P": 956.0	"F": 1}
{"v": 1	"t": 2367294	"P": 946.0	"F": 1}
{"v": 1	"t": 2367314	"P": 947.5	"F": 1}
{"v": 1	"t": 2367335	"P": 962.0	"F": 1}
{"v": 1	"t": 2367355	"P": 952.25	"F": 1}
{"v": 1	"t": 2367375	"P": 944.0	"F": 1}
{"v": 1	"t": 2367396	"P": 951.5	"F": 1	"C": 46.67	"D": 3274	"sn": 54091930088003	"file": "/data/device_log/data0000.out"	"CO2": 4856.71044921875	"Tp": 26.741050720214844	"H": 22.033161163330078}
{"v": 1	"t": 2367417	"P": 947.25	"F": 1}
{"v": 1	"t": 2367437	"P": 960.25	"F": 1}
{"v": 1	"t": 2367458	"P": 948.0	"F": 1}
{"v": 1	"t": 2367478	"P": 943.75	"F": 1}
{"v": 1	"t": 2367498	"P": 957.75	"F": 1}
{"v": 1	"t": 2367519	"P": 956.0	"F": 1}
{"v": 1	"t": 2367539	"P": 947.5	"F": 1}
{"v": 1	"t": 2367559	"P": 950.75	"F": 1}
{"v": 1	"t": 2367580	"P": 956.5	"F": 1}
{"v": 1	"t": 2367600	"P": 945.75	"F": 1}
{"v": 1	"t": 2367621	"P": 957.5	"F": 1}
{"v": 1	"t": 2367641	"P": 956.25	"F": 1}
{"v": 1	"t": 2367661	"P": 949.25	"F": 1}
{"v": 1	"t": 2367682	"P": 945.25	"F": 1}
{"v": 1	"t": 2367702	"P": 958.75	"F": 1}
{"v": 1	"t": 2367722	"P": 955.25	"F": 1}
{"v": 1	"t": 2367743	"P": 947.5	"F": 1}
{"v": 1	"t": 2367763	"P": 948.5	"F": 1}
{"v": 1	"t": 2367783	"P": 960.75	"F": 1}
{"v": 1	"t": 2367804	"P": 954.5	"F": 1}
{"v": 1	"t": 2367824	"P": 943.75	"F": 1}
{"v": 1	"t": 2367844	"P": 950.25	"F": 1}
{"v": 1	"t": 2367865	"P": 960.75	"F": 1}
{"v": 1	"t": 2367885	"P": 951.0	"F": 1}
{"v": 1	"t": 2367905	"P": 944.0	"F": 1}
{"v": 1	"t": 2367926	"P": 954.5	"F": 1}
{"v": 1	"t": 2367946	"P": 959.0	"F": 1}
{"v": 1	"t": 2367966	"P": 951.5	"F": 1}
{"v": 1	"t": 2367987	"P": 946.75	"F": 1}
{"v": 1	"t": 2368007	"P": 960.75	"F": 1}
{"v": 1	"t": 2368027	"P": 957.5	"F": 1}
{"v": 1	"t": 2368048	"P": 948.5	"F": 1}
{"v": 1	"t": 2368068	"P": 949.5	"F": 1}
{"v": 1	"t": 2368088	"P": 961.75	"F": 1}
{"v": 1	"t": 2368109	"P": 954.25	"F": 1}
{"v": 1	"t": 2368129	"P": 948.75	"F": 1}
{"v": 1	"t": 2368150	"P": 959.5	"F": 1}
{"v": 1	"t": 2368170	"P": 951.0	"F": 1}
{"v": 1	"t": 2368190	"P": 947.5	"F": 1}
{"v": 1	"t": 2368211	"P": 959.25	"F": 1}
{"v": 1	"t": 2368231	"P": 958.25	"F": 1}
{"v": 1	"t": 2368251	"P": 948.75	"F": 1}
{"v": 1	"t": 2368272	"P": 950.75	"F": 1}
{"v": 1	"t": 2368292	"P": 962.0	"F": 1}
{"v": 1	"t": 2368312	"P": 956.75	"F": 1}
{"v": 1	"t": 2368333	"P": 948.75	"F": 1}
{"v": 1	"t": 2368353	"P": 951.75	"F": 1}
{"v": 1	"t": 2368373	"P": 963.5	"F": 1}
{"v": 1	"t": 2368394	"P": 957.0	"F": 1}
{"v": 1	"t": 2368414	"P": 948.25	"F": 1	"C": 46.695	"D": 3274	"sn": 54091930088003	"file": "/data/device_log/data0000.out"}
{"v": 1	"t": 2368434	"P": 958.75	"F": 1}
{"v": 1	"t": 2368455	"P": 957.5	"F": 1}
{"v": 1	"t": 2368475	"P": 946.75	"F": 1}
{"v": 1	"t": 2368496	"P": 953.0	"F": 1}
{"v": 1	"t": 2368516	"P": 958.5	"F": 1}
{"v": 1	"t": 2368536	"P": 949.25	"F": 1}
{"v": 1	"t": 2368557	"P": 946.0	"F": 1}
{"v": 1	"t": 2368577	"P": 958.75	"F": 1}
{"v": 1	"t": 2368597	"P": 958.75	"F": 1}
{"v": 1	"t": 2368618	"P": 947.75	"F": 1}
{"v": 1	"t": 2368638	"P": 946.75	"F": 1}
{"v": 1	"t": 2368658	"P": 960.5	"F": 1}
{"v": 1	"t": 2368682	"P": 949.25	"F": 1}
{"v": 1	"t": 2368702	"P": 957.5	"F": 1}
{"v": 1	"t": 2368723	"P": 949.5	"F": 1}
{"v": 1	"t": 2368743	"P": 949.25	"F": 1}
{"v": 1	"t": 2368763	"P": 962.0	"F": 1}
{"v": 1	"t": 2368784	"P": 954.0	"F": 1}
{"v": 1	"t": 2368804	"P": 947.5	"F": 1}
{"v": 1	"t": 2368824	"P": 949.5	"F": 1}
{"v": 1	"t": 2368845	"P": 960.75	"F": 1}
{"v": 1	"t": 2368865	"P": 952.75	"F": 1}
{"v": 1	"t": 2368885	"P": 944.75	"F": 1}
{"v": 1	"t": 2368906	"P": 953.75	"F": 1}
{"v": 1	"t": 2368926	"P": 958.75	"F": 1}
{"v": 1	"t": 2368946	"P": 949.5	"F": 1}
{"v": 1	"t": 2368967	"P": 945.25	"F": 1}
{"v": 1	"t": 2368987	"P": 956.25	"F": 1}
{"v": 1	"t": 2369007	"P": 957.25	"F": 1}
{"v": 1	"t": 2369028	"P": 949.5	"F": 1}
{"v": 1	"t": 2369048	"P": 945.25	"F": 1}
{"v": 1	"t": 2369068	"P": 959.75	"F": 1}
{"v": 1	"t": 2369089	"P": 954.0	"F": 1}
{"v": 1	"t": 2369109	"P": 946.25	"F": 1}
{"v": 1	"t": 2369129	"P": 949.75	"F": 1}
{"v": 1	"t": 2369150	"P": 958.5	"F": 1}
{"v": 1	"t": 2369170	"P": 952.75	"F": 1}
{"v": 1	"t": 2369190	"P": 944.5	"F": 1}
{"v": 1	"t": 2369211	"P": 953.5	"F": 1}
{"v": 1	"t": 2369231	"P": 958.0	"F": 1}
{"v": 1	"t": 2369251	"P": 945.75	"F": 1}
{"v": 1	"t": 2369272	"P": 955.75	"F": 1}
{"v": 1	"t": 2369292	"P": 953.75	"F": 1}
{"v": 1	"t": 2369313	"P": 946.25	"F": 1}
{"v": 1	"t": 2369333	"P": 959.0	"F": 1}
{"v": 1	"t": 2369354	"P": 950.5	"F": 1}
{"v": 1	"t": 2369374	"P": 955.25	"F": 1}
{"v": 1	"t": 2369395	"P": 950.25	"F": 1}
{"v": 1	"t": 2369415	"P": 948.0	"F": 1}
{"v": 1	"t": 2369436	"P": 959.5	"F": 1	"C": 46.67	"D": 3274	"sn": 54091930088003	"file": "/data/device_log/data0000.out"	"CO2": 4854.646484375	"Tp": 26.741050720214844	"H": 22.033161163330078}
{"v": 1	"t": 2369457	"P": 954.75	"F": 1}
{"v": 1	"t": 2369478	"P": 949.25	"F": 1}
{"v": 1	"t": 2369498	"P": 948.75	"F": 1}
{"v": 1	"t": 2369518	"P": 961.0	"F": 1}
{"v": 1	"t": 2369539	"P": 953.0	"F": 1}
{"v": 1	"t": 2369559	"P": 945.75	"F": 1}
{"v": 1	"t": 2369579	"P": 952.25	"F": 1}
{"v": 1	"t": 2369600	"P": 959.0	"F": 1}
{"v": 1	"t": 2369620	"P": 951.25	"F": 1}
{"v": 1	"t": 2369640	"P": 942.25	"F": 1}
{"v": 1	"t": 2369661	"P": 956.0	"F": 1}
{"v": 1	"t": 2369681	"P": 956.0	"F": 1}
{"v": 1	"t": 2369701	"P": 948.0	"F": 1}
{"v": 1	"t": 2369722	"P": 946.0	"F": 1}
{"v": 1	"t": 2369742	"P": 958.75	"F": 1}
{"v": 1	"t": 2369762	"P": 953.5	"F": 1}
{"v": 1	"t": 2369783	"P": 945.25	"F": 1}
{"v": 1	"t": 2369803	"P": 949.0	"F": 1}
{"v": 1	"t": 2369823	"P": 960.5	"F": 1}
{"v": 1	"t": 2369844	"P": 952.0	"F": 1}
{"v": 1	"t": 2369864	"P": 943.25	"F": 1}
{"v": 1	"t": 2369884	"P": 951.75	"F": 1}
{"v": 1	"t": 2369905	"P": 959.25	"F": 1}
{"v": 1	"t": 2369925	"P": 950.0	"F": 1}
{"v": 1	"t": 2369945	"P": 945.0	"F": 1}
{"v": 1	"t": 2369966	"P": 957.0	"F": 1}
{"v": 1	"t": 2369986	"P": 952.5	"F": 1}
{"v": 1	"t": 2370007	"P": 945.75	"F": 1}
{"v": 1	"t": 2370027	"P": 961.0	"F": 1}
{"v": 1	"t": 2370047	"P": 954.75	"F": 1}
{"v": 1	"t": 2370068	"P": 949.25	"F": 1}
{"v": 1	"t": 2370088	"P": 953.0	"F": 1}
{"v": 1	"t": 2370108	"P": 963.0	"F": 1}
{"v": 1	"t": 2370129	"P": 954.5	"F": 1}
{"v": 1	"t": 2370149	"P": 945.5	"F": 1}
{"v": 1	"t": 2370169	"P": 960.0	"F": 1}
{"v": 1	"t": 2370190	"P": 958.0	"F": 1}
{"v": 1	"t": 2370210	"P": 950.75	"F": 1}
{"v": 1	"t": 2370230	"P": 950.75	"F": 1}
{"v": 1	"t": 2370251	"P": 962.25	"F": 1}
{"v": 1	"t": 2370271	"P": 956.0	"F": 1}
{"v": 1	"t": 2370291	"P": 949.75	"F": 1}
{"v": 1	"t": 2370312	"P": 951.0	"F": 1}
{"v": 1	"t": 2370332	"P": 963.0	"F": 1}
{"v": 1	"t": 2370352	"P": 954.75	"F": 1}
{"v": 1	"t": 2370373	"P": 949.0	"F": 1}
{"v": 1	"t": 2370393	"P": 954.75	"F": 1}
{"v": 1	"t": 2370413	"P": 959.5	"F": 1}
{"v": 1	"t": 2370434	"P": 951.0	"F": 1}
{"v": 1	"t": 2370454	"P": 945.25	"F": 1	"C": 46.675	"D": 3274	"sn": 54091930088003	"file": "/data/device_log/data0000.out"}
{"v": 1	"t": 2370475	"P": 956.0	"F": 1}
{"v": 1	"t": 2370495	"P": 953.25	"F": 1}
{"v": 1	"t": 2370515	"P": 947.0	"F": 1}
{"v": 1	"t": 2370536	"P": 959.0	"F": 1}
{"v": 1	"t": 2370556	"P": 948.75	"F": 1}
{"v": 1	"t": 2370577	"P": 948.25	"F": 1}
{"v": 1	"t": 2370597	"P": 960.0	"F": 1}
{"v": 1	"t": 2370617	"P": 952.0	"F": 1}
{"v": 1	"t": 2370638	"P": 946.25	"F": 1}
{"v": 1	"t": 2370658	"P": 953.0	"F": 1}
{"v": 1	"t": 2370678	"P": 959.25	"F": 1}
{"v": 1	"t": 2370699	"P": 949.5	"F": 1}
{"v": 1	"t": 2370719	"P": 945.75	"F": 1}
{"v": 1	"t": 2370739	"P": 957.25	"F": 1}
{"v": 1	"t": 2370760	"P": 957.25	"F": 1}
{"v": 1	"t": 2370780	"P": 950.0	"F": 1}
{"v": 1	"t": 2370800	"P": 946.5	"F": 1}
{"v": 1	"t": 2370821	"P": 960.5	"F": 1}
{"v": 1	"t": 2370841	"P": 954.75	"F": 1}
{"v": 1	"t": 2370861	"P": 947.75	"F": 1}
{"v": 1	"t": 2370882	"P": 948.25	"F": 1}
{"v": 1	"t": 2370902	"P": 961.25	"F": 1}
{"v": 1	"t": 2370922	"P": 953.5	"F": 1}
{"v": 1	"t": 2370943	"P": 946.0	"F": 1}
{"v": 1	"t": 2370963	"P": 951.5	"F": 1}
{"v": 1	"t": 2370983	"P": 961.0	"F": 1}
{"v": 1	"t": 2371004	"P": 952.0	"F": 1}
{"v": 1	"t": 2371024	"P": 943.75	"F": 1}
{"v": 1	"t": 2371044	"P": 955.5	"F": 1}
{"v": 1	"t": 2371068	"P": 958.5	"F": 1}
{"v": 1	"t": 2371089	"P": 951.0	"F": 1}
{"v": 1	"t": 2371109	"P": 944.75	"F": 1}
{"v": 1	"t": 2371129	"P": 955.25	"F": 1}
{"v": 1	"t": 2371150	"P": 957.5	"F": 1}
{"v": 1	"t": 2371170	"P": 951.25	"F": 1}
{"v": 1	"t": 2371190	"P": 945.75	"F": 1}
{"v": 1	"t": 2371211	"P": 960.75	"F": 1}
{"v": 1	"t": 2371231	"P": 956.75	"F": 1}
{"v": 1	"t": 2371251	"P": 948.25	"F": 1}
{"v": 1	"t": 2371272	"P": 944.75	"F": 1}
{"v": 1	"t": 2371292	"P": 958.25	"F": 1}
{"v": 1	"t": 2371312	"P": 957.5	"F": 1}
{"v": 1	"t": 2371333	"P": 949.25	"F": 1}
{"v": 1	"t": 2371353	"P": 944.75	"F": 1}
{"v": 1	"t": 2371373	"P": 958.25	"F": 1}
{"v": 1	"t": 2371394	"P": 955.25	"F": 1}
{"v": 1	"t": 2371414	"P": 945.25	"F": 1}
{"v": 1	"t": 2371434	"P": 947.75	"F": 1}
{"v": 1	"t": 2371455	"P": 960.25	"F": 1}
{"v": 1	"t": 2371475	"P": 953.75	"F": 1	"C": 46.655	"D": 3274	"sn": 54091930088003	"file": "/data/device_log/data0000.out"	"CO2": 4853.64306640625	"Tp": 26.757080078125	"H": 22.180871963500977}
{"v": 1	"t": 2371496	"P": 955.75	"F": 1}
{"v": 1	"t": 2371517	"P": 945.25	"F": 1}
{"v": 1	"t": 2371537	"P": 958.5	"F": 1}
{"v": 1	"t": 2371557	"P": 958.5	"F": 1}
{"v": 1	"t": 2371578	"P": 955.25	"F": 1}
{"v": 1	"t": 2371599	"P": 955.5	"F": 1}
{"v": 1	"t": 2371619	"P": 944.75	"F": 1}
{"v": 1	"t": 2371639	"P": 949.75	"F": 1}
{"v": 1	"t": 2371660	"P": 954.5	"F": 1}
{"v": 1	"t": 2371680	"P": 946.75	"F": 1}
{"v": 1	"t": 2371700	"P": 947.5	"F": 1}
{"v": 1	"t": 2371721	"P": 960.5	"F": 1}
{"v": 1	"t": 2371741	"P": 953.5	"F": 1}
{"v": 1	"t": 2371761	"P": 948.0	"F": 1}
{"v": 1	"t": 2371782	"P": 949.5	"F": 1}
{"v": 1	"t": 2371802	"P": 961.0	"F": 1}
{"v": 1	"t": 2371822	"P": 952.0	"F": 1}
{"v": 1	"t": 2371843	"P": 944.25	"F": 1}
{"v": 1	"t": 2371863	"P": 950.0	"F": 1}
{"v": 1	"t": 2371883	"P": 959.25	"F": 1}
{"v": 1	"t": 2371904	"P": 951.25	"F": 1}
{"v": 1	"t": 2371924	"P": 943.5	"F": 1}
{"v": 1	"t": 2371944	"P": 956.25	"F": 1}
{"v": 1	"t": 2371965	"P": 960.75	"F": 1}
{"v": 1	"t": 2371985	"P": 949.75	"F": 1}
{"v": 1	"t": 2372005	"P": 950.25	"F": 1}
{"v": 1	"t": 2372026	"P": 948.5	"F": 1}
{"v": 1	"t": 2372046	"P": 956.75	"F": 1}
{"v": 1	"t": 2372066	"P": 949.25	"F": 1}
{"v": 1	"t": 2372087	"P": 953.5	"F": 1}
{"v": 1	"t": 2372107	"P": 964.25	"F": 1}
{"v": 1	"t": 2372128	"P": 953.0	"F": 1}
{"v": 1	"t": 2372148	"P": 950.25	"F": 1}
{"v": 1	"t": 2372168	"P": 961.75	"F": 1}
{"v": 1	"t": 2372189	"P": 952.25	"F": 1}
{"v": 1	"t": 2372209	"P": 948.75	"F": 1}
{"v": 1	"t": 2372229	"P": 962.0	"F": 1}
{"v": 1	"t": 2372250	"P": 957.5	"F": 1}
{"v": 1	"t": 2372270	"P": 949.5	"F": 1}
{"v": 1	"t": 2372290	"P": 951.25	"F": 1}
{"v": 1	"t": 2372311	"P": 962.0	"F": 1}
{"v": 1	"t": 2372331	"P": 956.5	"F": 1}
{"v": 1	"t": 2372351	"P": 946.25	"F": 1}
{"v": 1	"t": 2372372	"P": 949.75	"F": 1}
{"v": 1	"t": 2372392	"P": 960.0	"F": 1}
{"v": 1	"t": 2372412	"P": 953.0	"F": 1}
{"v": 1	"t": 2372433	"P": 945.25	"F": 1}
{"v": 1	"t": 2372453	"P": 954.75	"F": 1}
{"v": 1	"t": 2372473	"P": 960.0	"F": 1}
{"v": 1	"t": 2372494	"P": 951.5	"F": 1	"C": 46.675	"D": 3274	"sn": 54091930088003	"file": "/data/device_log/data0000.out"}
{"v": 1	"t": 2372514	"P": 950.25	"F": 1}
{"v": 1	"t": 2372535	"P": 958.75	"F": 1}
{"v": 1	"t": 2372555	"P": 948.75	"F": 1}
{"v": 1	"t": 2372575	"P": 947.25	"F": 1}
{"v": 1	"t": 2372596	"P": 960.25	"F": 1}
{"v": 1	"t": 2372616	"P": 951.75	"F": 1}
{"v": 1	"t": 2372636	"P": 947.5	"F": 1}
{"v": 1	"t": 2372657	"P": 950.5	"F": 1}
{"v": 1	"t": 2372677	"P": 958.0	"F": 1}
{"v": 1	"t": 2372698	"P": 947.75	"F": 1}
{"v": 1	"t": 2372718	"P": 952.25	"F": 1}
{"v": 1	"t": 2372739	"P": 953.75	"F": 1}
{"v": 1	"t": 2372759	"P": 946.5	"F": 1}
{"v": 1	"t": 2372780	"P": 959.25	"F": 1}
{"v": 1	"t": 2372800	"P": 947.0	"F": 1}
{"v": 1	"t": 2372821	"P": 954.75	"F": 1}
{"v": 1	"t": 2372841	"P": 955.75	"F": 1}
{"v": 1	"t": 2372862	"P": 946.75	"F": 1}
{"v": 1	"t": 2372882	"P": 956.0	"F": 1}
{"v": 1	"t": 2372902	"P": 956.75	"F": 1}
{"v": 1	"t": 2372923	"P": 947.75	"F": 1}
{"v": 1	"t": 2372943	"P": 945.75	"F": 1}
{"v": 1	"t": 2372963	"P": 960.5	"F": 1}
{"v": 1	"t": 2372984	"P": 955.75	"F": 1}
{"v": 1	"t": 2373004	"P": 947.75	"F": 1}
{"v": 1	"t": 2373024	"P": 948.75	"F": 1}
{"v": 1	"t": 2373045	"P": 960.25	"F": 1}
{"v": 1	"t": 2373065	"P": 951.5	"F": 1}
{"v": 1	"t": 2373085	"P": 945.0	"F": 1}
{"v": 1	"t": 2373106	"P": 953.0	"F": 1}
{"v": 1	"t": 2373126	"P": 960.0	"F": 1}
{"v": 1	"t": 2373146	"P": 951.0	"F": 1}
{"v": 1	"t": 2373167	"P": 945.75	"F": 1}
{"v": 1	"t": 2373187	"P": 956.0	"F": 1}
{"v": 1	"t": 2373207	"P": 957.5	"F": 1}
{"v": 1	"t": 2373228	"P": 948.25	"F": 1}
{"v": 1	"t": 2373248	"P": 946.5	"F": 1}
{"v": 1	"t": 2373268	"P": 959.5	"F": 1}
{"v": 1	"t": 2373289	"P": 955.5	"F": 1}
{"v": 1	"t": 2373309	"P": 944.75	"F": 1}
{"v": 1	"t": 2373329	"P": 948.5	"F": 1}
{"v": 1	"t": 2373350	"P": 961.25	"F": 1}
{"v": 1	"t": 2373370	"P": 952.0	"F": 1}
{"v": 1	"t": 2373390	"P": 947.0	"F": 1}
{"v": 1	"t": 2373411	"P": 959.0	"F": 1}
{"v": 1	"t": 2373431	"P": 950.25	"F": 1}
{"v": 1	"t": 2373452	"P": 947.5	"F": 1}
{"v": 1	"t": 2373472	"P": 960.25	"F": 1}
{"v": 1	"t": 2373492	"P": 953.5	"F": 1}
{"v": 1	"t": 2373513	"P": 947.0	"F": 1	"C": 46.645	"D": 3274	"sn": 54091930088003	"file": "/data/device_log/data0000.out"	"CO2": 4853.287109375	"Tp": 26.741050720214844	"H": 22.033161163330078}
{"v": 1	"t": 2373534	"P": 948.25	"F": 1}
{"v": 1	"t": 2373554	"P": 947.75	"F": 1}
{"v": 1	"t": 2373575	"P": 959.5	"F": 1}
{"v": 1	"t": 2373595	"P": 950.0	"F": 1}
{"v": 1	"t": 2373615	"P": 946.25	"F": 1}
{"v": 1	"t": 2373636	"P": 957.5	"F": 1}
{"v": 1	"t": 2373656	"P": 958.5	"F": 1}
{"v": 1	"t": 2373676	"P": 949.25	"F": 1}
{"v": 1	"t": 2373697	"P": 946.75	"F": 1}
{"v": 1	"t": 2373717	"P": 960.5	"F": 1}
{"v": 1	"t": 2373737	"P": 954.5	"F": 1}
{"v": 1	"t": 2373758	"P": 944.75	"F": 1}
{"v": 1	"t": 2373778	"P": 951.5	"F": 1}
{"v": 1	"t": 2373798	"P": 961.0	"F": 1}
{"v": 1	"t": 2373819	"P": 952.5	"F": 1}
{"v": 1	"t": 2373839	"P": 946.25	"F": 1}
{"v": 1	"t": 2373859	"P": 956.0	"F": 1}
{"v": 1	"t": 2373880	"P": 959.5	"F": 1}
{"v": 1	"t": 2373900	"P": 951.5	"F": 1}
{"v": 1	"t": 2373920	"P": 948.25	"F": 1}
{"v": 1	"t": 2373941	"P": 960.5	"F": 1}
{"v": 1	"t": 2373961	"P": 955.0	"F": 1}
{"v": 1	"t": 2373982	"P": 947.75	"F": 1}
{"v": 1	"t": 2374002	"P": 961.5	"F": 1}
{"v": 1	"t": 2374022	"P": 954.25	"F": 1}
{"v": 1	"t": 2374043	"P": 948.75	"F": 1}
{"v": 1	"t": 2374063	"P": 956.75	"F": 1}
{"v": 1	"t": 2374083	"P": 959.0	"F": 1}
{"v": 1	"t": 2374104	"P": 952.25	"F": 1}
{"v": 1	"t": 2374124	"P": 946.75	"F": 1}
{"v": 1	"t": 2374144	"P": 960.5	"F": 1}
{"v": 1	"t": 2374165	"P": 956.25	"F": 1}
{"v": 1	"t": 2374185	"P": 948.0	"F": 1}
{"v": 1	"t": 2374205	"P": 949.25	"F": 1}
{"v": 1	"t": 2374226	"P": 961.25	"F": 1}
{"v": 1	"t": 2374246	"P": 955.5	"F": 1}
{"v": 1	"t": 2374266	"P": 949.0	"F": 1}
{"v": 1	"t": 2374287	"P": 948.5	"F": 1}
{"v": 1	"t": 2374307	"P": 959.25	"F": 1}
{"v": 1	"t": 2374327	"P": 952.75	"F": 1}
{"v": 1	"t": 2374348	"P": 945.5	"F": 1}
{"v": 1	"t": 2374368	"P": 951.75	"F": 1}
{"v": 1	"t": 2374388	"P": 959.0	"F": 1}
{"v": 1	"t": 2374409	"P": 952.0	"F": 1}
{"v": 1	"t": 2374429	"P": 943.25	"F": 1}
{"v": 1	"t": 2374449	"P": 955.25	"F": 1}
{"v": 1	"t": 2374470	"P": 957.5	"F": 1}
{"v": 1	"t": 2374490	"P": 948.5	"F": 1}
{"v": 1	"t": 2374510	"P": 946.25	"F": 1}
{"v": 1	"t": 2374531	"P": 960.5	"F": 1	"C": 46.64	"D": 3274	"sn": 54091930088003	"file": "/data/device_log/data0000.out"}
{"v": 1	"t": 2374552	"P": 947.25	"F": 1}
{"v": 1	"t": 2374572	"P": 957.5	"F": 1}
{"v": 1	"t": 2374592	"P": 953.75	"F": 1}
{"v": 1	"t": 2374613	"P": 945.75	"F": 1}
{"v": 1	"t": 2374633	"P": 947.5	"F": 1}
{"v": 1	"t": 2374653	"P": 961.25	"F": 1}
{"v": 1	"t": 2374674	"P": 953.75	"F": 1}
{"v": 1	"t": 2374694	"P": 943.5	"F": 1}
{"v": 1	"t": 2374714	"P": 952.25	"F": 1}
{"v": 1	"t": 2374735	"P": 959.5	"F": 1}
{"v": 1	"t": 2374755	"P": 949.5	"F": 1}
{"v": 1	"t": 2374775	"P": 945.25	"F": 1}
{"v": 1	"t": 2374796	"P": 958.0	"F": 1}
{"v": 1	"t": 2374816	"P": 956.75	"F": 1}
{"v": 1	"t": 2374836	"P": 948.0	"F": 1}
{"v": 1	"t": 2374857	"P": 945.5	"F": 1}
{"v": 1	"t": 2374877	"P": 959.5	"F": 1}
{"v": 1	"t": 2374897	"P": 954.75	"F": 1}
{"v": 1	"t": 2374918	"P": 947.5	"F": 1}
{"v": 1	"t": 2374938	"P": 951.25	"F": 1}
{"v": 1	"t": 2374958	"P": 959.0	"F": 1}
{"v": 1	"t": 2374979	"P": 951.25	"F": 1}
{"v": 1	"t": 2374999	"P": 944.5	"F": 1}
{"v": 1	"t": 2375019	"P": 950.25	"F": 1}
{"v": 1	"t": 2375040	"P": 958.75	"F": 1}
{"v": 1	"t": 2375060	"P": 949.75	"F": 1}
{"v": 1	"t": 2375080	"P": 946.25	"F": 1}
{"v": 1	"t": 2375101	"P": 960.75	"F": 1}
{"v": 1	"t": 2375121	"P": 953.0	"F": 1}
{"v": 1	"t": 2375141	"P": 944.0	"F": 1}
{"v": 1	"t": 2375162	"P": 952.25	"F": 1}
{"v": 1	"t": 2375182	"P": 958.25	"F": 1}
{"v": 1	"t": 2375202	"P": 948.5	"F": 1}
{"v": 1	"t": 2375223	"P": 943.5	"F": 1}
{"v": 1	"t": 2375243	"P": 954.25	"F": 1}
{"v": 1	"t": 2375263	"P": 958.25	"F": 1}
{"v": 1	"t": 2375284	"P": 949.0	"F": 1}
{"v": 1	"t": 2375304	"P": 944.5	"F": 1}
{"v": 1	"t": 2375324	"P": 959.75	"F": 1}
{"v": 1	"t": 2375345	"P": 955.5	"F": 1}
{"v": 1	"t": 2375365	"P": 947.5	"F": 1}
{"v": 1	"t": 2375385	"P": 946.75	"F": 1}
{"v": 1	"t": 2375406	"P": 961.0	"F": 1}
{"v": 1	"t": 2375426	"P": 952.5	"F": 1}
{"v": 1	"t": 2375446	"P": 945.0	"F": 1}
{"v": 1	"t": 2375467	"P": 951.75	"F": 1}
{"v": 1	"t": 2375487	"P": 960.25	"F": 1}
{"v": 1	"t": 2375507	"P": 954.25	"F": 1}
{"v": 1	"t": 2375528	"P": 944.75	"F": 1}
{"v": 1	"t": 2375548	"P": 956.25	"F": 1	"C": 46.665	"D": 3274	"sn": 54091930088003	"file": "/data/device_log/data0000.out"	"CO2": 4853.41015625	"Tp": 26.770431518554688	"H": 22.180753707885742}
{"v": 1	"t": 2375569	"P": 956.25	"F": 1}
{"v": 1	"t": 2375589	"P": 948.0	"F": 1}
{"v": 1	"t": 2375610	"P": 958.25	"F": 1}
{"v": 1	"t": 2375630	"P": 947.5	"F": 1}
{"v": 1	"t": 2375651	"P": 949.25	"F": 1}
{"v": 1	"t": 2375671	"P": 960.5	"F": 1}
{"v": 1	"t": 2375691	"P": 951.0	"F": 1}
{"v": 1	"t": 2375712	"P": 947.0	"F": 1}
{"v": 1	"t": 2375732	"P": 959.25	"F": 1}
{"v": 1	"t": 2375752	"P": 953.75	"F": 1}
{"v": 1	"t": 2375773	"P": 945.25	"F": 1}
{"v": 1	"t": 2375793	"P": 956.5	"F": 1}
{"v": 1	"t": 2375814	"P": 957.5	"F": 1}
{"v": 1	"t": 2375834	"P": 946.75	"F": 1}
{"v": 1	"t": 2375854	"P": 950.0	"F": 1}
{"v": 1	"t": 2375875	"P": 959.0	"F": 1}
{"v": 1	"t": 2375895	"P": 950.75	"F": 1}
{"v": 1	"t": 2375915	"P": 946.75	"F": 1}
{"v": 1	"t": 2375936	"P": 961.0	"F": 1}
{"v": 1	"t": 2375956	"P": 956.75	"F": 1}
{"v": 1	"t": 2375976	"P": 949.5	"F": 1}
{"v": 1	"t": 2375997	"P": 957.75	"F": 1}
{"v": 1	"t": 2376017	"P": 958.75	"F": 1}
{"v": 1	"t": 2376038	"P": 950.25	"F": 1}
{"v": 1	"t": 2376058	"P": 951.0	"F": 1}
{"v": 1	"t": 2376078	"P": 962.75	"F": 1}
{"v": 1	"t": 2376099	"P": 952.0	"F": 1}
{"v": 1	"t": 2376119	"P": 946.75	"F": 1}
{"v": 1	"t": 2376139	"P": 961.25	"F": 1}
{"v": 1	"t": 2376160	"P": 957.25	"F": 1}
{"v": 1	"t": 2376180	"P": 946.75	"F": 1}
{"v": 1	"t": 2376201	"P": 959.25	"F": 1}
{"v": 1	"t": 2376221	"P": 958.75	"F": 1}
{"v": 1	"t": 2376241	"P": 946.75	"F": 1}
{"v": 1	"t": 2376262	"P": 954.5	"F": 1}
{"v": 1	"t": 2376282	"P": 957.75	"F": 1}
{"v": 1	"t": 2376303	"P": 947.0	"F": 1}
{"v": 1	"t": 2376323	"P": 955.0	"F": 1}
{"v": 1	"t": 2376344	"P": 955.5	"F": 1}
{"v": 1	"t": 2376364	"P": 944.5	"F": 1}
{"v": 1	"t": 2376384	"P": 956.75	"F": 1}
{"v": 1	"t": 2376405	"P": 955.5	"F": 1}
{"v": 1	"t": 2376425	"P": 946.25	"F": 1}
{"v": 1	"t": 2376446	"P": 954.0	"F": 1}
{"v": 1	"t": 2376466	"P": 954.0	"F": 1}
{"v": 1	"t": 2376486	"P": 946.75	"F": 1}
{"v": 1	"t": 2376507	"P": 954.75	"F": 1}
{"v": 1	"t": 2376527	"P": 955.75	"F": 1}
{"v": 1	"t": 2376548	"P": 946.25	"F": 1}
{"v": 1	"t": 2376568	"P": 951.75	"F": 1	"C": 46.69	"D": 3274	"sn": 54091930088003	"file": "/data/device_log/data0000.out"	"CO2": 4849.2294921875	"Tp": 26.727699279785156	"H": 22.18080711364746}
{"v": 1	"t": 2376589	"P": 950.75	"F": 1}
{"v": 1	"t": 2376610	"P": 959.0	"F": 1}
{"v": 1	"t": 2376630	"P": 949.0	"F": 1}
{"v": 1	"t": 2376651	"P": 952.75	"F": 1}
{"v": 1	"t": 2376671	"P": 957.0	"F": 1}
{"v": 1	"t": 2376691	"P": 947.0	"F": 1}
{"v": 1	"t": 2376712	"P": 950.25	"F": 1}
{"v": 1	"t": 2376732	"P": 959.25	"F": 1}
{"v": 1	"t": 2376753	"P": 948.5	"F": 1}
{"v": 1	"t": 2376773	"P": 939.0	"F": 1}
{"v": 1	"t": 2376793	"P": 959.25	"F": 1}
{"v": 1	"t": 2376814	"P": 951.0	"F": 1}
{"v": 1	"t": 2376834	"P": 944.75	"F": 1}
{"v": 1	"t": 2376854	"P": 958.25	"F": 1}
{"v": 1	"t": 2376875	"P": 955.5	"F": 1}
{"v": 1	"t": 2376895	"P": 945.5	"F": 1}
{"v": 1	"t": 2376916	"P": 952.75	"F": 1}
{"v": 1	"t": 2376936	"P": 956.0	"F": 1}
{"v": 1	"t": 2376956	"P": 949.5	"F": 1}
{"v": 1	"t": 2376977	"P": 946.25	"F": 1}
{"v": 1	"t": 2376997	"P": 960.0	"F": 1}
{"v": 1	"t": 2377017	"P": 953.0	"F": 1}
{"v": 1	"t": 2377038	"P": 945.5	"F": 1}
{"v": 1	"t": 2377058	"P": 957.0	"F": 1}
{"v": 1	"t": 2377079	"P": 955.5	"F": 1}
{"v": 1	"t": 2377099	"P": 946.25	"F": 1}
{"v": 1	"t": 2377119	"P": 951.25	"F": 1}
{"v": 1	"t": 2377140	"P": 958.25	"F": 1}
{"v": 1	"t": 2377160	"P": 948.5	"F": 1}
{"v": 1	"t": 2377180	"P": 945.75	"F": 1}
{"v": 1	"t": 2377201	"P": 962.0	"F": 1}
{"v": 1	"t": 2377221	"P": 951.75	"F": 1}
{"v": 1	"t": 2377242	"P": 944.75	"F": 1}
{"v": 1	"t": 2377262	"P": 956.5	"F": 1}
{"v": 1	"t": 2377282	"P": 956.5	"F": 1}
{"v": 1	"t": 2377303	"P": 945.0	"F": 1}
{"v": 1	"t": 2377323	"P": 954.5	"F": 1}
{"v": 1	"t": 2377344	"P": 956.5	"F": 1}
{"v": 1	"t": 2377364	"P": 946.25	"F": 1}
{"v": 1	"t": 2377384	"P": 953.25	"F": 1}
{"v": 1	"t": 2377405	"P": 957.25	"F": 1}
{"v": 1	"t": 2377425	"P": 946.75	"F": 1}
{"v": 1	"t": 2377446	"P": 953.75	"F": 1}
{"v": 1	"t": 2377466	"P": 959.0	"F": 1}
{"v": 1	"t": 2377486	"P": 948.75	"F": 1}
{"v": 1	"t": 2377507	"P": 947.75	"F": 1}
{"v": 1	"t": 2377527	"P": 961.0	"F": 1}
{"v": 1	"t": 2377547	"P": 952.25	"F": 1}
{"v": 1	"t": 2377568	"P": 944.25	"F": 1}
{"v": 1	"t": 2377588	"P": 958.25	"F": 1	"C": 46.665	"D": 3274	"sn": 54091930088003	"file": "/data/device_log/data0000.out"}
{"v": 1	"t": 2377609	"P": 955.0	"F": 1}
{"v": 1	"t": 2377629	"P": 946.0	"F": 1}
{"v": 1	"t": 2377649	"P": 958.25	"F": 1}
{"v": 1	"t": 2377670	"P": 955.25	"F": 1}
{"v": 1	"t": 2377690	"P": 946.75	"F": 1}
{"v": 1	"t": 2377711	"P": 954.5	"F": 1}
{"v": 1	"t": 2377731	"P": 956.75	"F": 1}
{"v": 1	"t": 2377751	"P": 949.25	"F": 1}
{"v": 1	"t": 2377772	"P": 949.0	"F": 1}
{"v": 1	"t": 2377792	"P": 961.25	"F": 1}
{"v": 1	"t": 2377812	"P": 952.75	"F": 1}
{"v": 1	"t": 2377833	"P": 948.25	"F": 1}
{"v": 1	"t": 2377853	"P": 959.75	"F": 1}
{"v": 1	"t": 2377874	"P": 957.0	"F": 1}
{"v": 1	"t": 2377894	"P": 947.75	"F": 1}
{"v": 1	"t": 2377915	"P": 956.75	"F": 1}
{"v": 1	"t": 2377935	"P": 957.5	"F": 1}
{"v": 1	"t": 2377955	"P": 947.0	"F": 1}
{"v": 1	"t": 2377976	"P": 957.25	"F": 1}
{"v": 1	"t": 2377996	"P": 959.25	"F": 1}
{"v": 1	"t": 2378016	"P": 950.75	"F": 1}
{"v": 1	"t": 2378037	"P": 948.75	"F": 1}
{"v": 1	"t": 2378057	"P": 961.5	"F": 1}
{"v": 1	"t": 2378077	"P": 955.75	"F": 1}
{"v": 1	"t": 2378098	"P": 949.0	"F": 1}
{"v": 1	"t": 2378118	"P": 956.75	"F": 1}
{"v": 1	"t": 2378138	"P": 959.25	"F": 1}
{"v": 1	"t": 2378159	"P": 950.25	"F": 1}
{"v": 1	"t": 2378179	"P": 950.75	"F": 1}
{"v": 1	"t": 2378200	"P": 960.0	"F": 1}
{"v": 1	"t": 2378220	"P": 952.25	"F": 1}
{"v": 1	"t": 2378240	"P": 945.25	"F": 1}
{"v": 1	"t": 2378261	"P": 955.75	"F": 1}
{"v": 1	"t": 2378281	"P": 958.25	"F": 1}
{"v": 1	"t": 2378301	"P": 949.75	"F": 1}
{"v": 1	"t": 2378322	"P": 947.5	"F": 1}
{"v": 1	"t": 2378342	"P": 961.0	"F": 1}
{"v": 1	"t": 2378362	"P": 951.5	"F": 1}
{"v": 1	"t": 2378383	"P": 945.0	"F": 1}
{"v": 1	"t": 2378403	"P": 955.5	"F": 1}
{"v": 1	"t": 2378424	"P": 956.75	"F": 1}
{"v": 1	"t": 2378444	"P": 948.5	"F": 1}
{"v": 1	"t": 2378464	"P": 948.5	"F": 1}
{"v": 1	"t": 2378485	"P": 960.0	"F": 1}
{"v": 1	"t": 2378505	"P": 950.5	"F": 1}
{"v": 1	"t": 2378525	"P": 946.75	"F": 1}
{"v": 1	"t": 2378546	"P": 960.5	"F": 1}
{"v": 1	"t": 2378566	"P": 951.0	"F": 1}
{"v": 1	"t": 2378587	"P": 945.25	"F": 1}
{"v": 1	"t": 2378607	"P": 956.5	"F": 1	"C": 46.665	"D": 3274	"sn": 54091930088003	"file": "/data/device_log/data0000.out"	"CO2": 4848.60791015625	"Tp": 26.757080078125	"H": 22.180694580078125}
{"v": 1	"t": 2378628	"P": 959.25	"F": 1}
{"v": 1	"t": 2378649	"P": 951.75	"F": 1}
{"v": 1	"t": 2378669	"P": 946.25	"F": 1}
{"v": 1	"t": 2378690	"P": 959.5	"F": 1}
{"v": 1	"t": 2378710	"P": 953.0	"F": 1}
{"v": 1	"t": 2378730	"P": 945.0	"F": 1}
{"v": 1	"t": 2378751	"P": 956.75	"F": 1}
{"v": 1	"t": 2378771	"P": 955.75	"F": 1}
{"v": 1	"t": 2378791	"P": 947.0	"F": 1}
{"v": 1	"t": 2378812	"P": 952.25	"F": 1}
{"v": 1	"t": 2378832	"P": 958.25	"F": 1}
{"v": 1	"t": 2378853	"P": 950.0	"F": 1}
{"v": 1	"t": 2378873	"P": 945.5	"F": 1}
{"v": 1	"t": 2378893	"P": 959.25	"F": 1}
{"v": 1	"t": 2378914	"P": 951.0	"F": 1}
{"v": 1	"t": 2378934	"P": 943.5	"F": 1}
{"v": 1	"t": 2378954	"P": 954.75	"F": 1}
{"v": 1	"t": 2378975	"P": 955.75	"F": 1}
{"v": 1	"t": 2378995	"P": 948.5	"F": 1}
{"v": 1	"t": 2379016	"P": 950.25	"F": 1}
{"v": 1	"t": 2379036	"P": 959.0	"F": 1}
{"v": 1	"t": 2379056	"P": 952.0	"F": 1}
{"v": 1	"t": 2379077	"P": 945.25	"F": 1}
{"v": 1	"t": 2379097	"P": 959.25	"F": 1}
{"v": 1	"t": 2379117	"P": 953.5	"F": 1}
{"v": 1	"t": 2379138	"P": 946.0	"F": 1}
{"v": 1	"t": 2379158	"P": 956.75	"F": 1}
{"v": 1	"t": 2379179	"P": 955.5	"F": 1}
{"v": 1	"t": 2379199	"P": 944.0	"F": 1}
{"v": 1	"t": 2379219	"P": 954.5	"F": 1}
{"v": 1	"t": 2379240	"P": 955.75	"F": 1}
{"v": 1	"t": 2379260	"P": 947.0	"F": 1}
{"v": 1	"t": 2379281	"P": 956.0	"F": 1}
{"v": 1	"t": 2379301	"P": 956.0	"F": 1}
{"v": 1	"t": 2379321	"P": 947.0	"F": 1}
{"v": 1	"t": 2379342	"P": 949.0	"F": 1}
{"v": 1	"t": 2379362	"P": 959.75	"F": 1}
{"v": 1	"t": 2379382	"P": 950.75	"F": 1}
{"v": 1	"t": 2379403	"P": 944.75	"F": 1}
{"v": 1	"t": 2379423	"P": 958.0	"F": 1}
{"v": 1	"t": 2379444	"P": 954.0	"F": 1}
{"v": 1	"t": 2379464	"P": 942.75	"F": 1}
{"v": 1	"t": 2379484	"P": 953.25	"F": 1}
{"v": 1	"t": 2379505	"P": 957.5	"F": 1}
{"v": 1	"t": 2379525	"P": 947.75	"F": 1}
{"v": 1	"t": 2379546	"P": 949.25	"F": 1}
{"v": 1	"t": 2379566	"P": 960.25	"F": 1}
{"v": 1	"t": 2379586	"P": 948.75	"F": 1}
{"v": 1	"t": 2379607	"P": 945.5	"F": 1}
{"v": 1	"t": 2379627	"P": 961.25	"F": 1	"C": 46.69	"D": 3274	"sn": 54091930088003	"file": "/data/device_log/data0000.out"}
{"v": 1	"t": 2379647	"P": 952.25	"F": 1}
{"v": 1	"t": 2379668	"P": 945.75	"F": 1}
{"v": 1	"t": 2379688	"P": 959.0	"F": 1}
{"v": 1	"t": 2379709	"P": 951.5	"F": 1}
{"v": 1	"t": 2379729	"P": 944.5	"F": 1}
{"v": 1	"t": 2379749	"P": 955.5	"F": 1}
{"v": 1	"t": 2379770	"P": 960.5	"F": 1}
{"v": 1	"t": 2379790	"P": 949.75	"F": 1}
{"v": 1	"t": 2379811	"P": 956.0	"F": 1}
{"v": 1	"t": 2379831	"P": 960.75	"F": 1}
{"v": 1	"t": 2379851	"P": 949.75	"F": 1}
{"v": 1	"t": 2379872	"P": 955.5	"F": 1}
{"v": 1	"t": 2379892	"P": 959.25	"F": 1}
{"v": 1	"t": 2379913	"P": 948.75	"F": 1}
{"v": 1	"t": 2379933	"P": 952.25	"F": 1}
{"v": 1	"t": 2379954	"P": 958.0	"F": 1}
{"v": 1	"t": 2379974	"P": 948.5	"F": 1}
{"v": 1	"t": 2379994	"P": 958.5	"F": 1}
{"v": 1	"t": 2380015	"P": 957.75	"F": 1}
{"v": 1	"t": 2380035	"P": 948.75	"F": 1}
{"v": 1	"t": 2380056	"P": 955.25	"F": 1}
{"v": 1	"t": 2380076	"P": 960.25	"F": 1}
{"v": 1	"t": 2380097	"P": 947.75	"F": 1}
{"v": 1	"t": 2380117	"P": 961.75	"F": 1}
{"v": 1	"t": 2380137	"P": 955.5	"F": 1}
{"v": 1	"t": 2380158	"P": 945.75	"F": 1}
{"v": 1	"t": 2380178	"P": 952.0	"F": 1}
{"v": 1	"t": 2380198	"P": 961.0	"F": 1}
{"v": 1	"t": 2380219	"P": 949.5	"F": 1}
{"v": 1	"t": 2380239	"P": 946.0	"F": 1}
{"v": 1	"t": 2380260	"P": 958.75	"F": 1}
{"v": 1	"t": 2380280	"P": 954.5	"F": 1}
{"v": 1	"t": 2380300	"P": 946.0	"F": 1}
{"v": 1	"t": 2380321	"P": 953.5	"F": 1}
{"v": 1	"t": 2380341	"P": 958.5	"F": 1}
{"v": 1	"t": 2380361	"P": 948.5	"F": 1}
{"v": 1	"t": 2380382	"P": 947.25	"F": 1}
{"v": 1	"t": 2380402	"P": 961.5	"F": 1}
{"v": 1	"t": 2380422	"P": 951.5	"F": 1}
{"v": 1	"t": 2380443	"P": 946.25	"F": 1}
{"v": 1	"t": 2380463	"P": 957.0	"F": 1}
{"v": 1	"t": 2380484	"P": 955.0	"F": 1}
{"v": 1	"t": 2380504	"P": 948.0	"F": 1}
{"v": 1	"t": 2380524	"P": 952.0	"F": 1}
{"v": 1	"t": 2380545	"P": 958.75	"F": 1}
{"v": 1	"t": 2380565	"P": 948.75	"F": 1}
{"v": 1	"t": 2380585	"P": 945.75	"F": 1}
{"v": 1	"t": 2380606	"P": 959.25	"F": 1}
{"v": 1	"t": 2380626	"P": 951.5	"F": 1}
{"v": 1	"t": 2380647	"P": 945.0	"F": 1	"C": 46.665	"D": 3274	"sn": 54091930088003	"file": "/data/device_log/data0000.out"	"CO2": 4847.3896484375	"Tp": 26.741050720214844	"H": 22.18080711364746}
{"v": 1	"t": 2380668	"P": 947.25	"F": 1}
{"v": 1	"t": 2380688	"P": 962.0	"F": 1}
{"v": 1	"t": 2380709	"P": 948.25	"F": 1}
{"v": 1	"t": 2380729	"P": 946.25	"F": 1}
{"v": 1	"t": 2380750	"P": 960.25	"F": 1}
{"v": 1	"t": 2380770	"P": 952.5	"F": 1}
{"v": 1	"t": 2380790	"P": 944.0	"F": 1}
{"v": 1	"t": 2380811	"P": 953.75	"F": 1}
{"v": 1	"t": 2380831	"P": 955.25	"F": 1}
{"v": 1	"t": 2380851	"P": 946.25	"F": 1}
{"v": 1	"t": 2380872	"P": 950.5	"F": 1}
{"v": 1	"t": 2380892	"P": 957.25	"F": 1}
{"v": 1	"t": 2380913	"P": 950.0	"F": 1}
{"v": 1	"t": 2380933	"P": 945.25	"F": 1}
{"v": 1	"t": 2380953	"P": 959.5	"F": 1}
{"v": 1	"t": 2380974	"P": 952.25	"F": 1}
{"v": 1	"t": 2380994	"P": 943.5	"F": 1}
{"v": 1	"t": 2381014	"P": 957.0	"F": 1}
{"v": 1	"t": 2381035	"P": 955.25	"F": 1}
{"v": 1	"t": 2381055	"P": 945.25	"F": 1}
{"v": 1	"t": 2381076	"P": 951.75	"F": 1}
{"v": 1	"t": 2381096	"P": 960.5	"F": 1}
{"v": 1	"t": 2381116	"P": 950.5	"F": 1}
{"v": 1	"t": 2381137	"P": 945.5	"F": 1}
{"v": 1	"t": 2381157	"P": 959.0	"F": 1}
{"v": 1	"t": 2381177	"P": 952.5	"F": 1}
{"v": 1	"t": 2381198	"P": 943.75	"F": 1}
{"v": 1	"t": 2381219	"P": 953.5	"F": 1}
{"v": 1	"t": 2381239	"P": 944.0	"F": 1}
{"v": 1	"t": 2381259	"P": 956.0	"F": 1}
{"v": 1	"t": 2381280	"P": 955.25	"F": 1}
{"v": 1	"t": 2381300	"P": 947.25	"F": 1}
{"v": 1	"t": 2381321	"P": 957.5	"F": 1}
{"v": 1	"t": 2381341	"P": 954.0	"F": 1}
{"v": 1	"t": 2381361	"P": 945.5	"F": 1}
{"v": 1	"t": 2381382	"P": 954.25	"F": 1}
{"v": 1	"t": 2381402	"P": 958.5	"F": 1}
{"v": 1	"t": 2381423	"P": 946.0	"F": 1}
{"v": 1	"t": 2381443	"P": 949.0	"F": 1}
{"v": 1	"t": 2381463	"P": 959.25	"F": 1}
{"v": 1	"t": 2381484	"P": 950.0	"F": 1}
{"v": 1	"t": 2381504	"P": 945.25	"F": 1}
{"v": 1	"t": 2381524	"P": 958.25	"F": 1}
{"v": 1	"t": 2381545	"P": 954.75	"F": 1}
{"v": 1	"t": 2381565	"P": 946.25	"F": 1}
{"v": 1	"t": 2381586	"P": 953.25	"F": 1}
{"v": 1	"t": 2381606	"P": 955.0	"F": 1}
{"v": 1	"t": 2381626	"P": 946.5	"F": 1}
{"v": 1	"t": 2381647	"P": 949.75	"F": 1}
{"v": 1	"t": 2381667	"P": 960.25	"F": 1	"C": 46.655	"D": 3274	"sn": 54091930088003	"file": "/data/device_log/data0000.out"}
{"v": 1	"t": 2381688	"P": 950.25	"F": 1}
{"v": 1	"t": 2381708	"P": 950.0	"F": 1}
{"v": 1	"t": 2381728	"P": 960.5	"F": 1}
{"v": 1	"t": 2381749	"P": 953.0	"F": 1}
{"v": 1	"t": 2381769	"P": 948.0	"F": 1}
{"v": 1	"t": 2381790	"P": 962.5	"F": 1}
{"v": 1	"t": 2381810	"P": 956.5	"F": 1}
{"v": 1	"t": 2381830	"P": 948.5	"F": 1}
{"v": 1	"t": 2381851	"P": 959.0	"F": 1}
{"v": 1	"t": 2381871	"P": 959.5	"F": 1}
{"v": 1	"t": 2381891	"P": 951.25	"F": 1}
{"v": 1	"t": 2381912	"P": 956.0	"F": 1}
{"v": 1	"t": 2381932	"P": 959.75	"F": 1}
{"v": 1	"t": 2381953	"P": 948.25	"F": 1}
{"v": 1	"t": 2381973	"P": 954.75	"F": 1}
{"v": 1	"t": 2381993	"P": 960.0	"F": 1}
{"v": 1	"t": 2382014	"P": 950.5	"F": 1}
{"v": 1	"t": 2382034	"P": 952.0	"F": 1}
{"v": 1	"t": 2382055	"P": 962.0	"F": 1}
{"v": 1	"t": 2382075	"P": 952.25	"F": 1}
{"v": 1	"t": 2382095	"P": 945.25	"F": 1}
{"v": 1	"t": 2382116	"P": 959.25	"F": 1}
{"v": 1	"t": 2382136	"P": 954.5	"F": 1}
{"v": 1	"t": 2382156	"P": 945.25	"F": 1}
{"v": 1	"t": 2382177	"P": 954.0	"F": 1}
{"v": 1	"t": 2382197	"P": 957.0	"F": 1}
{"v": 1	"t": 2382218	"P": 948.5	"F": 1}
{"v": 1	"t": 2382238	"P": 948.0	"F": 1}
{"v": 1	"t": 2382258	"P": 961.0	"F": 1}
{"v": 1	"t": 2382279	"P": 953.25	"F": 1}
{"v": 1	"t": 2382299	"P": 943.5	"F": 1}
{"v": 1	"t": 2382319	"P": 959.5	"F": 1}
{"v": 1	"t": 2382340	"P": 955.0	"F": 1}
{"v": 1	"t": 2382360	"P": 946.5	"F": 1}
{"v": 1	"t": 2382381	"P": 952.75	"F": 1}
{"v": 1	"t": 2382401	"P": 958.75	"F": 1}
{"v": 1	"t": 2382421	"P": 947.75	"F": 1}
{"v": 1	"t": 2382442	"P": 948.0	"F": 1}
{"v": 1	"t": 2382462	"P": 959.25	"F": 1}
{"v": 1	"t": 2382482	"P": 951.75	"F": 1}
{"v": 1	"t": 2382503	"P": 944.25	"F": 1}
{"v": 1	"t": 2382523	"P": 959.0	"F": 1}
{"v": 1	"t": 2382544	"P": 952.5	"F": 1}
{"v": 1	"t": 2382564	"P": 944.5	"F": 1}
{"v": 1	"t": 2382584	"P": 956.0	"F": 1}
{"v": 1	"t": 2382605	"P": 953.5	"F": 1}
{"v": 1	"t": 2382625	"P": 945.25	"F": 1}
{"v": 1	"t": 2382646	"P": 961.0	"F": 1}
{"v": 1	"t": 2382666	"P": 955.0	"F": 1}
{"v": 1	"t": 2382686	"P": 946.25	"F": 1	"C": 46.615	"D": 3274	"sn": 54091930088003	"file": "/data/device_log/data0000.out"	"CO2": 4847.40185546875	"Tp": 26.770431518554688	"H": 22.033166885375977}
{"v": 1	"t": 2382708	"P": 949.5	"F": 1}
{"v": 1	"t": 2382728	"P": 946.75	"F": 1}
{"v": 1	"t": 2382748	"P": 961.25	"F": 1}
{"v": 1	"t": 2382769	"P": 949.25	"F": 1}
{"v": 1	"t": 2382789	"P": 946.75	"F": 1}
{"v": 1	"t": 2382810	"P": 960.25	"F": 1}
{"v": 1	"t": 2382830	"P": 955.0	"F": 1}
{"v": 1	"t": 2382851	"P": 947.75	"F": 1}
{"v": 1	"t": 2382871	"P": 956.25	"F": 1}
{"v": 1	"t": 2382891	"P": 957.25	"F": 1}
{"v": 1	"t": 2382911	"P": 947.25	"F": 1}
{"v": 1	"t": 2382932	"P": 949.75	"F": 1}
{"v": 1	"t": 2382952	"P": 960.75	"F": 1}
{"v": 1	"t": 2382972	"P": 951.0	"F": 1}
{"v": 1	"t": 2382993	"P": 944.75	"F": 1}
{"v": 1	"t": 2383013	"P": 958.0	"F": 1}
{"v": 1	"t": 2383034	"P": 954.25	"F": 1}
{"v": 1	"t": 2383054	"P": 945.25	"F": 1}
{"v": 1	"t": 2383074	"P": 954.25	"F": 1}
{"v": 1	"t": 2383095	"P": 958.25	"F": 1}
{"v": 1	"t": 2383115	"P": 946.75	"F": 1}
{"v": 1	"t": 2383136	"P": 951.25	"F": 1}
{"v": 1	"t": 2383156	"P": 957.75	"F": 1}
{"v": 1	"t": 2383176	"P": 947.75	"F": 1}
{"v": 1	"t": 2383197	"P": 946.75	"F": 1}
{"v": 1	"t": 2383217	"P": 960.25	"F": 1}
{"v": 1	"t": 2383238	"P": 948.0	"F": 1}
{"v": 1	"t": 2383258	"P": 948.25	"F": 1}
{"v": 1	"t": 2383278	"P": 960.25	"F": 1}
{"v": 1	"t": 2383299	"P": 949.75	"F": 1}
{"v": 1	"t": 2383319	"P": 945.5	"F": 1}
{"v": 1	"t": 2383340	"P": 958.5	"F": 1}
{"v": 1	"t": 2383360	"P": 950.5	"F": 1}
{"v": 1	"t": 2383380	"P": 946.75	"F": 1}
{"v": 1	"t": 2383401	"P": 957.5	"F": 1}
{"v": 1	"t": 2383421	"P": 950.0	"F": 1}
{"v": 1	"t": 2383442	"P": 946.25	"F": 1}
{"v": 1	"t": 2383462	"P": 961.25	"F": 1}
{"v": 1	"t": 2383482	"P": 952.0	"F": 1}
{"v": 1	"t": 2383503	"P": 945.0	"F": 1}
{"v": 1	"t": 2383523	"P": 958.0	"F": 1}
{"v": 1	"t": 2383544	"P": 951.75	"F": 1}
{"v": 1	"t": 2383564	"P": 943.75	"F": 1}
{"v": 1	"t": 2383585	"P": 958.5	"F": 1}
{"v": 1	"t": 2383605	"P": 951.75	"F": 1}
{"v": 1	"t": 2383625	"P": 944.5	"F": 1}
{"v": 1	"t": 2383646	"P": 959.0	"F": 1}
{"v": 1	"t": 2383666	"P": 956.75	"F": 1}
{"v": 1	"t": 2383686	"P": 947.0	"F": 1}
{"v": 1	"t": 2383707	"P": 958.75	"F": 1	"C": 46.67	"D": 3273	"sn": 54091930088003	"file": "/data/device_log/data0000.out"}
{"v": 1	"t": 2383727	"P": 958.0	"F": 1}
{"v": 1	"t": 2383748	"P": 948.5	"F": 1}
{"v": 1	"t": 2383768	"P": 960.0	"F": 1}
{"v": 1	"t": 2383789	"P": 958.5	"F": 1}
{"v": 1	"t": 2383809	"P": 948.0	"F": 1}
{"v": 1	"t": 2383829	"P": 954.5	"F": 1}
{"v": 1	"t": 2383850	"P": 960.5	"F": 1}
{"v": 1	"t": 2383870	"P": 953.0	"F": 1}
{"v": 1	"t": 2383890	"P": 950.0	"F": 1}
{"v": 1	"t": 2383911	"P": 961.0	"F": 1}
{"v": 1	"t": 2383931	"P": 957.0	"F": 1}
{"v": 1	"t": 2383952	"P": 948.0	"F": 1}
{"v": 1	"t": 2383972	"P": 960.25	"F": 1}
{"v": 1	"t": 2383992	"P": 956.5	"F": 1}
{"v": 1	"t": 2384013	"P": 949.0	"F": 1}
{"v": 1	"t": 2384033	"P": 951.25	"F": 1}
{"v": 1	"t": 2384053	"P": 958.5	"F": 1}
{"v": 1	"t": 2384074	"P": 950.25	"F": 1}
{"v": 1	"t": 2384094	"P": 947.25	"F": 1}
{"v": 1	"t": 2384115	"P": 961.0	"F": 1}
{"v": 1	"t": 2384135	"P": 951.25	"F": 1}
{"v": 1	"t": 2384155	"P": 944.5	"F": 1}
{"v": 1	"t": 2384176	"P": 956.0	"F": 1}
{"v": 1	"t": 2384196	"P": 955.75	"F": 1}
{"v": 1	"t": 2384216	"P": 946.25	"F": 1}
{"v": 1	"t": 2384237	"P": 953.5	"F": 1}
{"v": 1	"t": 2384257	"P": 959.0	"F": 1}
{"v": 1	"t": 2384278	"P": 947.0	"F": 1}
{"v": 1	"t": 2384298	"P": 948.25	"F": 1}
{"v": 1	"t": 2384319	"P": 957.75	"F": 1}
{"v": 1	"t": 2384339	"P": 948.5	"F": 1}
{"v": 1	"t": 2384359	"P": 950.0	"F": 1}
{"v": 1	"t": 2384380	"P": 959.5	"F": 1}
{"v": 1	"t": 2384400	"P": 949.5	"F": 1}
{"v": 1	"t": 2384420	"P": 944.25	"F": 1}
{"v": 1	"t": 2384441	"P": 958.75	"F": 1}
{"v": 1	"t": 2384461	"P": 954.0	"F": 1}
{"v": 1	"t": 2384482	"P": 944.75	"F": 1}
{"v": 1	"t": 2384502	"P": 957.0	"F": 1}
{"v": 1	"t": 2384522	"P": 956.25	"F": 1}
{"v": 1	"t": 2384543	"P": 947.75	"F": 1}
{"v": 1	"t": 2384563	"P": 946.5	"F": 1}
{"v": 1	"t": 2384583	"P": 959.5	"F": 1}
{"v": 1	"t": 2384604	"P": 951.0	"F": 1}
{"v": 1	"t": 2384624	"P": 944.5	"F": 1}
{"v": 1	"t": 2384644	"P": 959.0	"F": 1}
{"v": 1	"t": 2384665	"P": 953.75	"F": 1}
{"v": 1	"t": 2384685	"P": 945.75	"F": 1}
{"v": 1	"t": 2384706	"P": 953.5	"F": 1}
{"v": 1	"t": 2384726	"P": 957.5	"F": 1	"C": 46.655	"D": 3273	"sn": 54091930088003	"file": "/data/device_log/data0000.out"	"CO2": 4843.89453125	"Tp": 26.757080078125	"H": 22.180694580078125}
{"v": 1	"t": 2384747	"P": 959.5	"F": 1}
{"v": 1	"t": 2384768	"P": 949.5	"F": 1}
{"v": 1	"t": 2384788	"P": 948.25	"F": 1}
{"v": 1	"t": 2384808	"P": 958.75	"F": 1}
{"v": 1	"t": 2384829	"P": 952.0	"F": 1}
{"v": 1	"t": 2384849	"P": 944.75	"F": 1}
{"v": 1	"t": 2384869	"P": 958.25	"F": 1}
{"v": 1	"t": 2384890	"P": 952.5	"F": 1}
{"v": 1	"t": 2384910	"P": 946.0	"F": 1}
{"v": 1	"t": 2384931	"P": 959.0	"F": 1}
{"v": 1	"t": 2384951	"P": 956.5	"F": 1}
{"v": 1	"t": 2384971	"P": 945.5	"F": 1}
{"v": 1	"t": 2384992	"P": 953.25	"F": 1}
{"v": 1	"t": 2385012	"P": 958.0	"F": 1}
{"v": 1	"t": 2385033	"P": 947.5	"F": 1}
{"v": 1	"t": 2385053	"P": 945.25	"F": 1}
{"v": 1	"t": 2385073	"P": 959.5	"F": 1}
{"v": 1	"t": 2385094	"P": 953.75	"F": 1}
{"v": 1	"t": 2385114	"P": 944.25	"F": 1}
{"v": 1	"t": 2385134	"P": 954.25	"F": 1}
{"v": 1	"t": 2385155	"P": 956.5	"F": 1}
{"v": 1	"t": 2385175	"P": 946.75	"F": 1}
{"v": 1	"t": 2385196	"P": 948.5	"F": 1}
{"v": 1	"t": 2385216	"P": 959.5	"F": 1}
{"v": 1	"t": 2385236	"P": 951.75	"F": 1}
{"v": 1	"t": 2385257	"P": 946.25	"F": 1}
{"v": 1	"t": 2385277	"P": 957.5	"F": 1}
{"v": 1	"t": 2385297	"P": 954.25	"F": 1}
{"v": 1	"t": 2385318	"P": 945.0	"F": 1}
{"v": 1	"t": 2385338	"P": 953.25	"F": 1}
{"v": 1	"t": 2385358	"P": 958.5	"F": 1}
{"v": 1	"t": 2385379	"P": 950.0	"F": 1}
{"v": 1	"t": 2385400	"P": 948.25	"F": 1}
{"v": 1	"t": 2385420	"P": 959.75	"F": 1}
{"v": 1	"t": 2385440	"P": 949.25	"F": 1}
{"v": 1	"t": 2385460	"P": 947.5	"F": 1}
{"v": 1	"t": 2385481	"P": 960.5	"F": 1}
{"v": 1	"t": 2385501	"P": 951.25	"F": 1}
{"v": 1	"t": 2385522	"P": 947.25	"F": 1}
{"v": 1	"t": 2385542	"P": 961.5	"F": 1}
{"v": 1	"t": 2385562	"P": 953.0	"F": 1}
{"v": 1	"t": 2385583	"P": 946.25	"F": 1}
{"v": 1	"t": 2385603	"P": 957.25	"F": 1}
{"v": 1	"t": 2385624	"P": 958.75	"F": 1}
{"v": 1	"t": 2385644	"P": 948.5	"F": 1}
{"v": 1	"t": 2385664	"P": 953.75	"F": 1}
{"v": 1	"t": 2385685	"P": 960.0	"F": 1}
{"v": 1	"t": 2385705	"P": 953.5	"F": 1}
{"v": 1	"t": 2385725	"P": 949.75	"F": 1}
{"v": 1	"t": 2385746	"P": 962.0	"F": 1	"C": 46.665	"D": 3273	"sn": 54091930088003	"file": "/data/device_log/data0000.out"}
{"v": 1	"t": 2385766	"P": 954.0	"F": 1}
{"v": 1	"t": 2385787	"P": 949.0	"F": 1}
{"v": 1	"t": 2385807	"P": 960.25	"F": 1}
{"v": 1	"t": 2385827	"P": 953.5	"F": 1}
{"v": 1	"t": 2385848	"P": 946.5	"F": 1}
{"v": 1	"t": 2385868	"P": 958.5	"F": 1}
{"v": 1	"t": 2385889	"P": 958.0	"F": 1}
{"v": 1	"t": 2385909	"P": 949.0	"F": 1}
{"v": 1	"t": 2385929	"P": 954.75	"F": 1}
{"v": 1	"t": 2385950	"P": 960.75	"F": 1}
{"v": 1	"t": 2385970	"P": 949.0	"F": 1}
{"v": 1	"t": 2385990	"P": 947.25	"F": 1}
{"v": 1	"t": 2386011	"P": 960.0	"F": 1}
{"v": 1	"t": 2386031	"P": 952.5	"F": 1}
{"v": 1	"t": 2386052	"P": 944.25	"F": 1}
{"v": 1	"t": 2386072	"P": 959.75	"F": 1}
{"v": 1	"t": 2386092	"P": 954.5	"F": 1}
{"v": 1	"t": 2386113	"P": 943.5	"F": 1}
{"v": 1	"t": 2386133	"P": 957.75	"F": 1}
{"v": 1	"t": 2386154	"P": 955.25	"F": 1}
{"v": 1	"t": 2386174	"P": 945.5	"F": 1}
{"v": 1	"t": 2386194	"P": 953.75	"F": 1}
{"v": 1	"t": 2386215	"P": 959.0	"F": 1}
{"v": 1	"t": 2386235	"P": 948.25	"F": 1}
{"v": 1	"t": 2386255	"P": 946.5	"F": 1}
{"v": 1	"t": 2386276	"P": 959.75	"F": 1}
{"v": 1	"t": 2386296	"P": 953.25	"F": 1}
{"v": 1	"t": 2386317	"P": 944.0	"F": 1}
{"v": 1	"t": 2386337	"P": 957.0	"F": 1}
{"v": 1	"t": 2386357	"P": 955.5	"F": 1}
{"v": 1	"t": 2386378	"P": 946.75	"F": 1}
{"v": 1	"t": 2386398	"P": 949.25	"F": 1}
{"v": 1	"t": 2386418	"P": 957.0	"F": 1}
{"v": 1	"t": 2386439	"P": 948.75	"F": 1}
{"v": 1	"t": 2386459	"P": 944.75	"F": 1}
{"v": 1	"t": 2386480	"P": 958.5	"F": 1}
{"v": 1	"t": 2386500	"P": 953.5	"F": 1}
{"v": 1	"t": 2386520	"P": 945.5	"F": 1}
{"v": 1	"t": 2386541	"P": 954.5	"F": 1}
{"v": 1	"t": 2386561	"P": 956.25	"F": 1}
{"v": 1	"t": 2386581	"P": 947.25	"F": 1}
{"v": 1	"t": 2386602	"P": 946.5	"F": 1}
{"v": 1	"t": 2386622	"P": 959.5	"F": 1}
{"v": 1	"t": 2386643	"P": 949.5	"F": 1}
{"v": 1	"t": 2386663	"P": 945.0	"F": 1}
{"v": 1	"t": 2386683	"P": 959.25	"F": 1}
{"v": 1	"t": 2386704	"P": 951.0	"F": 1}
{"v": 1	"t": 2386724	"P": 945.25	"F": 1}
{"v": 1	"t": 2386745	"P": 959.0	"F": 1}
{"v": 1	"t": 2386765	"P": 953.5	"F": 1	"C": 46.69	"D": 3273	"sn": 54091930088003	"file": "/data/device_log/data0000.out"	"CO2": 4842.65283203125	"Tp": 26.757080078125	"H": 22.180694580078125}
{"v": 1	"t": 2386786	"P": 954.75	"F": 1}
{"v": 1	"t": 2386807	"P": 944.75	"F": 1}
{"v": 1	"t": 2386827	"P": 957.25	"F": 1}
{"v": 1	"t": 2386848	"P": 947.0	"F": 1}
{"v": 1	"t": 2386868	"P": 947.75	"F": 1}
{"v": 1	"t": 2386888	"P": 958.75	"F": 1}
{"v": 1	"t": 2386909	"P": 948.5	"F": 1}
{"v": 1	"t": 2386929	"P": 948.75	"F": 1}
{"v": 1	"t": 2386950	"P": 958.5	"F": 1}
{"v": 1	"t": 2386970	"P": 946.75	"F": 1}
{"v": 1	"t": 2386991	"P": 954.75	"F": 1}
{"v": 1	"t": 2387011	"P": 956.0	"F": 1}
{"v": 1	"t": 2387031	"P": 947.5	"F": 1}
{"v": 1	"t": 2387052	"P": 950.25	"F": 1}
{"v": 1	"t": 2387072	"P": 958.0	"F": 1}
{"v": 1	"t": 2387093	"P": 947.0	"F": 1}
{"v": 1	"t": 2387113	"P": 950.5	"F": 1}
{"v": 1	"t": 2387133	"P": 959.0	"F": 1}
{"v": 1	"t": 2387154	"P": 949.0	"F": 1}
{"v": 1	"t": 2387174	"P": 945.25	"F": 1}
{"v": 1	"t": 2387195	"P": 959.0	"F": 1}
{"v": 1	"t": 2387215	"P": 951.5	"F": 1}
{"v": 1	"t": 2387235	"P": 944.0	"F": 1}
{"v": 1	"t": 2387256	"P": 956.25	"F": 1}
{"v": 1	"t": 2387276	"P": 957.0	"F": 1}
{"v": 1	"t": 2387296	"P": 945.5	"F": 1}
{"v": 1	"t": 2387317	"P": 950.25	"F": 1}
{"v": 1	"t": 2387337	"P": 960.5	"F": 1}
{"v": 1	"t": 2387358	"P": 949.5	"F": 1}
{"v": 1	"t": 2387378	"P": 945.25	"F": 1}
{"v": 1	"t": 2387398	"P": 958.5	"F": 1}
{"v": 1	"t": 2387419	"P": 953.75	"F": 1}
{"v": 1	"t": 2387439	"P": 946.0	"F": 1}
{"v": 1	"t": 2387459	"P": 955.75	"F": 1}
{"v": 1	"t": 2387480	"P": 957.75	"F": 1}
{"v": 1	"t": 2387500	"P": 946.0	"F": 1}
{"v": 1	"t": 2387521	"P": 949.5	"F": 1}
{"v": 1	"t": 2387541	"P": 961.0	"F": 1}
{"v": 1	"t": 2387561	"P": 952.75	"F": 1}
{"v": 1	"t": 2387582	"P": 947.75	"F": 1}
{"v": 1	"t": 2387602	"P": 960.0	"F": 1}
{"v": 1	"t": 2387622	"P": 952.75	"F": 1}
{"v": 1	"t": 2387643	"P": 948.5	"F": 1}
{"v": 1	"t": 2387663	"P": 959.0	"F": 1}
{"v": 1	"t": 2387684	"P": 955.0	"F": 1}
{"v": 1	"t": 2387704	"P": 946.0	"F": 1}
{"v": 1	"t": 2387724	"P": 958.0	"F": 1}
{"v": 1	"t": 2387745	"P": 956.5	"F": 1}
{"v": 1	"t": 2387765	"P": 947.5	"F": 1}
{"v": 1	"t": 2387786	"P": 954.25	"F": 1	"C": 46.685	"D": 3273	"sn": 54091930088003	"file": "/data/device_log/data0000.out"}
{"v": 1	"t": 2387806	"P": 958.5	"F": 1}
{"v": 1	"t": 2387826	"P": 947.5	"F": 1}
{"v": 1	"t": 2387847	"P": 952.5	"F": 1}
{"v": 1	"t": 2387867	"P": 959.5	"F": 1}
{"v": 1	"t": 2387888	"P": 949.75	"F": 1}
{"v": 1	"t": 2387908	"P": 948.5	"F": 1}
{"v": 1	"t": 2387928	"P": 959.25	"F": 1}
{"v": 1	"t": 2387949	"P": 952.5	"F": 1}
{"v": 1	"t": 2387969	"P": 944.0	"F": 1}
{"v": 1	"t": 2387989	"P": 957.25	"F": 1}
{"v": 1	"t": 2388010	"P": 954.25	"F": 1}
{"v": 1	"t": 2388030	"P": 945.25	"F": 1}
{"v": 1	"t": 2388051	"P": 956.5	"F": 1}
{"v": 1	"t": 2388071	"P": 956.25	"F": 1}
{"v": 1	"t": 2388091	"P": 947.0	"F": 1}
{"v": 1	"t": 2388112	"P": 947.5	"F": 1}
{"v": 1	"t": 2388132	"P": 959.5	"F": 1}
{"v": 1	"t": 2388152	"P": 950.0	"F": 1}
{"v": 1	"t": 2388173	"P": 945.5	"F": 1}
{"v": 1	"t": 2388193	"P": 959.0	"F": 1}
{"v": 1	"t": 2388214	"P": 955.0	"F": 1}
{"v": 1	"t": 2388234	"P": 946.5	"F": 1}
{"v": 1	"t": 2388254	"P": 954.25	"F": 1}
{"v": 1	"t": 2388275	"P": 954.75	"F": 1}
{"v": 1	"t": 2388295	"P": 945.25	"F": 1}
{"v": 1	"t": 2388316	"P": 952.75	"F": 1}
{"v": 1	"t": 2388336	"P": 955.25	"F": 1}
{"v": 1	"t": 2388356	"P": 945.75	"F": 1}
{"v": 1	"t": 2388377	"P": 949.0	"F": 1}
{"v": 1	"t": 2388397	"P": 958.75	"F": 1}
{"v": 1	"t": 2388418	"P": 948.5	"F": 1}
{"v": 1	"t": 2388438	"P": 944.75	"F": 1}
{"v": 1	"t": 2388458	"P": 960.5	"F": 1}
{"v": 1	"t": 2388479	"P": 952.75	"F": 1}
{"v": 1	"t": 2388499	"P": 944.0	"F": 1}
{"v": 1	"t": 2388519	"P": 953.5	"F": 1}
{"v": 1	"t": 2388540	"P": 955.25	"F": 1}
{"v": 1	"t": 2388560	"P": 944.75	"F": 1}
{"v": 1	"t": 2388580	"P": 946.75	"F": 1}
{"v": 1	"t": 2388601	"P": 959.25	"F": 1}
{"v": 1	"t": 2388621	"P": 949.75	"F": 1}
{"v": 1	"t": 2388642	"P": 944.75	"F": 1}
{"v": 1	"t": 2388662	"P": 960.0	"F": 1}
{"v": 1	"t": 2388682	"P": 953.5	"F": 1}
{"v": 1	"t": 2388703	"P": 944.5	"F": 1}
{"v": 1	"t": 2388723	"P": 955.25	"F": 1}
{"v": 1	"t": 2388743	"P": 956.25	"F": 1}
{"v": 1	"t": 2388764	"P": 947.75	"F": 1}
{"v": 1	"t": 2388784	"P": 949.0	"F": 1}
{"v": 1	"t": 2388805	"P": 959.5	"F": 1	"C": 46.695	"D": 3273	"sn": 54091930088003	"file": "/data/device_log/data0000.out"	"CO2": 4839.1767578125	"Tp": 26.757080078125	"H": 22.180871963500977}
{"v": 1	"t": 2388826	"P": 956.0	"F": 1}
{"v": 1	"t": 2388846	"P": 952.75	"F": 1}
{"v": 1	"t": 2388867	"P": 943.75	"F": 1}
{"v": 1	"t": 2388887	"P": 956.25	"F": 1}
{"v": 1	"t": 2388907	"P": 953.75	"F": 1}
{"v": 1	"t": 2388928	"P": 945.25	"F": 1}
{"v": 1	"t": 2388948	"P": 957.25	"F": 1}
{"v": 1	"t": 2388969	"P": 955.75	"F": 1}
{"v": 1	"t": 2388989	"P": 945.25	"F": 1}
{"v": 1	"t": 2389009	"P": 954.75	"F": 1}
{"v": 1	"t": 2389030	"P": 954.5	"F": 1}
{"v": 1	"t": 2389050	"P": 947.25	"F": 1}
{"v": 1	"t": 2389070	"P": 949.5	"F": 1}
{"v": 1	"t": 2389091	"P": 958.0	"F": 1}
{"v": 1	"t": 2389111	"P": 948.75	"F": 1}
{"v": 1	"t": 2389132	"P": 944.5	"F": 1}
{"v": 1	"t": 2389152	"P": 959.25	"F": 1}
{"v": 1	"t": 2389172	"P": 954.5	"F": 1}
{"v": 1	"t": 2389193	"P": 942.75	"F": 1}
{"v": 1	"t": 2389213	"P": 953.75	"F": 1}
{"v": 1	"t": 2389234	"P": 955.75	"F": 1}
{"v": 1	"t": 2389254	"P": 947.25	"F": 1}
{"v": 1	"t": 2389274	"P": 946.0	"F": 1}
{"v": 1	"t": 2389295	"P": 959.75	"F": 1}
{"v": 1	"t": 2389315	"P": 949.0	"F": 1}
{"v": 1	"t": 2389335	"P": 944.5	"F": 1}
{"v": 1	"t": 2389356	"P": 958.75	"F": 1}
{"v": 1	"t": 2389376	"P": 953.75	"F": 1}
{"v": 1	"t": 2389396	"P": 945.25	"F": 1}
{"v": 1	"t": 2389417	"P": 952.5	"F": 1}
{"v": 1	"t": 2389437	"P": 955.75	"F": 1}
{"v": 1	"t": 2389458	"P": 948.0	"F": 1}
{"v": 1	"t": 2389478	"P": 953.75	"F": 1}
{"v": 1	"t": 2389499	"P": 953.75	"F": 1}
{"v": 1	"t": 2389519	"P": 946.0	"F": 1}
{"v": 1	"t": 2389539	"P": 960.75	"F": 1}
{"v": 1	"t": 2389560	"P": 955.25	"F": 1}
{"v": 1	"t": 2389580	"P": 947.5	"F": 1}
{"v": 1	"t": 2389601	"P": 959.75	"F": 1}
{"v": 1	"t": 2389621	"P": 956.0	"F": 1}
{"v": 1	"t": 2389641	"P": 949.25	"F": 1}
{"v": 1	"t": 2389662	"P": 956.75	"F": 1}
{"v": 1	"t": 2389682	"P": 958.5	"F": 1}
{"v": 1	"t": 2389703	"P": 950.75	"F": 1}
{"v": 1	"t": 2389723	"P": 948.75	"F": 1}
{"v": 1	"t": 2389743	"P": 961.25	"F": 1}
{"v": 1	"t": 2389764	"P": 953.25	"F": 1}
{"v": 1	"t": 2389784	"P": 946.0	"F": 1}
{"v": 1	"t": 2389804	"P": 961.75	"F": 1}
{"v": 1	"t": 2389825	"P": 956.75	"F": 1	"C": 46.655	"D": 3273	"sn": 54091930088003	"file": "/data/device_log/data0000.out"}
{"v": 1	"t": 2389845	"P": 948.75	"F": 1}
{"v": 1	"t": 2389866	"P": 956.5	"F": 1}
{"v": 1	"t": 2389886	"P": 955.5	"F": 1}
{"v": 1	"t": 2389906	"P": 944.5	"F": 1}
{"v": 1	"t": 2389927	"P": 950.5	"F": 1}
{"v": 1	"t": 2389947	"P": 958.25	"F": 1}
{"v": 1	"t": 2389968	"P": 948.5	"F": 1}
{"v": 1	"t": 2389988	"P": 944.5	"F": 1}
{"v": 1	"t": 2390008	"P": 960.0	"F": 1}
{"v": 1	"t": 2390029	"P": 952.5	"F": 1}
{"v": 1	"t": 2390049	"P": 944.75	"F": 1}
{"v": 1	"t": 2390069	"P": 957.0	"F": 1}
{"v": 1	"t": 2390090	"P": 956.0	"F": 1}
{"v": 1	"t": 2390110	"P": 945.25	"F": 1}
{"v": 1	"t": 2390131	"P": 954.25	"F": 1}
{"v": 1	"t": 2390151	"P": 949.75	"F": 1}
{"v": 1	"t": 2390172	"P": 954.5	"F": 1}
{"v": 1	"t": 2390192	"P": 957.5	"F": 1}
{"v": 1	"t": 2390213	"P": 945.75	"F": 1}
{"v": 1	"t": 2390233	"P": 948.25	"F": 1}
{"v": 1	"t": 2390253	"P": 960.0	"F": 1}
{"v": 1	"t": 2390274	"P": 950.75	"F": 1}
{"v": 1	"t": 2390294	"P": 945.25	"F": 1}
{"v": 1	"t": 2390314	"P": 956.5	"F": 1}
{"v": 1	"t": 2390335	"P": 953.0	"F": 1}
{"v": 1	"t": 2390355	"P": 944.75	"F": 1}
{"v": 1	"t": 2390376	"P": 953.0	"F": 1}
{"v": 1	"t": 2390396	"P": 957.0	"F": 1}
{"v": 1	"t": 2390416	"P": 947.0	"F": 1}
{"v": 1	"t": 2390437	"P": 947.25	"F": 1}
{"v": 1	"t": 2390457	"P": 961.0	"F": 1}
{"v": 1	"t": 2390477	"P": 951.0	"F": 1}
{"v": 1	"t": 2390498	"P": 944.75	"F": 1}
{"v": 1	"t": 2390518	"P": 957.5	"F": 1}
{"v": 1	"t": 2390539	"P": 954.5	"F": 1}
{"v": 1	"t": 2390559	"P": 946.25	"F": 1}
{"v": 1	"t": 2390579	"P": 950.25	"F": 1}
{"v": 1	"t": 2390600	"P": 957.75	"F": 1}
{"v": 1	"t": 2390620	"P": 948.5	"F": 1}
{"v": 1	"t": 2390640	"P": 945.25	"F": 1}
{"v": 1	"t": 2390661	"P": 959.5	"F": 1}
{"v": 1	"t": 2390681	"P": 952.0	"F": 1}
{"v": 1	"t": 2390702	"P": 945.0	"F": 1}
{"v": 1	"t": 2390722	"P": 958.75	"F": 1}
{"v": 1	"t": 2390742	"P": 953.25	"F": 1}
{"v": 1	"t": 2390763	"P": 943.0	"F": 1}
{"v": 1	"t": 2390783	"P": 958.75	"F": 1}
{"v": 1	"t": 2390804	"P": 954.75	"F": 1}
{"v": 1	"t": 2390824	"P": 945.0	"F": 1}
{"v": 1	"t": 2390844	"P": 950.75	"F": 1	"C": 46.665	"D": 3273	"sn": 54091930088003	"file": "/data/device_log/data0000.out"	"CO2": 4837.39794921875	"Tp": 26.727699279785156	"H": 22.18086051940918}
{"v": 1	"t": 2390866	"P": 950.25	"F": 1}
{"v": 1	"t": 2390886	"P": 956.0	"F": 1}
{"v": 1	"t": 2390906	"P": 947.0	"F": 1}
{"v": 1	"t": 2390927	"P": 952.5	"F": 1}
{"v": 1	"t": 2390947	"P": 958.25	"F": 1}
{"v": 1	"t": 2390968	"P": 949.25	"F": 1}
{"v": 1	"t": 2390988	"P": 945.75	"F": 1}
{"v": 1	"t": 2391008	"P": 958.75	"F": 1}
{"v": 1	"t": 2391029	"P": 953.25	"F": 1}
{"v": 1	"t": 2391049	"P": 943.5	"F": 1}
{"v": 1	"t": 2391069	"P": 957.25	"F": 1}
{"v": 1	"t": 2391090	"P": 956.25	"F": 1}
{"v": 1	"t": 2391110	"P": 946.25	"F": 1}
{"v": 1	"t": 2391131	"P": 949.25	"F": 1}
{"v": 1	"t": 2391151	"P": 959.5	"F": 1}
{"v": 1	"t": 2391171	"P": 949.75	"F": 1}
{"v": 1	"t": 2391192	"P": 945.25	"F": 1}
{"v": 1	"t": 2391212	"P": 961.5	"F": 1}
{"v": 1	"t": 2391232	"P": 953.0	"F": 1}
{"v": 1	"t": 2391253	"P": 944.25	"F": 1}
{"v": 1	"t": 2391273	"P": 956.25	"F": 1}
{"v": 1	"t": 2391294	"P": 954.25	"F": 1}
{"v": 1	"t": 2391314	"P": 944.5	"F": 1}
{"v": 1	"t": 2391334	"P": 956.25	"F": 1}
{"v": 1	"t": 2391355	"P": 951.5	"F": 1}
{"v": 1	"t": 2391375	"P": 945.0	"F": 1}
{"v": 1	"t": 2391396	"P": 954.25	"F": 1}
{"v": 1	"t": 2391416	"P": 957.0	"F": 1}
{"v": 1	"t": 2391436	"P": 948.0	"F": 1}
{"v": 1	"t": 2391457	"P": 950.25	"F": 1}
{"v": 1	"t": 2391477	"P": 961.0	"F": 1}
{"v": 1	"t": 2391497	"P": 952.75	"F": 1}
{"v": 1	"t": 2391518	"P": 948.5	"F": 1}
{"v": 1	"t": 2391538	"P": 960.75	"F": 1}
{"v": 1	"t": 2391559	"P": 952.75	"F": 1}
{"v": 1	"t": 2391579	"P": 946.25	"F": 1}
{"v": 1	"t": 2391599	"P": 954.0	"F": 1}
{"v": 1	"t": 2391620	"P": 958.0	"F": 1}
{"v": 1	"t": 2391640	"P": 949.75	"F": 1}
{"v": 1	"t": 2391660	"P": 948.5	"F": 1}
{"v": 1	"t": 2391681	"P": 960.25	"F": 1}
{"v": 1	"t": 2391701	"P": 954.5	"F": 1}
{"v": 1	"t": 2391722	"P": 947.5	"F": 1}
{"v": 1	"t": 2391742	"P": 958.5	"F": 1}
{"v": 1	"t": 2391762	"P": 956.75	"F": 1}
{"v": 1	"t": 2391783	"P": 947.5	"F": 1}
{"v": 1	"t": 2391803	"P": 951.75	"F": 1}
{"v": 1	"t": 2391823	"P": 957.75	"F": 1}
{"v": 1	"t": 2391844	"P": 948.0	"F": 1}
{"v": 1	"t": 2391864	"P": 946.0	"F": 1	"C": 46.66	"D": 3273	"sn": 54091930088003	"file": "/data/device_log/data0000.out"}
{"v": 1	"t": 2391885	"P": 957.25	"F": 1}
{"v": 1	"t": 2391905	"P": 946.0	"F": 1}
{"v": 1	"t": 2391926	"P": 958.0	"F": 1}
{"v": 1	"t": 2391946	"P": 953.25	"F": 1}
{"v": 1	"t": 2391966	"P": 945.0	"F": 1}
{"v": 1	"t": 2391987	"P": 953.5	"F": 1}
{"v": 1	"t": 2392007	"P": 955.75	"F": 1}
{"v": 1	"t": 2392028	"P": 947.5	"F": 1}
{"v": 1	"t": 2392048	"P": 948.0	"F": 1}
{"v": 1	"t": 2392068	"P": 960.25	"F": 1}
{"v": 1	"t": 2392089	"P": 950.75	"F": 1}
{"v": 1	"t": 2392109	"P": 944.5	"F": 1}
{"v": 1	"t": 2392130	"P": 957.5	"F": 1}
{"v": 1	"t": 2392150	"P": 952.75	"F": 1}
{"v": 1	"t": 2392170	"P": 945.25	"F": 1}
{"v": 1	"t": 2392191	"P": 954.5	"F": 1}
{"v": 1	"t": 2392211	"P": 956.75	"F": 1}
{"v": 1	"t": 2392231	"P": 947.5	"F": 1}
{"v": 1	"t": 2392252	"P": 950.75	"F": 1}
{"v": 1	"t": 2392272	"P": 960.0	"F": 1}
{"v": 1	"t": 2392293	"P": 949.75	"F": 1}
{"v": 1	"t": 2392313	"P": 944.25	"F": 1}
{"v": 1	"t": 2392333	"P": 960.75	"F": 1}
{"v": 1	"t": 2392354	"P": 952.5	"F": 1}
{"v": 1	"t": 2392374	"P": 943.0	"F": 1}
{"v": 1	"t": 2392394	"P": 955.75	"F": 1}
{"v": 1	"t": 2392415	"P": 955.25	"F": 1}
{"v": 1	"t": 2392435	"P": 947.75	"F": 1}
{"v": 1	"t": 2392456	"P": 951.5	"F": 1}
{"v": 1	"t": 2392476	"P": 956.75	"F": 1}
{"v": 1	"t": 2392496	"P": 946.75	"F": 1}
{"v": 1	"t": 2392517	"P": 952.5	"F": 1}
{"v": 1	"t": 2392537	"P": 956.0	"F": 1}
{"v": 1	"t": 2392558	"P": 947.0	"F": 1}
{"v": 1	"t": 2392578	"P": 949.75	"F": 1}
{"v": 1	"t": 2392598	"P": 959.5	"F": 1}
{"v": 1	"t": 2392619	"P": 950.0	"F": 1}
{"v": 1	"t": 2392639	"P": 945.5	"F": 1}
{"v": 1	"t": 2392660	"P": 959.5	"F": 1}
{"v": 1	"t": 2392680	"P": 953.25	"F": 1}
{"v": 1	"t": 2392700	"P": 943.5	"F": 1}
{"v": 1	"t": 2392721	"P": 954.75	"F": 1}
{"v": 1	"t": 2392741	"P": 956.0	"F": 1}
{"v": 1	"t": 2392761	"P": 948.25	"F": 1}
{"v": 1	"t": 2392782	"P": 947.5	"F": 1}
{"v": 1	"t": 2392802	"P": 960.0	"F": 1}
{"v": 1	"t": 2392822	"P": 951.0	"F": 1}
{"v": 1	"t": 2392843	"P": 943.75	"F": 1}
{"v": 1	"t": 2392863	"P": 958.5	"F": 1}
{"v": 1	"t": 2392884	"P": 954.0	"F": 1	"C": 46.66	"D": 3273	"sn": 54091930088003	"file": "/data/device_log/data0000.out"	"CO2": 4834.5126953125	"Tp": 26.757080078125	"H": 22.180818557739258}
{"v": 1	"t": 2392905	"P": 954.0	"F": 1}
{"v": 1	"t": 2392925	"P": 944.5	"F": 1}
{"v": 1	"t": 2392946	"P": 955.5	"F": 1}
{"v": 1	"t": 2392966	"P": 956.5	"F": 1}
{"v": 1	"t": 2392986	"P": 947.5	"F": 1}
{"v": 1	"t": 2393007	"P": 949.75	"F": 1}
{"v": 1	"t": 2393027	"P": 959.5	"F": 1}
{"v": 1	"t": 2393048	"P": 948.25	"F": 1}
{"v": 1	"t": 2393068	"P": 945.25	"F": 1}
{"v": 1	"t": 2393088	"P": 958.75	"F": 1}
{"v": 1	"t": 2393109	"P": 952.25	"F": 1}
{"v": 1	"t": 2393129	"P": 946.25	"F": 1}
{"v": 1	"t": 2393150	"P": 959.0	"F": 1}
{"v": 1	"t": 2393170	"P": 950.25	"F": 1}
{"v": 1	"t": 2393191	"P": 953.25	"F": 1}
{"v": 1	"t": 2393211	"P": 955.0	"F": 1}
{"v": 1	"t": 2393231	"P": 945.75	"F": 1}
{"v": 1	"t": 2393252	"P": 950.5	"F": 1}
{"v": 1	"t": 2393272	"P": 959.5	"F": 1}
{"v": 1	"t": 2393293	"P": 949.75	"F": 1}
{"v": 1	"t": 2393313	"P": 945.5	"F": 1}
{"v": 1	"t": 2393333	"P": 960.75	"F": 1}
{"v": 1	"t": 2393354	"P": 954.5	"F": 1}
{"v": 1	"t": 2393374	"P": 947.0	"F": 1}
{"v": 1	"t": 2393394	"P": 958.25	"F": 1}
{"v": 1	"t": 2393415	"P": 958.75	"F": 1}
{"v": 1	"t": 2393435	"P": 949.5	"F": 1}
{"v": 1	"t": 2393455	"P": 951.5	"F": 1}
{"v": 1	"t": 2393476	"P": 959.0	"F": 1}
{"v": 1	"t": 2393496	"P": 953.5	"F": 1}
{"v": 1	"t": 2393517	"P": 948.0	"F": 1}
{"v": 1	"t": 2393537	"P": 962.5	"F": 1}
{"v": 1	"t": 2393557	"P": 955.75	"F": 1}
{"v": 1	"t": 2393578	"P": 945.75	"F": 1}
{"v": 1	"t": 2393598	"P": 954.75	"F": 1}
{"v": 1	"t": 2393618	"P": 959.0	"F": 1}
{"v": 1	"t": 2393639	"P": 950.25	"F": 1}
{"v": 1	"t": 2393659	"P": 949.5	"F": 1}
{"v": 1	"t": 2393680	"P": 961.75	"F": 1}
{"v": 1	"t": 2393700	"P": 950.5	"F": 1}
{"v": 1	"t": 2393720	"P": 948.75	"F": 1}
{"v": 1	"t": 2393741	"P": 962.75	"F": 1}
{"v": 1	"t": 2393761	"P": 950.0	"F": 1}
{"v": 1	"t": 2393782	"P": 945.0	"F": 1}
{"v": 1	"t": 2393802	"P": 958.25	"F": 1}
{"v": 1	"t": 2393822	"P": 952.25	"F": 1}
{"v": 1	"t": 2393843	"P": 945.25	"F": 1}
{"v": 1	"t": 2393863	"P": 958.25	"F": 1}
{"v": 1	"t": 2393884	"P": 952.5	"F": 1}
{"v": 1	"t": 2393904	"P": 947.5	"F": 1	"C": 46.61	"D": 3273	"sn": 54091930088003	"file": "/data/device_log/data0000.out"}
{"v": 1	"t": 2393924	"P": 952.5	"F": 1}
{"v": 1	"t": 2393945	"P": 954.75	"F": 1}
{"v": 1	"t": 2393965	"P": 944.25	"F": 1}
{"v": 1	"t": 2393986	"P": 954.75	"F": 1}
{"v": 1	"t": 2394006	"P": 958.5	"F": 1}
{"v": 1	"t": 2394026	"P": 947.5	"F": 1}
{"v": 1	"t": 2394047	"P": 948.5	"F": 1}
{"v": 1	"t": 2394067	"P": 960.0	"F": 1}
{"v": 1	"t": 2394087	"P": 950.75	"F": 1}
{"v": 1	"t": 2394108	"P": 942.25	"F": 1}
{"v": 1	"t": 2394128	"P": 956.0	"F": 1}
{"v": 1	"t": 2394149	"P": 955.75	"F": 1}
{"v": 1	"t": 2394169	"P": 945.75	"F": 1}
{"v": 1	"t": 2394189	"P": 947.25	"F": 1}
{"v": 1	"t": 2394210	"P": 958.75	"F": 1}
{"v": 1	"t": 2394230	"P": 949.25	"F": 1}
{"v": 1	"t": 2394250	"P": 945.0	"F": 1}
{"v": 1	"t": 2394271	"P": 958.5	"F": 1}
{"v": 1	"t": 2394291	"P": 954.0	"F": 1}
{"v": 1	"t": 2394312	"P": 943.5	"F": 1}
{"v": 1	"t": 2394332	"P": 955.75	"F": 1}
{"v": 1	"t": 2394352	"P": 956.0	"F": 1}
{"v": 1	"t": 2394373	"P": 944.75	"F": 1}
{"v": 1	"t": 2394393	"P": 955.25	"F": 1}
{"v": 1	"t": 2394414	"P": 955.25	"F": 1}
{"v": 1	"t": 2394434	"P": 945.25	"F": 1}
{"v": 1	"t": 2394454	"P": 953.75	"F": 1}
{"v": 1	"t": 2394475	"P": 957.0	"F": 1}
{"v": 1	"t": 2394495	"P": 945.75	"F": 1}
{"v": 1	"t": 2394515	"P": 948.25	"F": 1}
{"v": 1	"t": 2394536	"P": 960.5	"F": 1}
{"v": 1	"t": 2394556	"P": 951.5	"F": 1}
{"v": 1	"t": 2394577	"P": 943.0	"F": 1}
{"v": 1	"t": 2394597	"P": 957.0	"F": 1}
{"v": 1	"t": 2394617	"P": 955.5	"F": 1}
{"v": 1	"t": 2394638	"P": 946.0	"F": 1}
{"v": 1	"t": 2394658	"P": 950.25	"F": 1}
{"v": 1	"t": 2394678	"P": 958.0	"F": 1}
{"v": 1	"t": 2394699	"P": 948.5	"F": 1}
{"v": 1	"t": 2394719	"P": 946.0	"F": 1}
{"v": 1	"t": 2394740	"P": 958.5	"F": 1}
{"v": 1	"t": 2394760	"P": 952.5	"F": 1}
{"v": 1	"t": 2394780	"P": 944.75	"F": 1}
{"v": 1	"t": 2394801	"P": 956.25	"F": 1}
{"v": 1	"t": 2394821	"P": 955.5	"F": 1}
{"v": 1	"t": 2394841	"P": 947.5	"F": 1}
{"v": 1	"t": 2394862	"P": 949.75	"F": 1}
{"v": 1	"t": 2394882	"P": 960.0	"F": 1}
{"v": 1	"t": 2394902	"P": 950.25	"F": 1}
{"v": 1	"t": 2394923	"P": 944.5	"F": 1	"C": 46.65	"D": 3273	"sn": 54091930088003	"file": "/data/device_log/data0000.out"	"CO2": 4832.2646484375	"Tp": 26.757080078125	"H": 22.180694580078125}
{"v": 1	"t": 2394943	"P": 957.0	"F": 1}
{"v": 1	"t": 2394964	"P": 950.25	"F": 1}
{"v": 1	"t": 2394984	"P": 948.5	"F": 1}
{"v": 1	"t": 2395005	"P": 959.75	"F": 1}
{"v": 1	"t": 2395025	"P": 947.5	"F": 1}
{"v": 1	"t": 2395045	"P": 947.5	"F": 1}
{"v": 1	"t": 2395066	"P": 960.5	"F": 1}
{"v": 1	"t": 2395086	"P": 949.75	"F": 1}
{"v": 1	"t": 2395107	"P": 945.5	"F": 1}
{"v": 1	"t": 2395127	"P": 957.5	"F": 1}
{"v": 1	"t": 2395147	"P": 955.75	"F": 1}
{"v": 1	"t": 2395168	"P": 946.25	"F": 1}
{"v": 1	"t": 2395188	"P": 950.25	"F": 1}
{"v": 1	"t": 2395208	"P": 959.25	"F": 1}
{"v": 1	"t": 2395229	"P": 948.25	"F": 1}
{"v": 1	"t": 2395249	"P": 945.0	"F": 1}
{"v": 1	"t": 2395270	"P": 959.5	"F": 1}
{"v": 1	"t": 2395290	"P": 952.25	"F": 1}
{"v": 1	"t": 2395310	"P": 945.75	"F": 1}
{"v": 1	"t": 2395331	"P": 958.0	"F": 1}
{"v": 1	"t": 2395351	"P": 958.0	"F": 1}
{"v": 1	"t": 2395371	"P": 949.0	"F": 1}
{"v": 1	"t": 2395392	"P": 950.25	"F": 1}
{"v": 1	"t": 2395412	"P": 961.75	"F": 1}
{"v": 1	"t": 2395432	"P": 952.75	"F": 1}
{"v": 1	"t": 2395453	"P": 945.75	"F": 1}
{"v": 1	"t": 2395473	"P": 958.75	"F": 1}
{"v": 1	"t": 2395494	"P": 957.75	"F": 1}
{"v": 1	"t": 2395514	"P": 948.5	"F": 1}
{"v": 1	"t": 2395534	"P": 955.5	"F": 1}
{"v": 1	"t": 2395555	"P": 954.5	"F": 1}
{"v": 1	"t": 2395575	"P": 949.75	"F": 1}
{"v": 1	"t": 2395596	"P": 957.75	"F": 1}
{"v": 1	"t": 2395616	"P": 961.0	"F": 1}
{"v": 1	"t": 2395636	"P": 951.0	"F": 1}
{"v": 1	"t": 2395657	"P": 947.25	"F": 1}
{"v": 1	"t": 2395677	"P": 959.5	"F": 1}
{"v": 1	"t": 2395697	"P": 953.5	"F": 1}
{"v": 1	"t": 2395718	"P": 944.0	"F": 1}
{"v": 1	"t": 2395738	"P": 947.0	"F": 1}
{"v": 1	"t": 2395758	"P": 961.25	"F": 1}
{"v": 1	"t": 2395779	"P": 952.5	"F": 1}
{"v": 1	"t": 2395799	"P": 945.25	"F": 1}
{"v": 1	"t": 2395819	"P": 951.0	"F": 1}
{"v": 1	"t": 2395840	"P": 960.0	"F": 1}
{"v": 1	"t": 2395860	"P": 951.0	"F": 1}
{"v": 1	"t": 2395880	"P": 945.0	"F": 1}
{"v": 1	"t": 2395901	"P": 956.25	"F": 1}
{"v": 1	"t": 2395921	"P": 958.5	"F": 1}
{"v": 1	"t": 2395941	"P": 948.0	"F": 1	"C": 46.625	"D": 3273	"sn": 54091930088003	"file": "/data/device_log/data0000.out"	"CO2": 4828.736328125	"Tp": 26.757080078125	"H": 22.180871963500977}
{"v": 1	"t": 2395962	"P": 952.0	"F": 1}
{"v": 1	"t": 2395983	"P": 944.75	"F": 1}
{"v": 1	"t": 2396003	"P": 959.0	"F": 1}
{"v": 1	"t": 2396024	"P": 951.0	"F": 1}
{"v": 1	"t": 2396044	"P": 944.25	"F": 1}
{"v": 1	"t": 2396064	"P": 956.25	"F": 1}
{"v": 1	"t": 2396085	"P": 957.5	"F": 1}
{"v": 1	"t": 2396105	"P": 947.5	"F": 1}
{"v": 1	"t": 2396126	"P": 948.5	"F": 1}
{"v": 1	"t": 2396146	"P": 960.25	"F": 1}
{"v": 1	"t": 2396166	"P": 948.75	"F": 1}
{"v": 1	"t": 2396187	"P": 944.25	"F": 1}
{"v": 1	"t": 2396207	"P": 958.25	"F": 1}
{"v": 1	"t": 2396227	"P": 952.75	"F": 1}
{"v": 1	"t": 2396248	"P": 944.5	"F": 1}
{"v": 1	"t": 2396268	"P": 956.25	"F": 1}
{"v": 1	"t": 2396289	"P": 952.25	"F": 1}
{"v": 1	"t": 2396309	"P": 945.0	"F": 1}
{"v": 1	"t": 2396329	"P": 956.75	"F": 1}
{"v": 1	"t": 2396350	"P": 954.5	"F": 1}
{"v": 1	"t": 2396370	"P": 944.0	"F": 1}
{"v": 1	"t": 2396391	"P": 957.5	"F": 1}
{"v": 1	"t": 2396411	"P": 951.0	"F": 1}
{"v": 1	"t": 2396432	"P": 944.5	"F": 1}
{"v": 1	"t": 2396452	"P": 958.5	"F": 1}
{"v": 1	"t": 2396472	"P": 953.5	"F": 1}
{"v": 1	"t": 2396493	"P": 944.25	"F": 1}
{"v": 1	"t": 2396513	"P": 957.75	"F": 1}
{"v": 1	"t": 2396534	"P": 952.25	"F": 1}
{"v": 1	"t": 2396554	"P": 944.25	"F": 1}
{"v": 1	"t": 2396574	"P": 957.5	"F": 1}
{"v": 1	"t": 2396595	"P": 952.5	"F": 1}
{"v": 1	"t": 2396615	"P": 943.25	"F": 1}
{"v": 1	"t": 2396636	"P": 958.25	"F": 1}
{"v": 1	"t": 2396656	"P": 954.0	"F": 1}
{"v": 1	"t": 2396676	"P": 948.25	"F": 1}
{"v": 1	"t": 2396697	"P": 955.5	"F": 1}
{"v": 1	"t": 2396717	"P": 957.25	"F": 1}
{"v": 1	"t": 2396738	"P": 947.25	"F": 1}
{"v": 1	"t": 2396758	"P": 948.0	"F": 1}
{"v": 1	"t": 2396778	"P": 959.25	"F": 1}
{"v": 1	"t": 2396799	"P": 950.5	"F": 1}
{"v": 1	"t": 2396819	"P": 944.0	"F": 1}
{"v": 1	"t": 2396839	"P": 958.25	"F": 1}
{"v": 1	"t": 2396860	"P": 956.0	"F": 1}
{"v": 1	"t": 2396880	"P": 945.0	"F": 1}
{"v": 1	"t": 2396901	"P": 951.75	"F": 1}
{"v": 1	"t": 2396921	"P": 958.25	"F": 1}
{"v": 1	"t": 2396941	"P": 949.25	"F": 1}
{"v": 1	"t": 2396962	"P": 943.5	"F": 1	"C": 46.655	"D": 3273	"sn": 54091930088003	"file": "/data/device_log/data0000.out"}
{"v": 1	"t": 2396982	"P": 956.5	"F": 1}
{"v": 1	"t": 2397002	"P": 951.0	"F": 1}
{"v": 1	"t": 2397023	"P": 946.0	"F": 1}
{"v": 1	"t": 2397043	"P": 959.75	"F": 1}
{"v": 1	"t": 2397064	"P": 952.5	"F": 1}
{"v": 1	"t": 2397084	"P": 946.25	"F": 1}
{"v": 1	"t": 2397104	"P": 952.0	"F": 1}
{"v": 1	"t": 2397125	"P": 957.0	"F": 1}
{"v": 1	"t": 2397145	"P": 945.25	"F": 1}
{"v": 1	"t": 2397166	"P": 958.75	"F": 1}
{"v": 1	"t": 2397186	"P": 954.5	"F": 1}
{"v": 1	"t": 2397207	"P": 946.75	"F": 1}
{"v": 1	"t": 2397227	"P": 955.75	"F": 1}
{"v": 1	"t": 2397247	"P": 956.0	"F": 1}
{"v": 1	"t": 2397268	"P": 948.0	"F": 1}
{"v": 1	"t": 2397288	"P": 953.0	"F": 1}
{"v": 1	"t": 2397309	"P": 960.5	"F": 1}
{"v": 1	"t": 2397329	"P": 947.0	"F": 1}
{"v": 1	"t": 2397349	"P": 955.75	"F": 1}
{"v": 1	"t": 2397370	"P": 959.75	"F": 1}
{"v": 1	"t": 2397390	"P": 953.25	"F": 1}
{"v": 1	"t": 2397410	"P": 949.5	"F": 1}
{"v": 1	"t": 2397431	"P": 961.5	"F": 1}
{"v": 1	"t": 2397451	"P": 954.0	"F": 1}
{"v": 1	"t": 2397472	"P": 946.75	"F": 1}
{"v": 1	"t": 2397492	"P": 958.25	"F": 1}
{"v": 1	"t": 2397512	"P": 957.25	"F": 1}
{"v": 1	"t": 2397533	"P": 949.75	"F": 1}
{"v": 1	"t": 2397553	"P": 953.25	"F": 1}
{"v": 1	"t": 2397573	"P": 962.75	"F": 1}
{"v": 1	"t": 2397594	"P": 953.0	"F": 1}
{"v": 1	"t": 2397614	"P": 946.5	"F": 1}
{"v": 1	"t": 2397634	"P": 960.25	"F": 1}
{"v": 1	"t": 2397655	"P": 952.5	"F": 1}
{"v": 1	"t": 2397675	"P": 945.0	"F": 1}
{"v": 1	"t": 2397696	"P": 956.0	"F": 1}
{"v": 1	"t": 2397716	"P": 957.75	"F": 1}
{"v": 1	"t": 2397736	"P": 949.5	"F": 1}
{"v": 1	"t": 2397757	"P": 946.5	"F": 1}
{"v": 1	"t": 2397777	"P": 960.25	"F": 1}
{"v": 1	"t": 2397797	"P": 953.5	"F": 1}
{"v": 1	"t": 2397818	"P": 944.75	"F": 1}
{"v": 1	"t": 2397838	"P": 956.5	"F": 1}
{"v": 1	"t": 2397859	"P": 956.75	"F": 1}
{"v": 1	"t": 2397879	"P": 947.0	"F": 1}
{"v": 1	"t": 2397899	"P": 954.75	"F": 1}
{"v": 1	"t": 2397920	"P": 955.5	"F": 1}
{"v": 1	"t": 2397940	"P": 946.5	"F": 1}
{"v": 1	"t": 2397961	"P": 954.5	"F": 1}
{"v": 1	"t": 2397981	"P": 958.5	"F": 1	"C": 46.665	"D": 3273	"sn": 54091930088003	"file": "/data/device_log/data0000.out"	"CO2": 4826.18701171875	"Tp": 26.770431518554688	"H": 22.180818557739258}
{"v": 1	"t": 2398002	"P": 956.5	"F": 1}
{"v": 1	"t": 2398023	"P": 950.0	"F": 1}
{"v": 1	"t": 2398043	"P": 945.75	"F": 1}
{"v": 1	"t": 2398063	"P": 961.0	"F": 1}
{"v": 1	"t": 2398084	"P": 951.0	"F": 1}
{"v": 1	"t": 2398104	"P": 944.5	"F": 1}
{"v": 1	"t": 2398124	"P": 955.25	"F": 1}
{"v": 1	"t": 2398145	"P": 957.75	"F": 1}
{"v": 1	"t": 2398165	"P": 948.5	"F": 1}
{"v": 1	"t": 2398185	"P": 949.25	"F": 1}
{"v": 1	"t": 2398206	"P": 958.5	"F": 1}
{"v": 1	"t": 2398226	"P": 949.5	"F": 1}
{"v": 1	"t": 2398247	"P": 944.25	"F": 1}
{"v": 1	"t": 2398267	"P": 957.5	"F": 1}
{"v": 1	"t": 2398287	"P": 955.25	"F": 1}
{"v": 1	"t": 2398308	"P": 945.25	"F": 1}
{"v": 1	"t": 2398328	"P": 951.25	"F": 1}
{"v": 1	"t": 2398348	"P": 958.25	"F": 1}
{"v": 1	"t": 2398369	"P": 947.0	"F": 1}
{"v": 1	"t": 2398389	"P": 943.5	"F": 1}
{"v": 1	"t": 2398410	"P": 959.5	"F": 1}
{"v": 1	"t": 2398430	"P": 953.0	"F": 1}
{"v": 1	"t": 2398450	"P": 944.75	"F": 1}
{"v": 1	"t": 2398471	"P": 953.5	"F": 1}
{"v": 1	"t": 2398491	"P": 957.5	"F": 1}
{"v": 1	"t": 2398511	"P": 947.25	"F": 1}
{"v": 1	"t": 2398532	"P": 951.0	"F": 1}
{"v": 1	"t": 2398552	"P": 957.25	"F": 1}
{"v": 1	"t": 2398573	"P": 946.5	"F": 1}
{"v": 1	"t": 2398593	"P": 951.75	"F": 1}
{"v": 1	"t": 2398613	"P": 957.5	"F": 1}
{"v": 1	"t": 2398634	"P": 947.75	"F": 1}
{"v": 1	"t": 2398654	"P": 946.5	"F": 1}
{"v": 1	"t": 2398675	"P": 961.0	"F": 1}
{"v": 1	"t": 2398695	"P": 949.75	"F": 1}
{"v": 1	"t": 2398715	"P": 945.75	"F": 1}
{"v": 1	"t": 2398736	"P": 960.25	"F": 1}
{"v": 1	"t": 2398756	"P": 953.25	"F": 1}
{"v": 1	"t": 2398776	"P": 944.5	"F": 1}
{"v": 1	"t": 2398797	"P": 951.75	"F": 1}
{"v": 1	"t": 2398817	"P": 959.0	"F": 1}
{"v": 1	"t": 2398838	"P": 947.75	"F": 1}
{"v": 1	"t": 2398858	"P": 947.5	"F": 1}
{"v": 1	"t": 2398878	"P": 959.5	"F": 1}
{"v": 1	"t": 2398899	"P": 952.0	"F": 1}
{"v": 1	"t": 2398919	"P": 944.75	"F": 1}
{"v": 1	"t": 2398939	"P": 955.25	"F": 1}
{"v": 1	"t": 2398960	"P": 959.0	"F": 1}
{"v": 1	"t": 2398980	"P": 947.5	"F": 1}
{"v": 1	"t": 2399000	"P": 948.5	"F": 1	"C": 46.65	"D": 3273	"sn": 54091930088003	"file": "/data/device_log/data0000.out"}
{"v": 1	"t": 2399021	"P": 958.5	"F": 1}
{"v": 1	"t": 2399041	"P": 950.0	"F": 1}
{"v": 1	"t": 2399062	"P": 948.75	"F": 1}
{"v": 1	"t": 2399082	"P": 960.0	"F": 1}
{"v": 1	"t": 2399102	"P": 949.0	"F": 1}
{"v": 1	"t": 2399123	"P": 943.0	"F": 1}
{"v": 1	"t": 2399143	"P": 956.75	"F": 1}
{"v": 1	"t": 2399164	"P": 953.5	"F": 1}
{"v": 1	"t": 2399184	"P": 946.75	"F": 1}
{"v": 1	"t": 2399205	"P": 958.5	"F": 1}
{"v": 1	"t": 2399225	"P": 954.25	"F": 1}
{"v": 1	"t": 2399245	"P": 949.0	"F": 1}
{"v": 1	"t": 2399266	"P": 956.75	"F": 1}
{"v": 1	"t": 2399286	"P": 958.25	"F": 1}
{"v": 1	"t": 2399306	"P": 950.25	"F": 1}
{"v": 1	"t": 2399327	"P": 950.5	"F": 1}
{"v": 1	"t": 2399347	"P": 960.0	"F": 1}
{"v": 1	"t": 2399367	"P": 953.75	"F": 1}
{"v": 1	"t": 2399388	"P": 948.75	"F": 1}
{"v": 1	"t": 2399408	"P": 957.0	"F": 1}
{"v": 1	"t": 2399429	"P": 957.25	"F": 1}
{"v": 1	"t": 2399449	"P": 948.0	"F": 1}
{"v": 1	"t": 2399469	"P": 949.75	"F": 1}
{"v": 1	"t": 2399490	"P": 960.0	"F": 1}
{"v": 1	"t": 2399510	"P": 949.75	"F": 1}
{"v": 1	"t": 2399530	"P": 948.75	"F": 1}
{"v": 1	"t": 2399551	"P": 961.5	"F": 1}
{"v": 1	"t": 2399571	"P": 956.75	"F": 1}
{"v": 1	"t": 2399591	"P": 944.75	"F": 1}
{"v": 1	"t": 2399612	"P": 951.0	"F": 1}
{"v": 1	"t": 2399632	"P": 957.75	"F": 1}
{"v": 1	"t": 2399653	"P": 949.25	"F": 1}
{"v": 1	"t": 2399673	"P": 945.0	"F": 1}
{"v": 1	"t": 2399693	"P": 957.75	"F": 1}
{"v": 1	"t": 2399714	"P": 952.75	"F": 1}
{"v": 1	"t": 2399734	"P": 945.25	"F": 1}
{"v": 1	"t": 2399754	"P": 958.25	"F": 1}
{"v": 1	"t": 2399775	"P": 953.5	"F": 1}
{"v": 1	"t": 2399795	"P": 943.75	"F": 1}
{"v": 1	"t": 2399816	"P": 958.0	"F": 1}
{"v": 1	"t": 2399836	"P": 952.0	"F": 1}
{"v": 1	"t": 2399857	"P": 945.5	"F": 1}
{"v": 1	"t": 2399877	"P": 958.0	"F": 1}
{"v": 1	"t": 2399897	"P": 950.75	"F": 1}
{"v": 1	"t": 2399918	"P": 942.75	"F": 1}
{"v": 1	"t": 2399938	"P": 959.0	"F": 1}
{"v": 1	"t": 2399959	"P": 951.75	"F": 1}
{"v": 1	"t": 2399979	"P": 943.25	"F": 1}
{"v": 1	"t": 2400000	"P": 957.0	"F": 1}
{"v": 1	"t": 2400020	"P": 950.0	"F": 1	"C": 46.64	"D": 3273	"sn": 54091930088003	"file": "/data/device_log/data0000.out"	"CO2": 4824.6201171875	"Tp": 26.757080078125	"H": 22.180747985839844}
{"v": 1	"t": 2400041	"P": 951.5	"F": 1}
{"v": 1	"t": 2400062	"P": 943.0	"F": 1}
{"v": 1	"t": 2400082	"P": 958.0	"F": 1}
{"v": 1	"t": 2400103	"P": 948.5	"F": 1}
{"v": 1	"t": 2400123	"P": 944.25	"F": 1}
{"v": 1	"t": 2400143	"P": 959.75	"F": 1}
{"v": 1	"t": 2400164	"P": 952.25	"F": 1}
{"v": 1	"t": 2400184	"P": 944.5	"F": 1}
{"v": 1	"t": 2400204	"P": 955.5	"F": 1}
{"v": 1	"t": 2400225	"P": 956.25	"F": 1}
{"v": 1	"t": 2400245	"P": 946.0	"F": 1}
{"v": 1	"t": 2400266	"P": 949.5	"F": 1}
{"v": 1	"t": 2400286	"P": 960.0	"F": 1}
{"v": 1	"t": 2400306	"P": 949.25	"F": 1}
{"v": 1	"t": 2400327	"P": 942.5	"F": 1}
{"v": 1	"t": 2400347	"P": 959.0	"F": 1}
{"v": 1	"t": 2400367	"P": 954.75	"F": 1}
{"v": 1	"t": 2400388	"P": 947.0	"F": 1}
{"v": 1	"t": 2400408	"P": 951.25	"F": 1}
{"v": 1	"t": 2400428	"P": 956.5	"F": 1}
{"v": 1	"t": 2400449	"P": 947.5	"F": 1}
{"v": 1	"t": 2400469	"P": 945.75	"F": 1}
{"v": 1	"t": 2400490	"P": 962.0	"F": 1}
{"v": 1	"t": 2400510	"P": 951.25	"F": 1}
{"v": 1	"t": 2400530	"P": 943.5	"F": 1}
{"v": 1	"t": 2400551	"P": 955.0	"F": 1}
{"v": 1	"t": 2400571	"P": 956.75	"F": 1}
{"v": 1	"t": 2400591	"P": 947.75	"F": 1}
{"v": 1	"t": 2400612	"P": 948.75	"F": 1}
{"v": 1	"t": 2400632	"P": 958.5	"F": 1}
{"v": 1	"t": 2400653	"P": 948.25	"F": 1}
{"v": 1	"t": 2400673	"P": 948.75	"F": 1}
{"v": 1	"t": 2400693	"P": 959.75	"F": 1}
{"v": 1	"t": 2400714	"P": 948.5	"F": 1}
{"v": 1	"t": 2400734	"P": 946.25	"F": 1}
{"v": 1	"t": 2400755	"P": 958.0	"F": 1}
{"v": 1	"t": 2400775	"P": 952.75	"F": 1}
{"v": 1	"t": 2400795	"P": 945.25	"F": 1}
{"v": 1	"t": 2400816	"P": 954.0	"F": 1}
{"v": 1	"t": 2400836	"P": 956.75	"F": 1}
{"v": 1	"t": 2400856	"P": 947.5	"F": 1}
{"v": 1	"t": 2400877	"P": 946.5	"F": 1}
{"v": 1	"t": 2400897	"P": 959.5	"F": 1}
{"v": 1	"t": 2400917	"P": 951.25	"F": 1}
{"v": 1	"t": 2400938	"P": 943.5	"F": 1}
{"v": 1	"t": 2400958	"P": 957.25	"F": 1}
{"v": 1	"t": 2400979	"P": 955.75	"F": 1}
{"v": 1	"t": 2400999	"P": 946.0	"F": 1}
{"v": 1	"t": 2401019	"P": 949.0	"F": 1}
{"v": 1	"t": 2401040	"P": 960.75	"F": 1	"C": 46.675	"D": 3273	"sn": 54091930088003	"file": "/data/device_log/data0000.out"}
{"v": 1	"t": 2401060	"P": 949.5	"F": 1}
{"v": 1	"t": 2401081	"P": 950.0	"F": 1}
{"v": 1	"t": 2401101	"P": 959.5	"F": 1}
{"v": 1	"t": 2401121	"P": 948.0	"F": 1}
{"v": 1	"t": 2401142	"P": 946.75	"F": 1}
{"v": 1	"t": 2401162	"P": 962.5	"F": 1}
{"v": 1	"t": 2401182	"P": 955.75	"F": 1}
{"v": 1	"t": 2401203	"P": 948.5	"F": 1}
{"v": 1	"t": 2401223	"P": 957.5	"F": 1}
{"v": 1	"t": 2401244	"P": 954.75	"F": 1}
{"v": 1	"t": 2401264	"P": 949.5	"F": 1}
{"v": 1	"t": 2401284	"P": 958.0	"F": 1}
{"v": 1	"t": 2401305	"P": 958.5	"F": 1}
{"v": 1	"t": 2401325	"P": 948.75	"F": 1}
{"v": 1	"t": 2401346	"P": 954.75	"F": 1}
{"v": 1	"t": 2401366	"P": 959.75	"F": 1}
{"v": 1	"t": 2401386	"P": 949.25	"F": 1}
{"v": 1	"t": 2401407	"P": 947.25	"F": 1}
{"v": 1	"t": 2401427	"P": 961.75	"F": 1}
{"v": 1	"t": 2401447	"P": 955.25	"F": 1}
{"v": 1	"t": 2401468	"P": 947.25	"F": 1}
{"v": 1	"t": 2401488	"P": 957.25	"F": 1}
{"v": 1	"t": 2401509	"P": 958.0	"F": 1}
{"v": 1	"t": 2401529	"P": 946.5	"F": 1}
{"v": 1	"t": 2401549	"P": 949.25	"F": 1}
{"v": 1	"t": 2401570	"P": 959.0	"F": 1}
{"v": 1	"t": 2401590	"P": 950.75	"F": 1}
{"v": 1	"t": 2401610	"P": 944.5	"F": 1}
{"v": 1	"t": 2401631	"P": 958.5	"F": 1}
{"v": 1	"t": 2401651	"P": 955.5	"F": 1}
{"v": 1	"t": 2401671	"P": 945.5	"F": 1}
{"v": 1	"t": 2401692	"P": 952.5	"F": 1}
{"v": 1	"t": 2401712	"P": 958.0	"F": 1}
{"v": 1	"t": 2401733	"P": 947.75	"F": 1}
{"v": 1	"t": 2401753	"P": 945.75	"F": 1}
{"v": 1	"t": 2401773	"P": 958.75	"F": 1}
{"v": 1	"t": 2401794	"P": 954.75	"F": 1}
{"v": 1	"t": 2401814	"P": 943.75	"F": 1}
{"v": 1	"t": 2401834	"P": 953.75	"F": 1}
{"v": 1	"t": 2401855	"P": 957.0	"F": 1}
{"v": 1	"t": 2401875	"P": 947.25	"F": 1}
{"v": 1	"t": 2401896	"P": 949.25	"F": 1}
{"v": 1	"t": 2401916	"P": 957.0	"F": 1}
{"v": 1	"t": 2401936	"P": 946.25	"F": 1}
{"v": 1	"t": 2401957	"P": 949.0	"F": 1}
{"v": 1	"t": 2401977	"P": 958.75	"F": 1}
{"v": 1	"t": 2401998	"P": 949.75	"F": 1}
{"v": 1	"t": 2402018	"P": 944.0	"F": 1}
{"v": 1	"t": 2402038	"P": 958.5	"F": 1}
{"v": 1	"t": 2402059	"P": 953.0	"F": 1	"C": 46.64	"D": 3273	"sn": 54091930088003	"file": "/data/device_log/data0000.out"	"CO2": 4820.52783203125	"Tp": 26.786453247070312	"H": 22.180824279785156}
{"v": 1	"t": 2402080	"P": 955.0	"F": 1}
{"v": 1	"t": 2402100	"P": 943.0	"F": 1}
{"v": 1	"t": 2402121	"P": 956.5	"F": 1}
{"v": 1	"t": 2402141	"P": 955.75	"F": 1}
{"v": 1	"t": 2402161	"P": 946.5	"F": 1}
{"v": 1	"t": 2402182	"P": 947.5	"F": 1}
{"v": 1	"t": 2402202	"P": 958.75	"F": 1}
{"v": 1	"t": 2402223	"P": 950.5	"F": 1}
{"v": 1	"t": 2402243	"P": 943.75	"F": 1}
{"v": 1	"t": 2402263	"P": 958.75	"F": 1}
{"v": 1	"t": 2402284	"P": 952.25	"F": 1}
{"v": 1	"t": 2402304	"P": 944.5	"F": 1}
{"v": 1	"t": 2402324	"P": 952.75	"F": 1}
{"v": 1	"t": 2402345	"P": 957.5	"F": 1}
{"v": 1	"t": 2402365	"P": 948.0	"F": 1}
{"v": 1	"t": 2402385	"P": 944.5	"F": 1}
{"v": 1	"t": 2402406	"P": 959.75	"F": 1}
{"v": 1	"t": 2402426	"P": 952.75	"F": 1}
{"v": 1	"t": 2402447	"P": 943.25	"F": 1}
{"v": 1	"t": 2402467	"P": 956.0	"F": 1}
{"v": 1	"t": 2402487	"P": 957.5	"F": 1}
{"v": 1	"t": 2402508	"P": 946.25	"F": 1}
{"v": 1	"t": 2402528	"P": 953.0	"F": 1}
{"v": 1	"t": 2402548	"P": 957.25	"F": 1}
{"v": 1	"t": 2402569	"P": 947.5	"F": 1}
{"v": 1	"t": 2402589	"P": 948.75	"F": 1}
{"v": 1	"t": 2402610	"P": 959.5	"F": 1}
{"v": 1	"t": 2402630	"P": 947.75	"F": 1}
{"v": 1	"t": 2402650	"P": 946.0	"F": 1}
{"v": 1	"t": 2402671	"P": 960.75	"F": 1}
{"v": 1	"t": 2402691	"P": 950.5	"F": 1}
{"v": 1	"t": 2402712	"P": 945.75	"F": 1}
{"v": 1	"t": 2402732	"P": 957.25	"F": 1}
{"v": 1	"t": 2402752	"P": 955.75	"F": 1}
{"v": 1	"t": 2402773	"P": 945.5	"F": 1}
{"v": 1	"t": 2402793	"P": 950.25	"F": 1}
{"v": 1	"t": 2402813	"P": 960.0	"F": 1}
{"v": 1	"t": 2402834	"P": 949.0	"F": 1}
{"v": 1	"t": 2402854	"P": 946.25	"F": 1}
{"v": 1	"t": 2402874	"P": 959.25	"F": 1}
{"v": 1	"t": 2402895	"P": 954.5	"F": 1}
{"v": 1	"t": 2402915	"P": 945.25	"F": 1}
{"v": 1	"t": 2402936	"P": 953.5	"F": 1}
{"v": 1	"t": 2402956	"P": 957.25	"F": 1}
{"v": 1	"t": 2402976	"P": 948.25	"F": 1}
{"v": 1	"t": 2402997	"P": 947.75	"F": 1}
{"v": 1	"t": 2403017	"P": 961.5	"F": 1}
{"v": 1	"t": 2403037	"P": 952.0	"F": 1}
{"v": 1	"t": 2403058	"P": 946.25	"F": 1}
{"v": 1	"t": 2403078	"P": 957.75	"F": 1	"C": 46.63	"D": 3273	"sn": 54091930088003	"file": "/data/device_log/data0000.out"}
{"v": 1	"t": 2403099	"P": 956.0	"F": 1}
{"v": 1	"t": 2403119	"P": 946.0	"F": 1}
{"v": 1	"t": 2403139	"P": 960.0	"F": 1}
{"v": 1	"t": 2403160	"P": 954.25	"F": 1}
{"v": 1	"t": 2403180	"P": 948.75	"F": 1}
{"v": 1	"t": 2403201	"P": 960.75	"F": 1}
{"v": 1	"t": 2403221	"P": 954.5	"F": 1}
{"v": 1	"t": 2403242	"P": 957.0	"F": 1}
{"v": 1	"t": 2403262	"P": 959.0	"F": 1}
{"v": 1	"t": 2403283	"P": 949.75	"F": 1}
{"v": 1	"t": 2403303	"P": 949.25	"F": 1}
{"v": 1	"t": 2403323	"P": 961.5	"F": 1}
{"v": 1	"t": 2403344	"P": 956.25	"F": 1}
{"v": 1	"t": 2403364	"P": 949.75	"F": 1}
{"v": 1	"t": 2403384	"P": 952.0	"F": 1}
{"v": 1	"t": 2403405	"P": 961.5	"F": 1}
{"v": 1	"t": 2403425	"P": 955.25	"F": 1}
{"v": 1	"t": 2403445	"P": 948.25	"F": 1}
{"v": 1	"t": 2403466	"P": 955.75	"F": 1}
{"v": 1	"t": 2403486	"P": 958.75	"F": 1}
{"v": 1	"t": 2403506	"P": 952.0	"F": 1}
{"v": 1	"t": 2403526	"P": 945.0	"F": 1}
{"v": 1	"t": 2403547	"P": 953.5	"F": 1}
{"v": 1	"t": 2403567	"P": 958.25	"F": 1}
{"v": 1	"t": 2403587	"P": 952.25	"F": 1}
{"v": 1	"t": 2403608	"P": 945.0	"F": 1}
{"v": 1	"t": 2403628	"P": 955.0	"F": 1}
{"v": 1	"t": 2403648	"P": 957.0	"F": 1}
{"v": 1	"t": 2403669	"P": 947.0	"F": 1}
{"v": 1	"t": 2403689	"P": 947.75	"F": 1}
{"v": 1	"t": 2403709	"P": 959.0	"F": 1}
{"v": 1	"t": 2403730	"P": 954.75	"F": 1}
{"v": 1	"t": 2403750	"P": 947.0	"F": 1}
{"v": 1	"t": 2403771	"P": 950.5	"F": 1}
{"v": 1	"t": 2403791	"P": 959.5	"F": 1}
{"v": 1	"t": 2403811	"P": 950.25	"F": 1}
{"v": 1	"t": 2403832	"P": 944.5	"F": 1}
{"v": 1	"t": 2403852	"P": 961.25	"F": 1}
{"v": 1	"t": 2403872	"P": 955.5	"F": 1}
{"v": 1	"t": 2403893	"P": 946.5	"F": 1}
{"v": 1	"t": 2403913	"P": 946.5	"F": 1}
{"v": 1	"t": 2403933	"P": 959.5	"F": 1}
{"v": 1	"t": 2403954	"P": 953.25	"F": 1}
{"v": 1	"t": 2403974	"P": 943.75	"F": 1}
{"v": 1	"t": 2403994	"P": 950.75	"F": 1}
{"v": 1	"t": 2404015	"P": 958.5	"F": 1}
{"v": 1	"t": 2404035	"P": 951.75	"F": 1}
{"v": 1	"t": 2404055	"P": 944.75	"F": 1}
{"v": 1	"t": 2404076	"P": 953.0	"F": 1}
{"v": 1	"t": 2404096	"P": 959.75	"F": 1	"C": 46.66	"D": 3273	"sn": 54091930088003	"file": "/data/device_log/data0000.out"	"CO2": 4817.9248046875	"Tp": 26.770431518554688	"H": 22.180753707885742}
{"v": 1	"t": 2404117	"P": 959.25	"F": 1}
{"v": 1	"t": 2404137	"P": 951.25	"F": 1}
{"v": 1	"t": 2404159	"P": 944.25	"F": 1}
{"v": 1	"t": 2404179	"P": 955.25	"F": 1}
{"v": 1	"t": 2404200	"P": 957.75	"F": 1}
{"v": 1	"t": 2404220	"P": 949.0	"F": 1}
{"v": 1	"t": 2404240	"P": 945.25	"F": 1}
{"v": 1	"t": 2404261	"P": 957.75	"F": 1}
{"v": 1	"t": 2404281	"P": 952.0	"F": 1}
{"v": 1	"t": 2404301	"P": 945.25	"F": 1}
{"v": 1	"t": 2404322	"P": 952.0	"F": 1}
{"v": 1	"t": 2404342	"P": 959.25	"F": 1}
{"v": 1	"t": 2404362	"P": 950.0	"F": 1}
{"v": 1	"t": 2404383	"P": 945.5	"F": 1}
{"v": 1	"t": 2404403	"P": 956.0	"F": 1}
{"v": 1	"t": 2404423	"P": 957.75	"F": 1}
{"v": 1	"t": 2404444	"P": 948.0	"F": 1}
{"v": 1	"t": 2404464	"P": 945.5	"F": 1}
{"v": 1	"t": 2404484	"P": 959.5	"F": 1}
{"v": 1	"t": 2404505	"P": 952.75	"F": 1}
{"v": 1	"t": 2404525	"P": 943.25	"F": 1}
{"v": 1	"t": 2404546	"P": 950.0	"F": 1}
{"v": 1	"t": 2404566	"P": 958.25	"F": 1}
{"v": 1	"t": 2404586	"P": 951.25	"F": 1}
{"v": 1	"t": 2404606	"P": 945.0	"F": 1}
{"v": 1	"t": 2404627	"P": 952.0	"F": 1}
{"v": 1	"t": 2404647	"P": 959.25	"F": 1}
{"v": 1	"t": 2404667	"P": 951.0	"F": 1}
{"v": 1	"t": 2404688	"P": 944.5	"F": 1}
{"v": 1	"t": 2404708	"P": 956.0	"F": 1}
{"v": 1	"t": 2404728	"P": 958.5	"F": 1}
{"v": 1	"t": 2404749	"P": 949.25	"F": 1}
{"v": 1	"t": 2404769	"P": 945.25	"F": 1}
{"v": 1	"t": 2404789	"P": 959.25	"F": 1}
{"v": 1	"t": 2404810	"P": 955.5	"F": 1}
{"v": 1	"t": 2404830	"P": 948.0	"F": 1}
{"v": 1	"t": 2404850	"P": 945.75	"F": 1}
{"v": 1	"t": 2404871	"P": 959.75	"F": 1}
{"v": 1	"t": 2404891	"P": 955.25	"F": 1}
{"v": 1	"t": 2404911	"P": 946.0	"F": 1}
{"v": 1	"t": 2404932	"P": 946.25	"F": 1}
{"v": 1	"t": 2404952	"P": 959.0	"F": 1}
{"v": 1	"t": 2404972	"P": 952.0	"F": 1}
{"v": 1	"t": 2404993	"P": 944.0	"F": 1}
{"v": 1	"t": 2405013	"P": 954.5	"F": 1}
{"v": 1	"t": 2405034	"P": 956.25	"F": 1}
{"v": 1	"t": 2405054	"P": 949.25	"F": 1}
{"v": 1	"t": 2405074	"P": 954.0	"F": 1}
{"v": 1	"t": 2405095	"P": 959.25	"F": 1}
{"v": 1	"t": 2405115	"P": 950.5	"F": 1	"C": 46.66	"D": 3273	"sn": 54091930088003	"file": "/data/device_log/data0000.out"}
{"v": 1	"t": 2405136	"P": 956.0	"F": 1}
{"v": 1	"t": 2405156	"P": 957.5	"F": 1}
{"v": 1	"t": 2405177	"P": 949.5	"F": 1}
{"v": 1	"t": 2405197	"P": 958.25	"F": 1}
{"v": 1	"t": 2405217	"P": 957.25	"F": 1}
{"v": 1	"t": 2405238	"P": 949.5	"F": 1}
{"v": 1	"t": 2405258	"P": 952.5	"F": 1}
{"v": 1	"t": 2405278	"P": 958.75	"F": 1}
{"v": 1	"t": 2405299	"P": 953.75	"F": 1}
{"v": 1	"t": 2405319	"P": 946.0	"F": 1}
{"v": 1	"t": 2405340	"P": 961.25	"F": 1}
{"v": 1	"t": 2405360	"P": 953.25	"F": 1}
{"v": 1	"t": 2405380	"P": 947.25	"F": 1}
{"v": 1	"t": 2405401	"P": 955.5	"F": 1}
{"v": 1	"t": 2405421	"P": 958.5	"F": 1}
{"v": 1	"t": 2405441	"P": 948.25	"F": 1}
{"v": 1	"t": 2405462	"P": 946.75	"F": 1}
{"v": 1	"t": 2405482	"P": 958.5	"F": 1}
{"v": 1	"t": 2405502	"P": 951.25	"F": 1}
{"v": 1	"t": 2405523	"P": 945.5	"F": 1}
{"v": 1	"t": 2405543	"P": 957.0	"F": 1}
{"v": 1	"t": 2405564	"P": 955.75	"F": 1}
{"v": 1	"t": 2405584	"P": 947.5	"F": 1}
{"v": 1	"t": 2405604	"P": 949.5	"F": 1}
{"v": 1	"t": 2405625	"P": 959.75	"F": 1}
{"v": 1	"t": 2405645	"P": 950.75	"F": 1}
{"v": 1	"t": 2405665	"P": 945.25	"F": 1}
{"v": 1	"t": 2405686	"P": 959.25	"F": 1}
{"v": 1	"t": 2405706	"P": 950.5	"F": 1}
{"v": 1	"t": 2405727	"P": 945.75	"F": 1}
{"v": 1	"t": 2405747	"P": 958.5	"F": 1}
{"v": 1	"t": 2405767	"P": 950.5	"F": 1}
{"v": 1	"t": 2405788	"P": 943.75	"F": 1}
{"v": 1	"t": 2405808	"P": 958.0	"F": 1}
{"v": 1	"t": 2405829	"P": 954.5	"F": 1}
{"v": 1	"t": 2405849	"P": 944.75	"F": 1}
{"v": 1	"t": 2405869	"P": 949.5	"F": 1}
{"v": 1	"t": 2405890	"P": 959.25	"F": 1}
{"v": 1	"t": 2405910	"P": 947.75	"F": 1}
{"v": 1	"t": 2405930	"P": 945.5	"F": 1}
{"v": 1	"t": 2405951	"P": 960.75	"F": 1}
{"v": 1	"t": 2405971	"P": 953.75	"F": 1}
{"v": 1	"t": 2405992	"P": 944.25	"F": 1}
{"v": 1	"t": 2406012	"P": 957.25	"F": 1}
{"v": 1	"t": 2406032	"P": 956.25	"F": 1}
{"v": 1	"t": 2406053	"P": 946.0	"F": 1}
{"v": 1	"t": 2406073	"P": 947.75	"F": 1}
{"v": 1	"t": 2406093	"P": 959.5	"F": 1}
{"v": 1	"t": 2406114	"P": 950.25	"F": 1}
{"v": 1	"t": 2406134	"P": 943.75	"F": 1	"C": 46.625	"D": 3273	"sn": 54091930088003	"file": "/data/device_log/data0000.out"	"CO2": 4816.02392578125	"Tp": 26.757080078125	"H": 22.180818557739258}
{"v": 1	"t": 2406156	"P": 948.75	"F": 1}
{"v": 1	"t": 2406176	"P": 959.25	"F": 1}
{"v": 1	"t": 2406196	"P": 947.0	"F": 1}
{"v": 1	"t": 2406217	"P": 947.25	"F": 1}
{"v": 1	"t": 2406237	"P": 959.0	"F": 1}
{"v": 1	"t": 2406257	"P": 950.25	"F": 1}
{"v": 1	"t": 2406278	"P": 944.5	"F": 1}
{"v": 1	"t": 2406298	"P": 959.5	"F": 1}
{"v": 1	"t": 2406319	"P": 950.5	"F": 1}
{"v": 1	"t": 2406339	"P": 944.75	"F": 1}
{"v": 1	"t": 2406360	"P": 959.5	"F": 1}
{"v": 1	"t": 2406380	"P": 951.5	"F": 1}
{"v": 1	"t": 2406400	"P": 946.25	"F": 1}
{"v": 1	"t": 2406421	"P": 959.75	"F": 1}
{"v": 1	"t": 2406441	"P": 954.0	"F": 1}
{"v": 1	"t": 2406462	"P": 944.0	"F": 1}
{"v": 1	"t": 2406482	"P": 959.25	"F": 1}
{"v": 1	"t": 2406502	"P": 950.0	"F": 1}
{"v": 1	"t": 2406523	"P": 944.75	"F": 1}
{"v": 1	"t": 2406543	"P": 956.25	"F": 1}
{"v": 1	"t": 2406564	"P": 953.0	"F": 1}
{"v": 1	"t": 2406584	"P": 945.0	"F": 1}
{"v": 1	"t": 2406604	"P": 957.75	"F": 1}
{"v": 1	"t": 2406625	"P": 954.25	"F": 1}
{"v": 1	"t": 2406645	"P": 944.75	"F": 1}
{"v": 1	"t": 2406666	"P": 955.25	"F": 1}
{"v": 1	"t": 2406686	"P": 955.25	"F": 1}
{"v": 1	"t": 2406706	"P": 945.0	"F": 1}
{"v": 1	"t": 2406727	"P": 955.75	"F": 1}
{"v": 1	"t": 2406747	"P": 955.25	"F": 1}
{"v": 1	"t": 2406768	"P": 946.5	"F": 1}
{"v": 1	"t": 2406788	"P": 952.0	"F": 1}
{"v": 1	"t": 2406808	"P": 958.0	"F": 1}
{"v": 1	"t": 2406829	"P": 949.75	"F": 1}
{"v": 1	"t": 2406849	"P": 948.0	"F": 1}
{"v": 1	"t": 2406870	"P": 959.75	"F": 1}
{"v": 1	"t": 2406890	"P": 953.5	"F": 1}
{"v": 1	"t": 2406910	"P": 943.75	"F": 1}
{"v": 1	"t": 2406931	"P": 955.75	"F": 1}
{"v": 1	"t": 2406951	"P": 956.0	"F": 1}
{"v": 1	"t": 2406971	"P": 947.25	"F": 1}
{"v": 1	"t": 2406992	"P": 949.25	"F": 1}
{"v": 1	"t": 2407012	"P": 960.5	"F": 1}
{"v": 1	"t": 2407032	"P": 954.75	"F": 1}
{"v": 1	"t": 2407053	"P": 948.5	"F": 1}
{"v": 1	"t": 2407073	"P": 958.5	"F": 1}
{"v": 1	"t": 2407094	"P": 956.5	"F": 1}
{"v": 1	"t": 2407114	"P": 949.0	"F": 1}
{"v": 1	"t": 2407134	"P": 952.25	"F": 1}
{"v": 1	"t": 2407155	"P": 961.25	"F": 1	"C": 46.63	"D": 3273	"sn": 54091930088003	"file": "/data/device_log/data0000.out"}
{"v": 1	"t": 2407175	"P": 949.25	"F": 1}
{"v": 1	"t": 2407196	"P": 954.25	"F": 1}
{"v": 1	"t": 2407216	"P": 960.0	"F": 1}
{"v": 1	"t": 2407236	"P": 949.25	"F": 1}
{"v": 1	"t": 2407257	"P": 950.25	"F": 1}
{"v": 1	"t": 2407277	"P": 958.5	"F": 1}
{"v": 1	"t": 2407298	"P": 949.0	"F": 1}
{"v": 1	"t": 2407318	"P": 955.25	"F": 1}
{"v": 1	"t": 2407338	"P": 960.5	"F": 1}
{"v": 1	"t": 2407359	"P": 951.75	"F": 1}
{"v": 1	"t": 2407379	"P": 943.75	"F": 1}
{"v": 1	"t": 2407399	"P": 958.75	"F": 1}
{"v": 1	"t": 2407420	"P": 955.5	"F": 1}
{"v": 1	"t": 2407440	"P": 947.5	"F": 1}
{"v": 1	"t": 2407460	"P": 949.25	"F": 1}
{"v": 1	"t": 2407481	"P": 959.5	"F": 1}
{"v": 1	"t": 2407501	"P": 952.5	"F": 1}
{"v": 1	"t": 2407521	"P": 943.75	"F": 1}
{"v": 1	"t": 2407542	"P": 952.25	"F": 1}
{"v": 1	"t": 2407562	"P": 959.75	"F": 1}
{"v": 1	"t": 2407582	"P": 949.5	"F": 1}
{"v": 1	"t": 2407603	"P": 945.0	"F": 1}
{"v": 1	"t": 2407623	"P": 955.75	"F": 1}
{"v": 1	"t": 2407643	"P": 958.75	"F": 1}
{"v": 1	"t": 2407664	"P": 949.75	"F": 1}
{"v": 1	"t": 2407684	"P": 944.25	"F": 1}
{"v": 1	"t": 2407704	"P": 958.25	"F": 1}
{"v": 1	"t": 2407725	"P": 956.75	"F": 1}
{"v": 1	"t": 2407745	"P": 950.5	"F": 1}
{"v": 1	"t": 2407765	"P": 946.25	"F": 1}
{"v": 1	"t": 2407786	"P": 958.25	"F": 1}
{"v": 1	"t": 2407806	"P": 954.5	"F": 1}
{"v": 1	"t": 2407826	"P": 946.5	"F": 1}
{"v": 1	"t": 2407847	"P": 947.25	"F": 1}
{"v": 1	"t": 2407867	"P": 960.0	"F": 1}
{"v": 1	"t": 2407887	"P": 953.75	"F": 1}
{"v": 1	"t": 2407908	"P": 945.25	"F": 1}
{"v": 1	"t": 2407928	"P": 949.75	"F": 1}
{"v": 1	"t": 2407948	"P": 961.0	"F": 1}
{"v": 1	"t": 2407969	"P": 951.5	"F": 1}
{"v": 1	"t": 2407989	"P": 944.5	"F": 1}
{"v": 1	"t": 2408009	"P": 956.25	"F": 1}
{"v": 1	"t": 2408030	"P": 957.5	"F": 1}
{"v": 1	"t": 2408050	"P": 948.25	"F": 1}
{"v": 1	"t": 2408070	"P": 948.0	"F": 1}
{"v": 1	"t": 2408091	"P": 960.5	"F": 1}
{"v": 1	"t": 2408111	"P": 953.0	"F": 1}
{"v": 1	"t": 2408131	"P": 946.0	"F": 1}
{"v": 1	"t": 2408152	"P": 953.75	"F": 1}
{"v": 1	"t": 2408172	"P": 959.5	"F": 1	"C": 46.64	"D": 3273	"sn": 54091930088003	"file": "/data/device_log/data0000.out"	"CO2": 4814.17822265625	"Tp": 26.786453247070312	"H": 22.180879592895508}
{"v": 1	"t": 2408193	"P": 958.25	"F": 1}
{"v": 1	"t": 2408214	"P": 950.0	"F": 1}
{"v": 1	"t": 2408235	"P": 945.25	"F": 1}
{"v": 1	"t": 2408256	"P": 956.75	"F": 1}
{"v": 1	"t": 2408276	"P": 956.75	"F": 1}
{"v": 1	"t": 2408296	"P": 948.25	"F": 1}
{"v": 1	"t": 2408317	"P": 945.75	"F": 1}
{"v": 1	"t": 2408337	"P": 957.0	"F": 1}
{"v": 1	"t": 2408357	"P": 954.0	"F": 1}
{"v": 1	"t": 2408378	"P": 945.5	"F": 1}
{"v": 1	"t": 2408398	"P": 951.25	"F": 1}
{"v": 1	"t": 2408418	"P": 960.25	"F": 1}
{"v": 1	"t": 2408439	"P": 950.75	"F": 1}
{"v": 1	"t": 2408459	"P": 944.25	"F": 1}
{"v": 1	"t": 2408479	"P": 955.0	"F": 1}
{"v": 1	"t": 2408500	"P": 957.5	"F": 1}
{"v": 1	"t": 2408520	"P": 946.75	"F": 1}
{"v": 1	"t": 2408540	"P": 945.0	"F": 1}
{"v": 1	"t": 2408561	"P": 957.5	"F": 1}
{"v": 1	"t": 2408581	"P": 955.75	"F": 1}
{"v": 1	"t": 2408601	"P": 947.5	"F": 1}
{"v": 1	"t": 2408622	"P": 946.5	"F": 1}
{"v": 1	"t": 2408642	"P": 957.25	"F": 1}
{"v": 1	"t": 2408662	"P": 954.75	"F": 1}
{"v": 1	"t": 2408683	"P": 947.25	"F": 1}
{"v": 1	"t": 2408703	"P": 947.5	"F": 1}
{"v": 1	"t": 2408723	"P": 960.25	"F": 1}
{"v": 1	"t": 2408744	"P": 951.0	"F": 1}
{"v": 1	"t": 2408764	"P": 944.0	"F": 1}
{"v": 1	"t": 2408784	"P": 954.0	"F": 1}
{"v": 1	"t": 2408805	"P": 958.5	"F": 1}
{"v": 1	"t": 2408825	"P": 948.0	"F": 1}
{"v": 1	"t": 2408845	"P": 945.25	"F": 1}
{"v": 1	"t": 2408866	"P": 960.75	"F": 1}
{"v": 1	"t": 2408886	"P": 955.0	"F": 1}
{"v": 1	"t": 2408906	"P": 946.25	"F": 1}
{"v": 1	"t": 2408927	"P": 948.0	"F": 1}
{"v": 1	"t": 2408947	"P": 964.25	"F": 1}
{"v": 1	"t": 2408967	"P": 956.0	"F": 1}
{"v": 1	"t": 2408988	"P": 949.5	"F": 1}
{"v": 1	"t": 2409008	"P": 952.0	"F": 1}
{"v": 1	"t": 2409028	"P": 961.5	"F": 1}
{"v": 1	"t": 2409049	"P": 956.0	"F": 1}
{"v": 1	"t": 2409069	"P": 948.5	"F": 1}
{"v": 1	"t": 2409089	"P": 955.0	"F": 1}
{"v": 1	"t": 2409110	"P": 961.25	"F": 1}
{"v": 1	"t": 2409130	"P": 951.75	"F": 1}
{"v": 1	"t": 2409150	"P": 946.5	"F": 1}
{"v": 1	"t": 2409171	"P": 957.75	"F": 1}
{"v": 1	"t": 2409191	"P": 960.0	"F": 1	"C": 46.645	"D": 3273	"sn": 54091930088003	"file": "/data/device_log/data0000.out"}
{"v": 1	"t": 2409211	"P": 950.25	"F": 1}
{"v": 1	"t": 2409232	"P": 949.0	"F": 1}
{"v": 1	"t": 2409255	"P": 959.25	"F": 1}
{"v": 1	"t": 2409275	"P": 950.25	"F": 1}
{"v": 1	"t": 2409295	"P": 948.25	"F": 1}
{"v": 1	"t": 2409316	"P": 960.5	"F": 1}
{"v": 1	"t": 2409336	"P": 956.0	"F": 1}
{"v": 1	"t": 2409356	"P": 946.75	"F": 1}
{"v": 1	"t": 2409377	"P": 949.25	"F": 1}
{"v": 1	"t": 2409397	"P": 961.5	"F": 1}
{"v": 1	"t": 2409417	"P": 953.0	"F": 1}
{"v": 1	"t": 2409438	"P": 943.75	"F": 1}
{"v": 1	"t": 2409458	"P": 952.25	"F": 1}
{"v": 1	"t": 2409478	"P": 958.5	"F": 1}
{"v": 1	"t": 2409499	"P": 950.75	"F": 1}
{"v": 1	"t": 2409519	"P": 946.5	"F": 1}
{"v": 1	"t": 2409539	"P": 957.75	"F": 1}
{"v": 1	"t": 2409560	"P": 956.75	"F": 1}
{"v": 1	"t": 2409580	"P": 948.5	"F": 1}
{"v": 1	"t": 2409600	"P": 945.0	"F": 1}
{"v": 1	"t": 2409621	"P": 959.75	"F": 1}
{"v": 1	"t": 2409641	"P": 955.75	"F": 1}
{"v": 1	"t": 2409661	"P": 947.5	"F": 1}
{"v": 1	"t": 2409682	"P": 947.5	"F": 1}
{"v": 1	"t": 2409702	"P": 962.5	"F": 1}
{"v": 1	"t": 2409722	"P": 954.75	"F": 1}
{"v": 1	"t": 2409743	"P": 945.0	"F": 1}
{"v": 1	"t": 2409763	"P": 949.0	"F": 1}
{"v": 1	"t": 2409783	"P": 958.75	"F": 1}
{"v": 1	"t": 2409804	"P": 951.0	"F": 1}
{"v": 1	"t": 2409824	"P": 944.0	"F": 1}
{"v": 1	"t": 2409844	"P": 953.25	"F": 1}
{"v": 1	"t": 2409865	"P": 958.25	"F": 1}
{"v": 1	"t": 2409885	"P": 948.25	"F": 1}
{"v": 1	"t": 2409905	"P": 944.0	"F": 1}
{"v": 1	"t": 2409926	"P": 957.25	"F": 1}
{"v": 1	"t": 2409946	"P": 955.25	"F": 1}
{"v": 1	"t": 2409966	"P": 949.5	"F": 1}
{"v": 1	"t": 2409987	"P": 944.75	"F": 1}
{"v": 1	"t": 2410007	"P": 958.75	"F": 1}
{"v": 1	"t": 2410027	"P": 956.25	"F": 1}
{"v": 1	"t": 2410048	"P": 947.0	"F": 1}
{"v": 1	"t": 2410068	"P": 947.0	"F": 1}
{"v": 1	"t": 2410088	"P": 961.0	"F": 1}
{"v": 1	"t": 2410109	"P": 953.0	"F": 1}
{"v": 1	"t": 2410129	"P": 946.0	"F": 1}
{"v": 1	"t": 2410149	"P": 954.0	"F": 1}
{"v": 1	"t": 2410170	"P": 957.25	"F": 1}
{"v": 1	"t": 2410190	"P": 948.5	"F": 1}
{"v": 1	"t": 2410210	"P": 945.25	"F": 1	"C": 46.645	"D": 3273	"sn": 54091930088003	"file": "/data/device_log/data0000.out"	"CO2": 4811.97119140625	"Tp": 26.786453247070312	"H": 22.180879592895508}
{"v": 1	"t": 2410232	"P": 952.0	"F": 1}
{"v": 1	"t": 2410253	"P": 951.25	"F": 1}
{"v": 1	"t": 2410276	"P": 958.25	"F": 1}
{"v": 1	"t": 2410296	"P": 949.5	"F": 1}
{"v": 1	"t": 2410317	"P": 945.25	"F": 1}
{"v": 1	"t": 2410337	"P": 955.5	"F": 1}
{"v": 1	"t": 2410357	"P": 958.75	"F": 1}
{"v": 1	"t": 2410378	"P": 950.0	"F": 1}
{"v": 1	"t": 2410398	"P": 944.25	"F": 1}
{"v": 1	"t": 2410418	"P": 960.75	"F": 1}
{"v": 1	"t": 2410438	"P": 956.0	"F": 1}
{"v": 1	"t": 2410459	"P": 948.5	"F": 1}
{"v": 1	"t": 2410479	"P": 947.0	"F": 1}
{"v": 1	"t": 2410499	"P": 960.5	"F": 1}
{"v": 1	"t": 2410520	"P": 953.75	"F": 1}
{"v": 1	"t": 2410540	"P": 947.5	"F": 1}
{"v": 1	"t": 2410560	"P": 948.25	"F": 1}
{"v": 1	"t": 2410581	"P": 959.25	"F": 1}
{"v": 1	"t": 2410601	"P": 951.25	"F": 1}
{"v": 1	"t": 2410621	"P": 945.0	"F": 1}
{"v": 1	"t": 2410642	"P": 948.0	"F": 1}
{"v": 1	"t": 2410662	"P": 960.0	"F": 1}
{"v": 1	"t": 2410682	"P": 953.0	"F": 1}
{"v": 1	"t": 2410703	"P": 944.25	"F": 1}
{"v": 1	"t": 2410723	"P": 950.75	"F": 1}
{"v": 1	"t": 2410743	"P": 961.5	"F": 1}
{"v": 1	"t": 2410764	"P": 951.75	"F": 1}
{"v": 1	"t": 2410784	"P": 944.5	"F": 1}
{"v": 1	"t": 2410804	"P": 954.25	"F": 1}
{"v": 1	"t": 2410825	"P": 958.5	"F": 1}
{"v": 1	"t": 2410845	"P": 948.75	"F": 1}
{"v": 1	"t": 2410865	"P": 946.25	"F": 1}
{"v": 1	"t": 2410886	"P": 961.25	"F": 1}
{"v": 1	"t": 2410906	"P": 956.25	"F": 1}
{"v": 1	"t": 2410926	"P": 947.25	"F": 1}
{"v": 1	"t": 2410947	"P": 952.75	"F": 1}
{"v": 1	"t": 2410967	"P": 963.25	"F": 1}
{"v": 1	"t": 2410987	"P": 955.5	"F": 1}
{"v": 1	"t": 2411008	"P": 949.5	"F": 1}
{"v": 1	"t": 2411028	"P": 955.25	"F": 1}
{"v": 1	"t": 2411048	"P": 960.75	"F": 1}
{"v": 1	"t": 2411069	"P": 952.0	"F": 1}
{"v": 1	"t": 2411089	"P": 947.75	"F": 1}
{"v": 1	"t": 2411109	"P": 954.75	"F": 1}
{"v": 1	"t": 2411130	"P": 957.0	"F": 1}
{"v": 1	"t": 2411150	"P": 946.75	"F": 1}
{"v": 1	"t": 2411171	"P": 959.75	"F": 1}
{"v": 1	"t": 2411191	"P": 959.0	"F": 1}
{"v": 1	"t": 2411211	"P": 949.75	"F": 1}
{"v": 1	"t": 2411232	"P": 949.5	"F": 1	"C": 46.625	"D": 3273	"sn": 54091930088003	"file": "/data/device_log/data0000.out"}
{"v": 1	"t": 2411252	"P": 957.25	"F": 1}
{"v": 1	"t": 2411273	"P": 948.75	"F": 1}
{"v": 1	"t": 2411297	"P": 953.0	"F": 1}
{"v": 1	"t": 2411318	"P": 945.0	"F": 1}
{"v": 1	"t": 2411338	"P": 951.75	"F": 1}
{"v": 1	"t": 2411358	"P": 957.25	"F": 1}
{"v": 1	"t": 2411379	"P": 947.5	"F": 1}
{"v": 1	"t": 2411399	"P": 945.75	"F": 1}
{"v": 1	"t": 2411419	"P": 959.75	"F": 1}
{"v": 1	"t": 2411440	"P": 955.0	"F": 1}
{"v": 1	"t": 2411460	"P": 947.75	"F": 1}
{"v": 1	"t": 2411480	"P": 945.75	"F": 1}
{"v": 1	"t": 2411501	"P": 959.75	"F": 1}
{"v": 1	"t": 2411521	"P": 953.25	"F": 1}
{"v": 1	"t": 2411541	"P": 944.75	"F": 1}
{"v": 1	"t": 2411562	"P": 951.75	"F": 1}
{"v": 1	"t": 2411582	"P": 958.5	"F": 1}
{"v": 1	"t": 2411602	"P": 950.25	"F": 1}
{"v": 1	"t": 2411623	"P": 945.0	"F": 1}
{"v": 1	"t": 2411643	"P": 955.25	"F": 1}
{"v": 1	"t": 2411663	"P": 956.75	"F": 1}
{"v": 1	"t": 2411684	"P": 946.5	"F": 1}
{"v": 1	"t": 2411704	"P": 945.0	"F": 1}
{"v": 1	"t": 2411724	"P": 958.25	"F": 1}
{"v": 1	"t": 2411745	"P": 954.75	"F": 1}
{"v": 1	"t": 2411765	"P": 947.0	"F": 1}
{"v": 1	"t": 2411785	"P": 945.25	"F": 1}
{"v": 1	"t": 2411806	"P": 959.25	"F": 1}
{"v": 1	"t": 2411826	"P": 955.0	"F": 1}
{"v": 1	"t": 2411846	"P": 944.0	"F": 1}
{"v": 1	"t": 2411867	"P": 946.75	"F": 1}
{"v": 1	"t": 2411887	"P": 960.25	"F": 1}
{"v": 1	"t": 2411907	"P": 952.75	"F": 1}
{"v": 1	"t": 2411928	"P": 945.5	"F": 1}
{"v": 1	"t": 2411948	"P": 948.5	"F": 1}
{"v": 1	"t": 2411968	"P": 960.25	"F": 1}
{"v": 1	"t": 2411989	"P": 950.0	"F": 1}
{"v": 1	"t": 2412009	"P": 944.75	"F": 1}
{"v": 1	"t": 2412029	"P": 953.5	"F": 1}
{"v": 1	"t": 2412050	"P": 957.0	"F": 1}
{"v": 1	"t": 2412070	"P": 948.5	"F": 1}
{"v": 1	"t": 2412090	"P": 944.75	"F": 1}
{"v": 1	"t": 2412111	"P": 957.75	"F": 1}
{"v": 1	"t": 2412131	"P": 955.25	"F": 1}
{"v": 1	"t": 2412151	"P": 947.25	"F": 1}
{"v": 1	"t": 2412172	"P": 945.0	"F": 1}
{"v": 1	"t": 2412192	"P": 959.25	"F": 1}
{"v": 1	"t": 2412212	"P": 952.75	"F": 1}
{"v": 1	"t": 2412233	"P": 945.25	"F": 1}
{"v": 1	"t": 2412253	"P": 950.75	"F": 1	"C": 46.645	"D": 3273	"sn": 54091930088003	"file": "/data/device_log/data0000.out"	"CO2": 4810.361328125	"Tp": 26.757080078125	"H": 22.180818557739258}
{"v": 1	"t": 2412274	"P": 951.0	"F": 1}
{"v": 1	"t": 2412295	"P": 956.25	"F": 1}
{"v": 1	"t": 2412316	"P": 951.75	"F": 1}
{"v": 1	"t": 2412337	"P": 944.75	"F": 1}
{"v": 1	"t": 2412357	"P": 957.5	"F": 1}
{"v": 1	"t": 2412377	"P": 957.0	"F": 1}
{"v": 1	"t": 2412398	"P": 949.25	"F": 1}
{"v": 1	"t": 2412418	"P": 945.75	"F": 1}
{"v": 1	"t": 2412438	"P": 958.5	"F": 1}
{"v": 1	"t": 2412458	"P": 956.0	"F": 1}
{"v": 1	"t": 2412479	"P": 948.5	"F": 1}
{"v": 1	"t": 2412499	"P": 945.75	"F": 1}
{"v": 1	"t": 2412519	"P": 959.5	"F": 1}
{"v": 1	"t": 2412540	"P": 953.75	"F": 1}
{"v": 1	"t": 2412560	"P": 946.75	"F": 1}
{"v": 1	"t": 2412580	"P": 948.25	"F": 1}
{"v": 1	"t": 2412601	"P": 959.5	"F": 1}
{"v": 1	"t": 2412621	"P": 954.0	"F": 1}
{"v": 1	"t": 2412641	"P": 944.5	"F": 1}
{"v": 1	"t": 2412662	"P": 951.0	"F": 1}
{"v": 1	"t": 2412682	"P": 960.5	"F": 1}
{"v": 1	"t": 2412702	"P": 953.0	"F": 1}
{"v": 1	"t": 2412723	"P": 945.0	"F": 1}
{"v": 1	"t": 2412743	"P": 950.0	"F": 1}
{"v": 1	"t": 2412763	"P": 960.5	"F": 1}
{"v": 1	"t": 2412784	"P": 953.0	"F": 1}
{"v": 1	"t": 2412804	"P": 946.75	"F": 1}
{"v": 1	"t": 2412824	"P": 955.0	"F": 1}
{"v": 1	"t": 2412845	"P": 961.0	"F": 1}
{"v": 1	"t": 2412865	"P": 951.5	"F": 1}
{"v": 1	"t": 2412885	"P": 948.5	"F": 1}
{"v": 1	"t": 2412906	"P": 963.5	"F": 1}
{"v": 1	"t": 2412926	"P": 958.5	"F": 1}
{"v": 1	"t": 2412946	"P": 950.75	"F": 1}
{"v": 1	"t": 2412967	"P": 951.25	"F": 1}
{"v": 1	"t": 2412987	"P": 962.0	"F": 1}
{"v": 1	"t": 2413007	"P": 955.0	"F": 1}
{"v": 1	"t": 2413028	"P": 941.25	"F": 1}
{"v": 1	"t": 2413048	"P": 953.5	"F": 1}
{"v": 1	"t": 2413068	"P": 959.75	"F": 1}
{"v": 1	"t": 2413089	"P": 953.5	"F": 1}
{"v": 1	"t": 2413109	"P": 949.25	"F": 1}
{"v": 1	"t": 2413129	"P": 955.75	"F": 1}
{"v": 1	"t": 2413150	"P": 959.0	"F": 1}
{"v": 1	"t": 2413170	"P": 950.5	"F": 1}
{"v": 1	"t": 2413190	"P": 948.0	"F": 1}
{"v": 1	"t": 2413211	"P": 958.25	"F": 1}
{"v": 1	"t": 2413231	"P": 954.75	"F": 1}
{"v": 1	"t": 2413251	"P": 946.5	"F": 1}
{"v": 1	"t": 2413272	"P": 946.75	"F": 1	"C": 46.64	"D": 3273	"sn": 54091930088003	"file": "/data/device_log/data0000.out"}
{"v": 1	"t": 2413292	"P": 957.75	"F": 1}
{"v": 1	"t": 2413313	"P": 949.0	"F": 1}
{"v": 1	"t": 2413334	"P": 955.0	"F": 1}
{"v": 1	"t": 2413355	"P": 956.75	"F": 1}
{"v": 1	"t": 2413375	"P": 947.25	"F": 1}
{"v": 1	"t": 2413395	"P": 947.5	"F": 1}
{"v": 1	"t": 2413416	"P": 961.25	"F": 1}
{"v": 1	"t": 2413436	"P": 954.5	"F": 1}
{"v": 1	"t": 2413456	"P": 944.75	"F": 1}
{"v": 1	"t": 2413477	"P": 949.5	"F": 1}
{"v": 1	"t": 2413497	"P": 960.25	"F": 1}
{"v": 1	"t": 2413517	"P": 953.0	"F": 1}
{"v": 1	"t": 2413538	"P": 943.75	"F": 1}
{"v": 1	"t": 2413558	"P": 955.0	"F": 1}
{"v": 1	"t": 2413578	"P": 957.75	"F": 1}
{"v": 1	"t": 2413599	"P": 949.75	"F": 1}
{"v": 1	"t": 2413619	"P": 945.5	"F": 1}
{"v": 1	"t": 2413639	"P": 961.0	"F": 1}
{"v": 1	"t": 2413660	"P": 954.25	"F": 1}
{"v": 1	"t": 2413680	"P": 947.5	"F": 1}
{"v": 1	"t": 2413700	"P": 949.0	"F": 1}
{"v": 1	"t": 2413721	"P": 960.75	"F": 1}
{"v": 1	"t": 2413741	"P": 952.5	"F": 1}
{"v": 1	"t": 2413762	"P": 944.75	"F": 1}
{"v": 1	"t": 2413782	"P": 958.75	"F": 1}
{"v": 1	"t": 2413802	"P": 952.5	"F": 1}
{"v": 1	"t": 2413823	"P": 943.5	"F": 1}
{"v": 1	"t": 2413843	"P": 953.0	"F": 1}
{"v": 1	"t": 2413863	"P": 959.0	"F": 1}
{"v": 1	"t": 2413884	"P": 949.25	"F": 1}
{"v": 1	"t": 2413904	"P": 945.0	"F": 1}
{"v": 1	"t": 2413924	"P": 959.5	"F": 1}
{"v": 1	"t": 2413945	"P": 952.25	"F": 1}
{"v": 1	"t": 2413965	"P": 945.25	"F": 1}
{"v": 1	"t": 2413986	"P": 952.5	"F": 1}
{"v": 1	"t": 2414006	"P": 957.25	"F": 1}
{"v": 1	"t": 2414026	"P": 946.5	"F": 1}
{"v": 1	"t": 2414047	"P": 950.75	"F": 1}
{"v": 1	"t": 2414067	"P": 960.0	"F": 1}
{"v": 1	"t": 2414087	"P": 950.25	"F": 1}
{"v": 1	"t": 2414108	"P": 945.0	"F": 1}
{"v": 1	"t": 2414128	"P": 955.25	"F": 1}
{"v": 1	"t": 2414148	"P": 957.75	"F": 1}
{"v": 1	"t": 2414169	"P": 949.0	"F": 1}
{"v": 1	"t": 2414189	"P": 943.75	"F": 1}
{"v": 1	"t": 2414209	"P": 958.75	"F": 1}
{"v": 1	"t": 2414230	"P": 955.5	"F": 1}
{"v": 1	"t": 2414250	"P": 945.25	"F": 1}
{"v": 1	"t": 2414270	"P": 948.75	"F": 1}
{"v": 1	"t": 2414291	"P": 960.0	"F": 1	"C": 46.625	"D": 3273	"sn": 54091930088003	"file": "/data/device_log/data0000.out"	"CO2": 4807.74853515625	"Tp": 26.770431518554688	"H": 22.180694580078125}
{"v": 1	"t": 2414312	"P": 956.0	"F": 1}
{"v": 1	"t": 2414333	"P": 947.25	"F": 1}
{"v": 1	"t": 2414354	"P": 951.0	"F": 1}
{"v": 1	"t": 2414374	"P": 945.5	"F": 1}
{"v": 1	"t": 2414394	"P": 956.5	"F": 1}
{"v": 1	"t": 2414415	"P": 956.25	"F": 1}
{"v": 1	"t": 2414435	"P": 949.0	"F": 1}
{"v": 1	"t": 2414455	"P": 948.5	"F": 1}
{"v": 1	"t": 2414476	"P": 959.5	"F": 1}
{"v": 1	"t": 2414496	"P": 952.75	"F": 1}
{"v": 1	"t": 2414516	"P": 944.75	"F": 1}
{"v": 1	"t": 2414537	"P": 950.75	"F": 1}
{"v": 1	"t": 2414557	"P": 957.75	"F": 1}
{"v": 1	"t": 2414577	"P": 951.25	"F": 1}
{"v": 1	"t": 2414598	"P": 945.25	"F": 1}
{"v": 1	"t": 2414618	"P": 952.25	"F": 1}
{"v": 1	"t": 2414638	"P": 959.25	"F": 1}
{"v": 1	"t": 2414659	"P": 951.75	"F": 1}
{"v": 1	"t": 2414679	"P": 944.75	"F": 1}
{"v": 1	"t": 2414699	"P": 956.0	"F": 1}
{"v": 1	"t": 2414720	"P": 957.0	"F": 1}
{"v": 1	"t": 2414740	"P": 949.0	"F": 1}
{"v": 1	"t": 2414760	"P": 946.25	"F": 1}
{"v": 1	"t": 2414781	"P": 961.75	"F": 1}
{"v": 1	"t": 2414801	"P": 957.75	"F": 1}
{"v": 1	"t": 2414821	"P": 948.25	"F": 1}
{"v": 1	"t": 2414842	"P": 950.0	"F": 1}
{"v": 1	"t": 2414862	"P": 962.25	"F": 1}
{"v": 1	"t": 2414882	"P": 956.5	"F": 1}
{"v": 1	"t": 2414903	"P": 946.5	"F": 1}
{"v": 1	"t": 2414923	"P": 955.75	"F": 1}
{"v": 1	"t": 2414943	"P": 960.75	"F": 1}
{"v": 1	"t": 2414964	"P": 952.25	"F": 1}
{"v": 1	"t": 2414984	"P": 946.5	"F": 1}
{"v": 1	"t": 2415004	"P": 959.75	"F": 1}
{"v": 1	"t": 2415025	"P": 957.75	"F": 1}
{"v": 1	"t": 2415045	"P": 949.75	"F": 1}
{"v": 1	"t": 2415065	"P": 947.5	"F": 1}
{"v": 1	"t": 2415086	"P": 959.5	"F": 1}
{"v": 1	"t": 2415106	"P": 958.0	"F": 1}
{"v": 1	"t": 2415126	"P": 949.75	"F": 1}
{"v": 1	"t": 2415147	"P": 947.0	"F": 1}
{"v": 1	"t": 2415167	"P": 958.75	"F": 1}
{"v": 1	"t": 2415187	"P": 954.75	"F": 1}
{"v": 1	"t": 2415208	"P": 947.0	"F": 1}
{"v": 1	"t": 2415228	"P": 949.5	"F": 1}
{"v": 1	"t": 2415248	"P": 959.25	"F": 1}
{"v": 1	"t": 2415269	"P": 953.5	"F": 1}
{"v": 1	"t": 2415289	"P": 943.75	"F": 1}
{"v": 1	"t": 2415309	"P": 953.75	"F": 1	"C": 46.63	"D": 3273	"sn": 54091930088003	"file": "/data/device_log/data0000.out"}
{"v": 1	"t": 2415330	"P": 955.0	"F": 1}
{"v": 1	"t": 2415350	"P": 945.0	"F": 1}
{"v": 1	"t": 2415372	"P": 949.25	"F": 1}
{"v": 1	"t": 2415392	"P": 960.0	"F": 1}
{"v": 1	"t": 2415412	"P": 954.0	"F": 1}
{"v": 1	"t": 2415433	"P": 942.0	"F": 1}
{"v": 1	"t": 2415453	"P": 951.25	"F": 1}
{"v": 1	"t": 2415473	"P": 959.0	"F": 1}
{"v": 1	"t": 2415494	"P": 949.25	"F": 1}
{"v": 1	"t": 2415514	"P": 945.75	"F": 1}
{"v": 1	"t": 2415534	"P": 957.75	"F": 1}
{"v": 1	"t": 2415555	"P": 953.5	"F": 1}
{"v": 1	"t": 2415575	"P": 946.75	"F": 1}
{"v": 1	"t": 2415595	"P": 946.5	"F": 1}
{"v": 1	"t": 2415616	"P": 959.0	"F": 1}
{"v": 1	"t": 2415636	"P": 950.75	"F": 1}
{"v": 1	"t": 2415656	"P": 943.25	"F": 1}
{"v": 1	"t": 2415677	"P": 952.25	"F": 1}
{"v": 1	"t": 2415697	"P": 959.25	"F": 1}
{"v": 1	"t": 2415717	"P": 951.25	"F": 1}
{"v": 1	"t": 2415738	"P": 944.5	"F": 1}
{"v": 1	"t": 2415758	"P": 954.25	"F": 1}
{"v": 1	"t": 2415778	"P": 958.75	"F": 1}
{"v": 1	"t": 2415799	"P": 950.5	"F": 1}
{"v": 1	"t": 2415819	"P": 945.25	"F": 1}
{"v": 1	"t": 2415839	"P": 956.25	"F": 1}
{"v": 1	"t": 2415860	"P": 957.75	"F": 1}
{"v": 1	"t": 2415880	"P": 948.5	"F": 1}
{"v": 1	"t": 2415900	"P": 942.75	"F": 1}
{"v": 1	"t": 2415921	"P": 959.0	"F": 1}
{"v": 1	"t": 2415941	"P": 956.0	"F": 1}
{"v": 1	"t": 2415961	"P": 948.25	"F": 1}
{"v": 1	"t": 2415982	"P": 945.75	"F": 1}
{"v": 1	"t": 2416002	"P": 960.5	"F": 1}
{"v": 1	"t": 2416022	"P": 954.25	"F": 1}
{"v": 1	"t": 2416043	"P": 946.0	"F": 1}
{"v": 1	"t": 2416063	"P": 947.25	"F": 1}
{"v": 1	"t": 2416083	"P": 960.25	"F": 1}
{"v": 1	"t": 2416104	"P": 953.0	"F": 1}
{"v": 1	"t": 2416124	"P": 944.0	"F": 1}
{"v": 1	"t": 2416144	"P": 949.5	"F": 1}
{"v": 1	"t": 2416165	"P": 959.0	"F": 1}
{"v": 1	"t": 2416185	"P": 948.75	"F": 1}
{"v": 1	"t": 2416205	"P": 944.5	"F": 1}
{"v": 1	"t": 2416226	"P": 956.75	"F": 1}
{"v": 1	"t": 2416246	"P": 957.0	"F": 1}
{"v": 1	"t": 2416266	"P": 946.5	"F": 1}
{"v": 1	"t": 2416287	"P": 943.25	"F": 1}
{"v": 1	"t": 2416307	"P": 959.75	"F": 1}
{"v": 1	"t": 2416327	"P": 955.5	"F": 1	"C": 46.625	"D": 3273	"sn": 54091930088003	"file": "/data/device_log/data0000.out"	"CO2": 4806.572265625	"Tp": 26.7998046875	"H": 22.180950164794922}
{"v": 1	"t": 2416348	"P": 947.75	"F": 1}
{"v": 1	"t": 2416368	"P": 960.25	"F": 1}
{"v": 1	"t": 2416391	"P": 957.75	"F": 1}
{"v": 1	"t": 2416411	"P": 950.75	"F": 1}
{"v": 1	"t": 2416432	"P": 943.75	"F": 1}
{"v": 1	"t": 2416452	"P": 957.75	"F": 1}
{"v": 1	"t": 2416472	"P": 957.75	"F": 1}
{"v": 1	"t": 2416493	"P": 948.5	"F": 1}
{"v": 1	"t": 2416513	"P": 946.5	"F": 1}
{"v": 1	"t": 2416533	"P": 959.25	"F": 1}
{"v": 1	"t": 2416554	"P": 955.25	"F": 1}
{"v": 1	"t": 2416574	"P": 946.25	"F": 1}
{"v": 1	"t": 2416594	"P": 948.5	"F": 1}
{"v": 1	"t": 2416615	"P": 961.5	"F": 1}
{"v": 1	"t": 2416635	"P": 955.25	"F": 1}
{"v": 1	"t": 2416655	"P": 947.0	"F": 1}
{"v": 1	"t": 2416675	"P": 948.5	"F": 1}
{"v": 1	"t": 2416696	"P": 961.75	"F": 1}
{"v": 1	"t": 2416716	"P": 954.25	"F": 1}
{"v": 1	"t": 2416736	"P": 946.25	"F": 1}
{"v": 1	"t": 2416757	"P": 951.75	"F": 1}
{"v": 1	"t": 2416777	"P": 961.0	"F": 1}
{"v": 1	"t": 2416797	"P": 953.75	"F": 1}
{"v": 1	"t": 2416818	"P": 948.75	"F": 1}
{"v": 1	"t": 2416838	"P": 957.75	"F": 1}
{"v": 1	"t": 2416858	"P": 959.75	"F": 1}
{"v": 1	"t": 2416879	"P": 951.25	"F": 1}
{"v": 1	"t": 2416899	"P": 947.5	"F": 1}
{"v": 1	"t": 2416919	"P": 961.75	"F": 1}
{"v": 1	"t": 2416940	"P": 956.5	"F": 1}
{"v": 1	"t": 2416960	"P": 950.75	"F": 1}
{"v": 1	"t": 2416980	"P": 952.0	"F": 1}
{"v": 1	"t": 2417001	"P": 961.5	"F": 1}
{"v": 1	"t": 2417021	"P": 954.25	"F": 1}
{"v": 1	"t": 2417041	"P": 946.75	"F": 1}
{"v": 1	"t": 2417062	"P": 955.0	"F": 1}
{"v": 1	"t": 2417082	"P": 961.25	"F": 1}
{"v": 1	"t": 2417102	"P": 949.0	"F": 1}
{"v": 1	"t": 2417123	"P": 946.25	"F": 1}
{"v": 1	"t": 2417143	"P": 954.75	"F": 1}
{"v": 1	"t": 2417163	"P": 958.75	"F": 1}
{"v": 1	"t": 2417184	"P": 950.0	"F": 1}
{"v": 1	"t": 2417204	"P": 944.75	"F": 1}
{"v": 1	"t": 2417224	"P": 957.0	"F": 1}
{"v": 1	"t": 2417245	"P": 957.25	"F": 1}
{"v": 1	"t": 2417265	"P": 949.25	"F": 1}
{"v": 1	"t": 2417285	"P": 945.25	"F": 1}
{"v": 1	"t": 2417306	"P": 960.5	"F": 1}
{"v": 1	"t": 2417326	"P": 954.0	"F": 1}
{"v": 1	"t": 2417346	"P": 948.25	"F": 1	"C": 46.64	"D": 3273	"sn": 54091930088003	"file": "/data/device_log/data0000.out"	"CO2": 4805.2919921875	"Tp": 26.786453247070312	"H": 22.180944442749023}
{"v": 1	"t": 2417368	"P": 949.25	"F": 1}
{"v": 1	"t": 2417388	"P": 952.75	"F": 1}
{"v": 1	"t": 2417410	"P": 951.75	"F": 1}
{"v": 1	"t": 2417430	"P": 944.25	"F": 1}
{"v": 1	"t": 2417451	"P": 955.0	"F": 1}
{"v": 1	"t": 2417471	"P": 957.75	"F": 1}
{"v": 1	"t": 2417491	"P": 948.5	"F": 1}
{"v": 1	"t": 2417512	"P": 945.25	"F": 1}
{"v": 1	"t": 2417532	"P": 958.75	"F": 1}
{"v": 1	"t": 2417552	"P": 956.75	"F": 1}
{"v": 1	"t": 2417573	"P": 945.75	"F": 1}
{"v": 1	"t": 2417593	"P": 951.75	"F": 1}
{"v": 1	"t": 2417613	"P": 959.5	"F": 1}
{"v": 1	"t": 2417634	"P": 950.5	"F": 1}
{"v": 1	"t": 2417654	"P": 944.0	"F": 1}
{"v": 1	"t": 2417674	"P": 955.75	"F": 1}
{"v": 1	"t": 2417695	"P": 956.25	"F": 1}
{"v": 1	"t": 2417715	"P": 948.5	"F": 1}
{"v": 1	"t": 2417735	"P": 947.75	"F": 1}
{"v": 1	"t": 2417756	"P": 960.5	"F": 1}
{"v": 1	"t": 2417776	"P": 949.25	"F": 1}
{"v": 1	"t": 2417797	"P": 945.25	"F": 1}
{"v": 1	"t": 2417817	"P": 960.25	"F": 1}
{"v": 1	"t": 2417837	"P": 952.5	"F": 1}
{"v": 1	"t": 2417858	"P": 944.5	"F": 1}
{"v": 1	"t": 2417878	"P": 954.25	"F": 1}
{"v": 1	"t": 2417898	"P": 957.75	"F": 1}
{"v": 1	"t": 2417919	"P": 947.75	"F": 1}
{"v": 1	"t": 2417939	"P": 944.75	"F": 1}
{"v": 1	"t": 2417960	"P": 961.25	"F": 1}
{"v": 1	"t": 2417980	"P": 952.0	"F": 1}
{"v": 1	"t": 2418000	"P": 945.0	"F": 1}
{"v": 1	"t": 2418021	"P": 956.25	"F": 1}
{"v": 1	"t": 2418041	"P": 957.75	"F": 1}
{"v": 1	"t": 2418061	"P": 948.25	"F": 1}
{"v": 1	"t": 2418082	"P": 945.25	"F": 1}
{"v": 1	"t": 2418102	"P": 959.0	"F": 1}
{"v": 1	"t": 2418122	"P": 953.25	"F": 1}
{"v": 1	"t": 2418143	"P": 946.0	"F": 1}
{"v": 1	"t": 2418163	"P": 949.75	"F": 1}
{"v": 1	"t": 2418183	"P": 959.75	"F": 1}
{"v": 1	"t": 2418204	"P": 950.5	"F": 1}
{"v": 1	"t": 2418224	"P": 944.25	"F": 1}
{"v": 1	"t": 2418244	"P": 956.0	"F": 1}
{"v": 1	"t": 2418265	"P": 955.5	"F": 1}
{"v": 1	"t": 2418285	"P": 946.75	"F": 1}
{"v": 1	"t": 2418305	"P": 947.25	"F": 1}
{"v": 1	"t": 2418326	"P": 960.25	"F": 1}
{"v": 1	"t": 2418346	"P": 949.5	"F": 1}
{"v": 1	"t": 2418366	"P": 944.25	"F": 1	"C": 46.62	"D": 3273	"sn": 54091930088003	"file": "/data/device_log/data0000.out"}
{"v": 1	"t": 2418387	"P": 956.0	"F": 1}
{"v": 1	"t": 2418407	"P": 951.75	"F": 1}
{"v": 1	"t": 2418429	"P": 945.75	"F": 1}
{"v": 1	"t": 2418449	"P": 954.0	"F": 1}
{"v": 1	"t": 2418470	"P": 959.75	"F": 1}
{"v": 1	"t": 2418490	"P": 951.25	"F": 1}
{"v": 1	"t": 2418510	"P": 945.25	"F": 1}
{"v": 1	"t": 2418531	"P": 956.75	"F": 1}
{"v": 1	"t": 2418551	"P": 954.0	"F": 1}
{"v": 1	"t": 2418571	"P": 946.75	"F": 1}
{"v": 1	"t": 2418592	"P": 950.5	"F": 1}
{"v": 1	"t": 2418612	"P": 960.0	"F": 1}
{"v": 1	"t": 2418633	"P": 948.5	"F": 1}
{"v": 1	"t": 2418653	"P": 946.25	"F": 1}
{"v": 1	"t": 2418673	"P": 962.75	"F": 1}
{"v": 1	"t": 2418694	"P": 955.5	"F": 1}
{"v": 1	"t": 2418714	"P": 946.75	"F": 1}
{"v": 1	"t": 2418734	"P": 955.5	"F": 1}
{"v": 1	"t": 2418755	"P": 956.75	"F": 1}
{"v": 1	"t": 2418775	"P": 950.0	"F": 1}
{"v": 1	"t": 2418796	"P": 952.25	"F": 1}
{"v": 1	"t": 2418816	"P": 960.0	"F": 1}
{"v": 1	"t": 2418836	"P": 950.25	"F": 1}
{"v": 1	"t": 2418857	"P": 953.5	"F": 1}
{"v": 1	"t": 2418877	"P": 960.25	"F": 1}
{"v": 1	"t": 2418898	"P": 952.5	"F": 1}
{"v": 1	"t": 2418918	"P": 949.25	"F": 1}
{"v": 1	"t": 2418938	"P": 962.25	"F": 1}
{"v": 1	"t": 2418959	"P": 953.25	"F": 1}
{"v": 1	"t": 2418979	"P": 950.25	"F": 1}
{"v": 1	"t": 2418999	"P": 960.75	"F": 1}
{"v": 1	"t": 2419020	"P": 957.25	"F": 1}
{"v": 1	"t": 2419040	"P": 945.5	"F": 1}
{"v": 1	"t": 2419061	"P": 951.5	"F": 1}
{"v": 1	"t": 2419081	"P": 959.25	"F": 1}
{"v": 1	"t": 2419101	"P": 949.75	"F": 1}
{"v": 1	"t": 2419122	"P": 946.0	"F": 1}
{"v": 1	"t": 2419142	"P": 957.25	"F": 1}
{"v": 1	"t": 2419162	"P": 955.0	"F": 1}
{"v": 1	"t": 2419183	"P": 946.5	"F": 1}
{"v": 1	"t": 2419203	"P": 952.75	"F": 1}
{"v": 1	"t": 2419223	"P": 959.5	"F": 1}
{"v": 1	"t": 2419244	"P": 949.5	"F": 1}
{"v": 1	"t": 2419264	"P": 948.0	"F": 1}
{"v": 1	"t": 2419285	"P": 961.25	"F": 1}
{"v": 1	"t": 2419305	"P": 950.25	"F": 1}
{"v": 1	"t": 2419325	"P": 946.5	"F": 1}
{"v": 1	"t": 2419346	"P": 959.75	"F": 1}
{"v": 1	"t": 2419366	"P": 951.75	"F": 1}
{"v": 1	"t": 2419386	"P": 946.25	"F": 1	"C": 46.625	"D": 3273	"sn": 54091930088003	"file": "/data/device_log/data0000.out"	"CO2": 4802.56201171875	"Tp": 26.813156127929688	"H": 22.180824279785156}
{"v": 1	"t": 2419408	"P": 948.0	"F": 1}
{"v": 1	"t": 2419428	"P": 950.75	"F": 1}
{"v": 1	"t": 2419449	"P": 956.5	"F": 1}
{"v": 1	"t": 2419469	"P": 945.0	"F": 1}
{"v": 1	"t": 2419489	"P": 955.25	"F": 1}
{"v": 1	"t": 2419510	"P": 956.0	"F": 1}
{"v": 1	"t": 2419530	"P": 946.0	"F": 1}
{"v": 1	"t": 2419551	"P": 951.0	"F": 1}
{"v": 1	"t": 2419571	"P": 959.5	"F": 1}
{"v": 1	"t": 2419591	"P": 948.25	"F": 1}
{"v": 1	"t": 2419612	"P": 946.25	"F": 1}
{"v": 1	"t": 2419632	"P": 960.0	"F": 1}
{"v": 1	"t": 2419652	"P": 953.25	"F": 1}
{"v": 1	"t": 2419673	"P": 945.75	"F": 1}
{"v": 1	"t": 2419693	"P": 957.25	"F": 1}
{"v": 1	"t": 2419714	"P": 956.25	"F": 1}
{"v": 1	"t": 2419734	"P": 947.0	"F": 1}
{"v": 1	"t": 2419754	"P": 952.25	"F": 1}
{"v": 1	"t": 2419775	"P": 957.75	"F": 1}
{"v": 1	"t": 2419795	"P": 948.25	"F": 1}
{"v": 1	"t": 2419815	"P": 946.25	"F": 1}
{"v": 1	"t": 2419836	"P": 964.25	"F": 1}
{"v": 1	"t": 2419856	"P": 952.0	"F": 1}
{"v": 1	"t": 2419877	"P": 944.25	"F": 1}
{"v": 1	"t": 2419897	"P": 956.0	"F": 1}
{"v": 1	"t": 2419917	"P": 957.5	"F": 1}
{"v": 1	"t": 2419938	"P": 946.25	"F": 1}
{"v": 1	"t": 2419958	"P": 949.25	"F": 1}
{"v": 1	"t": 2419978	"P": 958.25	"F": 1}
{"v": 1	"t": 2419999	"P": 949.5	"F": 1}
{"v": 1	"t": 2420019	"P": 944.75	"F": 1}
{"v": 1	"t": 2420040	"P": 960.25	"F": 1}
{"v": 1	"t": 2420060	"P": 950.25	"F": 1}
{"v": 1	"t": 2420080	"P": 943.75	"F": 1}
{"v": 1	"t": 2420101	"P": 960.0	"F": 1}
{"v": 1	"t": 2420121	"P": 951.5	"F": 1}
{"v": 1	"t": 2420142	"P": 946.0	"F": 1}
{"v": 1	"t": 2420162	"P": 960.0	"F": 1}
{"v": 1	"t": 2420182	"P": 954.25	"F": 1}
{"v": 1	"t": 2420203	"P": 945.0	"F": 1}
{"v": 1	"t": 2420223	"P": 952.75	"F": 1}
{"v": 1	"t": 2420243	"P": 958.5	"F": 1}
{"v": 1	"t": 2420264	"P": 948.75	"F": 1}
{"v": 1	"t": 2420284	"P": 949.25	"F": 1}
{"v": 1	"t": 2420305	"P": 960.25	"F": 1}
{"v": 1	"t": 2420325	"P": 950.5	"F": 1}
{"v": 1	"t": 2420345	"P": 944.0	"F": 1}
{"v": 1	"t": 2420366	"P": 959.75	"F": 1}
{"v": 1	"t": 2420386	"P": 955.0	"F": 1}
{"v": 1	"t": 2420406	"P": 946.25	"F": 1	"C": 46.665	"D": 3273	"sn": 54091930088003	"file": "/data/device_log/data0000.out"}
{"v": 1	"t": 2420427	"P": 955.25	"F": 1}
{"v": 1	"t": 2420447	"P": 956.25	"F": 1}
{"v": 1	"t": 2420468	"P": 947.25	"F": 1}
{"v": 1	"t": 2420488	"P": 954.75	"F": 1}
{"v": 1	"t": 2420508	"P": 957.0	"F": 1}
{"v": 1	"t": 2420529	"P": 949.5	"F": 1}
{"v": 1	"t": 2420549	"P": 946.0	"F": 1}
{"v": 1	"t": 2420570	"P": 959.25	"F": 1}
{"v": 1	"t": 2420590	"P": 952.25	"F": 1}
{"v": 1	"t": 2420610	"P": 948.25	"F": 1}
{"v": 1	"t": 2420631	"P": 961.25	"F": 1}
{"v": 1	"t": 2420651	"P": 958.0	"F": 1}
{"v": 1	"t": 2420671	"P": 948.0	"F": 1}
{"v": 1	"t": 2420692	"P": 957.0	"F": 1}
{"v": 1	"t": 2420712	"P": 957.0	"F": 1}
{"v": 1	"t": 2420733	"P": 949.25	"F": 1}
{"v": 1	"t": 2420753	"P": 956.0	"F": 1}
{"v": 1	"t": 2420774	"P": 957.75	"F": 1}
{"v": 1	"t": 2420794	"P": 948.75	"F": 1}
{"v": 1	"t": 2420814	"P": 951.0	"F": 1}
{"v": 1	"t": 2420835	"P": 962.5	"F": 1}
{"v": 1	"t": 2420855	"P": 952.75	"F": 1}
{"v": 1	"t": 2420875	"P": 949.25	"F": 1}
{"v": 1	"t": 2420896	"P": 962.25	"F": 1}
{"v": 1	"t": 2420916	"P": 956.5	"F": 1}
{"v": 1	"t": 2420937	"P": 948.5	"F": 1}
{"v": 1	"t": 2420957	"P": 957.25	"F": 1}
{"v": 1	"t": 2420977	"P": 954.25	"F": 1}
{"v": 1	"t": 2420998	"P": 946.5	"F": 1}
{"v": 1	"t": 2421018	"P": 955.75	"F": 1}
{"v": 1	"t": 2421039	"P": 956.75	"F": 1}
{"v": 1	"t": 2421059	"P": 948.25	"F": 1}
{"v": 1	"t": 2421079	"P": 949.5	"F": 1}
{"v": 1	"t": 2421100	"P": 960.0	"F": 1}
{"v": 1	"t": 2421120	"P": 949.75	"F": 1}
{"v": 1	"t": 2421140	"P": 946.25	"F": 1}
{"v": 1	"t": 2421161	"P": 959.0	"F": 1}
{"v": 1	"t": 2421181	"P": 952.75	"F": 1}
{"v": 1	"t": 2421201	"P": 945.0	"F": 1}
{"v": 1	"t": 2421222	"P": 954.25	"F": 1}
{"v": 1	"t": 2421242	"P": 958.25	"F": 1}
{"v": 1	"t": 2421263	"P": 947.75	"F": 1}
{"v": 1	"t": 2421283	"P": 948.75	"F": 1}
{"v": 1	"t": 2421304	"P": 956.5	"F": 1}
{"v": 1	"t": 2421324	"P": 948.5	"F": 1}
{"v": 1	"t": 2421344	"P": 959.75	"F": 1}
{"v": 1	"t": 2421365	"P": 954.0	"F": 1}
{"v": 1	"t": 2421385	"P": 946.75	"F": 1}
{"v": 1	"t": 2421405	"P": 952.0	"F": 1}
{"v": 1	"t": 2421426	"P": 962.5	"F": 1	"C": 46.645	"D": 3273	"sn": 54091930088003	"file": "/data/device_log/data0000.out"	"CO2": 4799.12890625	"Tp": 26.786453247070312	"H": 22.180753707885742}
{"v": 1	"t": 2421447	"P": 958.75	"F": 1}
{"v": 1	"t": 2421467	"P": 953.0	"F": 1}
{"v": 1	"t": 2421488	"P": 946.5	"F": 1}
{"v": 1	"t": 2421508	"P": 957.0	"F": 1}
{"v": 1	"t": 2421528	"P": 956.25	"F": 1}
{"v": 1	"t": 2421549	"P": 950.75	"F": 1}
{"v": 1	"t": 2421569	"P": 945.0	"F": 1}
{"v": 1	"t": 2421589	"P": 958.25	"F": 1}
{"v": 1	"t": 2421610	"P": 955.5	"F": 1}
{"v": 1	"t": 2421630	"P": 947.75	"F": 1}
{"v": 1	"t": 2421650	"P": 945.5	"F": 1}
{"v": 1	"t": 2421671	"P": 960.5	"F": 1}
{"v": 1	"t": 2421691	"P": 955.25	"F": 1}
{"v": 1	"t": 2421711	"P": 947.25	"F": 1}
{"v": 1	"t": 2421732	"P": 947.75	"F": 1}
{"v": 1	"t": 2421752	"P": 960.5	"F": 1}
{"v": 1	"t": 2421772	"P": 949.75	"F": 1}
{"v": 1	"t": 2421793	"P": 944.75	"F": 1}
{"v": 1	"t": 2421813	"P": 950.25	"F": 1}
{"v": 1	"t": 2421833	"P": 958.25	"F": 1}
{"v": 1	"t": 2421854	"P": 949.0	"F": 1}
{"v": 1	"t": 2421874	"P": 953.0	"F": 1}
{"v": 1	"t": 2421895	"P": 954.5	"F": 1}
{"v": 1	"t": 2421915	"P": 944.0	"F": 1}
{"v": 1	"t": 2421936	"P": 950.25	"F": 1}
{"v": 1	"t": 2421956	"P": 960.75	"F": 1}
{"v": 1	"t": 2421976	"P": 949.75	"F": 1}
{"v": 1	"t": 2421997	"P": 946.0	"F": 1}
{"v": 1	"t": 2422017	"P": 958.75	"F": 1}
{"v": 1	"t": 2422037	"P": 954.25	"F": 1}
{"v": 1	"t": 2422058	"P": 946.75	"F": 1}
{"v": 1	"t": 2422078	"P": 956.0	"F": 1}
{"v": 1	"t": 2422099	"P": 957.75	"F": 1}
{"v": 1	"t": 2422119	"P": 947.25	"F": 1}
{"v": 1	"t": 2422139	"P": 949.0	"F": 1}
{"v": 1	"t": 2422160	"P": 959.25	"F": 1}
{"v": 1	"t": 2422180	"P": 950.75	"F": 1}
{"v": 1	"t": 2422200	"P": 943.0	"F": 1}
{"v": 1	"t": 2422221	"P": 960.0	"F": 1}
{"v": 1	"t": 2422241	"P": 954.5	"F": 1}
{"v": 1	"t": 2422261	"P": 944.5	"F": 1}
{"v": 1	"t": 2422282	"P": 956.0	"F": 1}
{"v": 1	"t": 2422302	"P": 958.5	"F": 1}
{"v": 1	"t": 2422323	"P": 946.75	"F": 1}
{"v": 1	"t": 2422343	"P": 947.25	"F": 1}
{"v": 1	"t": 2422363	"P": 959.25	"F": 1}
{"v": 1	"t": 2422384	"P": 950.5	"F": 1}
{"v": 1	"t": 2422404	"P": 949.0	"F": 1}
{"v": 1	"t": 2422425	"P": 958.5	"F": 1}
{"v": 1	"t": 2422445	"P": 949.25	"F": 1	"C": 46.67	"D": 3273	"sn": 54091930088003	"file": "/data/device_log/data0000.out"}
{"v": 1	"t": 2422466	"P": 949.0	"F": 1}
{"v": 1	"t": 2422486	"P": 960.0	"F": 1}
{"v": 1	"t": 2422506	"P": 949.0	"F": 1}
{"v": 1	"t": 2422527	"P": 948.75	"F": 1}
{"v": 1	"t": 2422547	"P": 960.0	"F": 1}
{"v": 1	"t": 2422568	"P": 950.0	"F": 1}
{"v": 1	"t": 2422588	"P": 947.75	"F": 1}
{"v": 1	"t": 2422608	"P": 960.25	"F": 1}
{"v": 1	"t": 2422629	"P": 955.5	"F": 1}
{"v": 1	"t": 2422649	"P": 948.0	"F": 1}
{"v": 1	"t": 2422669	"P": 956.75	"F": 1}
{"v": 1	"t": 2422690	"P": 960.75	"F": 1}
{"v": 1	"t": 2422710	"P": 950.75	"F": 1}
{"v": 1	"t": 2422730	"P": 951.0	"F": 1}
{"v": 1	"t": 2422751	"P": 961.75	"F": 1}
{"v": 1	"t": 2422771	"P": 954.75	"F": 1}
{"v": 1	"t": 2422792	"P": 949.25	"F": 1}
{"v": 1	"t": 2422812	"P": 959.75	"F": 1}
{"v": 1	"t": 2422832	"P": 957.0	"F": 1}
{"v": 1	"t": 2422853	"P": 948.75	"F": 1}
{"v": 1	"t": 2422873	"P": 955.75	"F": 1}
{"v": 1	"t": 2422893	"P": 960.25	"F": 1}
{"v": 1	"t": 2422914	"P": 950.5	"F": 1}
{"v": 1	"t": 2422935	"P": 955.25	"F": 1}
{"v": 1	"t": 2422955	"P": 952.75	"F": 1}
{"v": 1	"t": 2422975	"P": 945.75	"F": 1}
{"v": 1	"t": 2422996	"P": 960.25	"F": 1}
{"v": 1	"t": 2423016	"P": 954.0	"F": 1}
{"v": 1	"t": 2423036	"P": 945.75	"F": 1}
{"v": 1	"t": 2423057	"P": 955.75	"F": 1}
{"v": 1	"t": 2423077	"P": 956.5	"F": 1}
{"v": 1	"t": 2423098	"P": 948.0	"F": 1}
{"v": 1	"t": 2423118	"P": 948.25	"F": 1}
{"v": 1	"t": 2423138	"P": 960.25	"F": 1}
{"v": 1	"t": 2423159	"P": 952.75	"F": 1}
{"v": 1	"t": 2423179	"P": 945.5	"F": 1}
{"v": 1	"t": 2423199	"P": 959.5	"F": 1}
{"v": 1	"t": 2423220	"P": 954.25	"F": 1}
{"v": 1	"t": 2423240	"P": 945.25	"F": 1}
{"v": 1	"t": 2423261	"P": 953.75	"F": 1}
{"v": 1	"t": 2423281	"P": 959.75	"F": 1}
{"v": 1	"t": 2423301	"P": 947.5	"F": 1}
{"v": 1	"t": 2423322	"P": 947.0	"F": 1}
{"v": 1	"t": 2423342	"P": 961.25	"F": 1}
{"v": 1	"t": 2423362	"P": 951.75	"F": 1}
{"v": 1	"t": 2423383	"P": 945.5	"F": 1}
{"v": 1	"t": 2423403	"P": 958.5	"F": 1}
{"v": 1	"t": 2423424	"P": 954.5	"F": 1}
{"v": 1	"t": 2423444	"P": 944.5	"F": 1}
{"v": 1	"t": 2423464	"P": 951.25	"F": 1	"C": 46.625	"D": 3273	"sn": 54091930088003	"file": "/data/device_log/data0000.out"	"CO2": 4795.02490234375	"Tp": 26.757080078125	"H": 22.18105697631836}
{"v": 1	"t": 2423486	"P": 951.5	"F": 1}
{"v": 1	"t": 2423506	"P": 957.75	"F": 1}
{"v": 1	"t": 2423527	"P": 946.75	"F": 1}
{"v": 1	"t": 2423547	"P": 955.5	"F": 1}
{"v": 1	"t": 2423567	"P": 955.75	"F": 1}
{"v": 1	"t": 2423588	"P": 945.0	"F": 1}
{"v": 1	"t": 2423608	"P": 949.25	"F": 1}
{"v": 1	"t": 2423628	"P": 959.5	"F": 1}
{"v": 1	"t": 2423649	"P": 949.5	"F": 1}
{"v": 1	"t": 2423669	"P": 945.75	"F": 1}
{"v": 1	"t": 2423690	"P": 959.75	"F": 1}
{"v": 1	"t": 2423710	"P": 952.75	"F": 1}
{"v": 1	"t": 2423730	"P": 943.5	"F": 1}
{"v": 1	"t": 2423751	"P": 956.0	"F": 1}
{"v": 1	"t": 2423771	"P": 958.25	"F": 1}
{"v": 1	"t": 2423791	"P": 947.25	"F": 1}
{"v": 1	"t": 2423812	"P": 949.0	"F": 1}
{"v": 1	"t": 2423832	"P": 962.25	"F": 1}
{"v": 1	"t": 2423853	"P": 949.0	"F": 1}
{"v": 1	"t": 2423873	"P": 945.25	"F": 1}
{"v": 1	"t": 2423893	"P": 959.75	"F": 1}
{"v": 1	"t": 2423914	"P": 954.75	"F": 1}
{"v": 1	"t": 2423934	"P": 944.75	"F": 1}
{"v": 1	"t": 2423954	"P": 955.75	"F": 1}
{"v": 1	"t": 2423975	"P": 955.5	"F": 1}
{"v": 1	"t": 2423995	"P": 946.75	"F": 1}
{"v": 1	"t": 2424016	"P": 949.75	"F": 1}
{"v": 1	"t": 2424036	"P": 958.5	"F": 1}
{"v": 1	"t": 2424056	"P": 950.25	"F": 1}
{"v": 1	"t": 2424077	"P": 946.5	"F": 1}
{"v": 1	"t": 2424097	"P": 960.75	"F": 1}
{"v": 1	"t": 2424118	"P": 950.5	"F": 1}
{"v": 1	"t": 2424138	"P": 945.25	"F": 1}
{"v": 1	"t": 2424158	"P": 959.75	"F": 1}
{"v": 1	"t": 2424179	"P": 951.5	"F": 1}
{"v": 1	"t": 2424199	"P": 946.0	"F": 1}
{"v": 1	"t": 2424219	"P": 958.25	"F": 1}
{"v": 1	"t": 2424240	"P": 954.75	"F": 1}
{"v": 1	"t": 2424260	"P": 945.75	"F": 1}
{"v": 1	"t": 2424281	"P": 953.0	"F": 1}
{"v": 1	"t": 2424301	"P": 958.5	"F": 1}
{"v": 1	"t": 2424321	"P": 948.5	"F": 1}
{"v": 1	"t": 2424342	"P": 948.25	"F": 1}
{"v": 1	"t": 2424362	"P": 959.0	"F": 1}
{"v": 1	"t": 2424382	"P": 951.0	"F": 1}
{"v": 1	"t": 2424403	"P": 945.0	"F": 1}
{"v": 1	"t": 2424423	"P": 957.75	"F": 1}
{"v": 1	"t": 2424444	"P": 956.25	"F": 1}
{"v": 1	"t": 2424464	"P": 945.0	"F": 1}
{"v": 1	"t": 2424484	"P": 952.25	"F": 1	"C": 46.63	"D": 3273	"sn": 54091930088003	"file": "/data/device_log/data0000.out"}
{"v": 1	"t": 2424505	"P": 961.75	"F": 1}
{"v": 1	"t": 2424525	"P": 950.75	"F": 1}
{"v": 1	"t": 2424546	"P": 952.0	"F": 1}
{"v": 1	"t": 2424566	"P": 961.75	"F": 1}
{"v": 1	"t": 2424586	"P": 951.25	"F": 1}
{"v": 1	"t": 2424607	"P": 949.0	"F": 1}
{"v": 1	"t": 2424627	"P": 961.0	"F": 1}
{"v": 1	"t": 2424647	"P": 953.75	"F": 1}
{"v": 1	"t": 2424668	"P": 947.75	"F": 1}
{"v": 1	"t": 2424688	"P": 959.5	"F": 1}
{"v": 1	"t": 2424709	"P": 956.75	"F": 1}
{"v": 1	"t": 2424729	"P": 948.25	"F": 1}
{"v": 1	"t": 2424749	"P": 956.5	"F": 1}
{"v": 1	"t": 2424770	"P": 958.75	"F": 1}
{"v": 1	"t": 2424790	"P": 947.25	"F": 1}
{"v": 1	"t": 2424811	"P": 959.5	"F": 1}
{"v": 1	"t": 2424831	"P": 958.25	"F": 1}
{"v": 1	"t": 2424851	"P": 949.5	"F": 1}
{"v": 1	"t": 2424872	"P": 955.5	"F": 1}
{"v": 1	"t": 2424892	"P": 955.5	"F": 1}
{"v": 1	"t": 2424913	"P": 944.0	"F": 1}
{"v": 1	"t": 2424933	"P": 957.0	"F": 1}
{"v": 1	"t": 2424954	"P": 953.5	"F": 1}
{"v": 1	"t": 2424974	"P": 945.5	"F": 1}
{"v": 1	"t": 2424994	"P": 955.75	"F": 1}
{"v": 1	"t": 2425015	"P": 954.5	"F": 1}
{"v": 1	"t": 2425035	"P": 944.5	"F": 1}
{"v": 1	"t": 2425056	"P": 956.25	"F": 1}
{"v": 1	"t": 2425076	"P": 956.5	"F": 1}
{"v": 1	"t": 2425096	"P": 945.0	"F": 1}
{"v": 1	"t": 2425117	"P": 956.0	"F": 1}
{"v": 1	"t": 2425137	"P": 957.0	"F": 1}
{"v": 1	"t": 2425158	"P": 945.75	"F": 1}
{"v": 1	"t": 2425178	"P": 950.75	"F": 1}
{"v": 1	"t": 2425198	"P": 959.25	"F": 1}
{"v": 1	"t": 2425219	"P": 947.5	"F": 1}
{"v": 1	"t": 2425239	"P": 947.75	"F": 1}
{"v": 1	"t": 2425260	"P": 960.25	"F": 1}
{"v": 1	"t": 2425280	"P": 951.0	"F": 1}
{"v": 1	"t": 2425300	"P": 943.75	"F": 1}
{"v": 1	"t": 2425321	"P": 959.0	"F": 1}
{"v": 1	"t": 2425341	"P": 954.0	"F": 1}
{"v": 1	"t": 2425361	"P": 944.75	"F": 1}
{"v": 1	"t": 2425382	"P": 952.5	"F": 1}
{"v": 1	"t": 2425402	"P": 958.5	"F": 1}
{"v": 1	"t": 2425423	"P": 947.25	"F": 1}
{"v": 1	"t": 2425443	"P": 947.0	"F": 1}
{"v": 1	"t": 2425463	"P": 959.75	"F": 1}
{"v": 1	"t": 2425484	"P": 951.25	"F": 1}
{"v": 1	"t": 2425504	"P": 945.5	"F": 1	"C": 46.605	"D": 3273	"sn": 54091930088003	"file": "/data/device_log/data0000.out"	"CO2": 4792.06689453125	"Tp": 26.786453247070312	"H": 22.180944442749023}
{"v": 1	"t": 2425525	"P": 946.0	"F": 1}
{"v": 1	"t": 2425546	"P": 956.0	"F": 1}
{"v": 1	"t": 2425566	"P": 954.0	"F": 1}
{"v": 1	"t": 2425586	"P": 944.5	"F": 1}
{"v": 1	"t": 2425607	"P": 953.25	"F": 1}
{"v": 1	"t": 2425627	"P": 958.25	"F": 1}
{"v": 1	"t": 2425648	"P": 946.25	"F": 1}
{"v": 1	"t": 2425668	"P": 947.75	"F": 1}
{"v": 1	"t": 2425688	"P": 958.5	"F": 1}
{"v": 1	"t": 2425709	"P": 949.25	"F": 1}
{"v": 1	"t": 2425729	"P": 947.5	"F": 1}
{"v": 1	"t": 2425750	"P": 959.0	"F": 1}
{"v": 1	"t": 2425770	"P": 951.75	"F": 1}
{"v": 1	"t": 2425790	"P": 946.25	"F": 1}
{"v": 1	"t": 2425811	"P": 960.5	"F": 1}
{"v": 1	"t": 2425831	"P": 951.5	"F": 1}
{"v": 1	"t": 2425852	"P": 944.5	"F": 1}
{"v": 1	"t": 2425872	"P": 956.75	"F": 1}
{"v": 1	"t": 2425892	"P": 956.75	"F": 1}
{"v": 1	"t": 2425913	"P": 945.75	"F": 1}
{"v": 1	"t": 2425933	"P": 950.5	"F": 1}
{"v": 1	"t": 2425953	"P": 960.5	"F": 1}
{"v": 1	"t": 2425974	"P": 948.5	"F": 1}
{"v": 1	"t": 2425994	"P": 944.25	"F": 1}
{"v": 1	"t": 2426015	"P": 959.0	"F": 1}
{"v": 1	"t": 2426035	"P": 952.25	"F": 1}
{"v": 1	"t": 2426055	"P": 945.25	"F": 1}
{"v": 1	"t": 2426076	"P": 955.25	"F": 1}
{"v": 1	"t": 2426096	"P": 955.5	"F": 1}
{"v": 1	"t": 2426116	"P": 948.75	"F": 1}
{"v": 1	"t": 2426137	"P": 949.25	"F": 1}
{"v": 1	"t": 2426157	"P": 959.0	"F": 1}
{"v": 1	"t": 2426178	"P": 949.25	"F": 1}
{"v": 1	"t": 2426198	"P": 947.25	"F": 1}
{"v": 1	"t": 2426218	"P": 959.75	"F": 1}
{"v": 1	"t": 2426239	"P": 954.75	"F": 1}
{"v": 1	"t": 2426259	"P": 945.0	"F": 1}
{"v": 1	"t": 2426279	"P": 955.0	"F": 1}
{"v": 1	"t": 2426300	"P": 955.5	"F": 1}
{"v": 1	"t": 2426320	"P": 949.0	"F": 1}
{"v": 1	"t": 2426341	"P": 948.5	"F": 1}
{"v": 1	"t": 2426361	"P": 959.25	"F": 1}
{"v": 1	"t": 2426381	"P": 948.5	"F": 1}
{"v": 1	"t": 2426402	"P": 946.5	"F": 1}
{"v": 1	"t": 2426422	"P": 959.5	"F": 1}
{"v": 1	"t": 2426442	"P": 952.75	"F": 1}
{"v": 1	"t": 2426463	"P": 945.0	"F": 1}
{"v": 1	"t": 2426483	"P": 961.5	"F": 1}
{"v": 1	"t": 2426504	"P": 954.75	"F": 1}
{"v": 1	"t": 2426524	"P": 947.5	"F": 1	"C": 46.635	"D": 3273	"sn": 54091930088003	"file": "/data/device_log/data0000.out"}
{"v": 1	"t": 2426544	"P": 959.0	"F": 1}
{"v": 1	"t": 2426565	"P": 957.25	"F": 1}
{"v": 1	"t": 2426585	"P": 947.25	"F": 1}
{"v": 1	"t": 2426606	"P": 957.25	"F": 1}
{"v": 1	"t": 2426626	"P": 959.5	"F": 1}
{"v": 1	"t": 2426646	"P": 949.25	"F": 1}
{"v": 1	"t": 2426667	"P": 949.5	"F": 1}
{"v": 1	"t": 2426687	"P": 961.5	"F": 1}
{"v": 1	"t": 2426707	"P": 953.25	"F": 1}
{"v": 1	"t": 2426728	"P": 948.0	"F": 1}
{"v": 1	"t": 2426748	"P": 961.0	"F": 1}
{"v": 1	"t": 2426769	"P": 955.0	"F": 1}
{"v": 1	"t": 2426789	"P": 949.0	"F": 1}
{"v": 1	"t": 2426809	"P": 953.0	"F": 1}
{"v": 1	"t": 2426830	"P": 957.5	"F": 1}
{"v": 1	"t": 2426850	"P": 948.25	"F": 1}
{"v": 1	"t": 2426870	"P": 945.5	"F": 1}
{"v": 1	"t": 2426891	"P": 960.25	"F": 1}
{"v": 1	"t": 2426911	"P": 952.25	"F": 1}
{"v": 1	"t": 2426932	"P": 944.0	"F": 1}
{"v": 1	"t": 2426952	"P": 955.75	"F": 1}
{"v": 1	"t": 2426972	"P": 953.75	"F": 1}
{"v": 1	"t": 2426993	"P": 944.0	"F": 1}
{"v": 1	"t": 2427013	"P": 959.5	"F": 1}
{"v": 1	"t": 2427034	"P": 952.75	"F": 1}
{"v": 1	"t": 2427054	"P": 945.0	"F": 1}
{"v": 1	"t": 2427074	"P": 961.25	"F": 1}
{"v": 1	"t": 2427095	"P": 952.5	"F": 1}
{"v": 1	"t": 2427115	"P": 946.25	"F": 1}
{"v": 1	"t": 2427136	"P": 958.25	"F": 1}
{"v": 1	"t": 2427156	"P": 955.5	"F": 1}
{"v": 1	"t": 2427176	"P": 945.25	"F": 1}
{"v": 1	"t": 2427197	"P": 953.25	"F": 1}
{"v": 1	"t": 2427217	"P": 957.25	"F": 1}
{"v": 1	"t": 2427238	"P": 948.5	"F": 1}
{"v": 1	"t": 2427258	"P": 947.0	"F": 1}
{"v": 1	"t": 2427278	"P": 959.0	"F": 1}
{"v": 1	"t": 2427299	"P": 953.0	"F": 1}
{"v": 1	"t": 2427319	"P": 945.5	"F": 1}
{"v": 1	"t": 2427339	"P": 957.25	"F": 1}
{"v": 1	"t": 2427360	"P": 954.75	"F": 1}
{"v": 1	"t": 2427380	"P": 946.0	"F": 1}
{"v": 1	"t": 2427401	"P": 951.0	"F": 1}
{"v": 1	"t": 2427421	"P": 958.5	"F": 1}
{"v": 1	"t": 2427441	"P": 947.75	"F": 1}
{"v": 1	"t": 2427462	"P": 946.25	"F": 1}
{"v": 1	"t": 2427482	"P": 960.5	"F": 1}
{"v": 1	"t": 2427502	"P": 952.0	"F": 1}
{"v": 1	"t": 2427523	"P": 944.0	"F": 1}
{"v": 1	"t": 2427543	"P": 957.25	"F": 1	"C": 46.625	"D": 3273	"sn": 54091930088003	"file": "/data/device_log/data0000.out"	"CO2": 4788.04296875	"Tp": 26.7998046875	"H": 22.180700302124023}
{"v": 1	"t": 2427565	"P": 956.5	"F": 1}
{"v": 1	"t": 2427585	"P": 952.0	"F": 1}
{"v": 1	"t": 2427605	"P": 946.75	"F": 1}
{"v": 1	"t": 2427626	"P": 960.75	"F": 1}
{"v": 1	"t": 2427646	"P": 952.25	"F": 1}
{"v": 1	"t": 2427667	"P": 945.5	"F": 1}
{"v": 1	"t": 2427687	"P": 956.25	"F": 1}
{"v": 1	"t": 2427708	"P": 948.75	"F": 1}
{"v": 1	"t": 2427728	"P": 944.25	"F": 1}
{"v": 1	"t": 2427748	"P": 960.5	"F": 1}
{"v": 1	"t": 2427769	"P": 955.0	"F": 1}
{"v": 1	"t": 2427789	"P": 945.5	"F": 1}
{"v": 1	"t": 2427809	"P": 947.75	"F": 1}
{"v": 1	"t": 2427830	"P": 961.0	"F": 1}
{"v": 1	"t": 2427850	"P": 951.0	"F": 1}
{"v": 1	"t": 2427870	"P": 944.0	"F": 1}
{"v": 1	"t": 2427891	"P": 954.25	"F": 1}
{"v": 1	"t": 2427911	"P": 959.25	"F": 1}
{"v": 1	"t": 2427931	"P": 948.75	"F": 1}
{"v": 1	"t": 2427952	"P": 945.0	"F": 1}
{"v": 1	"t": 2427972	"P": 957.0	"F": 1}
{"v": 1	"t": 2427992	"P": 957.5	"F": 1}
{"v": 1	"t": 2428013	"P": 947.0	"F": 1}
{"v": 1	"t": 2428033	"P": 945.75	"F": 1}
{"v": 1	"t": 2428053	"P": 959.75	"F": 1}
{"v": 1	"t": 2428074	"P": 951.75	"F": 1}
{"v": 1	"t": 2428094	"P": 946.0	"F": 1}
{"v": 1	"t": 2428114	"P": 947.75	"F": 1}
{"v": 1	"t": 2428135	"P": 960.5	"F": 1}
{"v": 1	"t": 2428155	"P": 950.75	"F": 1}
{"v": 1	"t": 2428175	"P": 943.0	"F": 1}
{"v": 1	"t": 2428196	"P": 958.5	"F": 1}
{"v": 1	"t": 2428216	"P": 954.5	"F": 1}
{"v": 1	"t": 2428237	"P": 945.0	"F": 1}
{"v": 1	"t": 2428257	"P": 958.75	"F": 1}
{"v": 1	"t": 2428278	"P": 951.5	"F": 1}
{"v": 1	"t": 2428298	"P": 949.25	"F": 1}
{"v": 1	"t": 2428318	"P": 957.75	"F": 1}
{"v": 1	"t": 2428339	"P": 946.5	"F": 1}
{"v": 1	"t": 2428359	"P": 957.25	"F": 1}
{"v": 1	"t": 2428380	"P": 955.25	"F": 1}
{"v": 1	"t": 2428400	"P": 948.75	"F": 1}
{"v": 1	"t": 2428420	"P": 952.5	"F": 1}
{"v": 1	"t": 2428441	"P": 959.75	"F": 1}
{"v": 1	"t": 2428461	"P": 953.0	"F": 1}
{"v": 1	"t": 2428482	"P": 948.5	"F": 1}
{"v": 1	"t": 2428502	"P": 956.25	"F": 1}
{"v": 1	"t": 2428522	"P": 962.5	"F": 1}
{"v": 1	"t": 2428543	"P": 951.75	"F": 1}
{"v": 1	"t": 2428563	"P": 945.5	"F": 1	"C": 46.635	"D": 3273	"sn": 54091930088003	"file": "/data/device_log/data0000.out"}
{"v": 1	"t": 2428583	"P": 960.0	"F": 1}
{"v": 1	"t": 2428604	"P": 955.25	"F": 1}
{"v": 1	"t": 2428624	"P": 949.5	"F": 1}
{"v": 1	"t": 2428644	"P": 960.0	"F": 1}
{"v": 1	"t": 2428665	"P": 959.75	"F": 1}
{"v": 1	"t": 2428685	"P": 950.75	"F": 1}
{"v": 1	"t": 2428705	"P": 947.75	"F": 1}
{"v": 1	"t": 2428726	"P": 960.0	"F": 1}
{"v": 1	"t": 2428746	"P": 956.75	"F": 1}
{"v": 1	"t": 2428766	"P": 946.0	"F": 1}
{"v": 1	"t": 2428787	"P": 955.0	"F": 1}
{"v": 1	"t": 2428807	"P": 958.25	"F": 1}
{"v": 1	"t": 2428828	"P": 949.25	"F": 1}
{"v": 1	"t": 2428848	"P": 947.0	"F": 1}
{"v": 1	"t": 2428868	"P": 959.75	"F": 1}
{"v": 1	"t": 2428889	"P": 949.75	"F": 1}
{"v": 1	"t": 2428909	"P": 947.25	"F": 1}
{"v": 1	"t": 2428930	"P": 960.75	"F": 1}
{"v": 1	"t": 2428950	"P": 949.75	"F": 1}
{"v": 1	"t": 2428970	"P": 943.75	"F": 1}
{"v": 1	"t": 2428991	"P": 958.0	"F": 1}
{"v": 1	"t": 2429011	"P": 953.75	"F": 1}
{"v": 1	"t": 2429032	"P": 945.0	"F": 1}
{"v": 1	"t": 2429052	"P": 954.0	"F": 1}
{"v": 1	"t": 2429072	"P": 958.25	"F": 1}
{"v": 1	"t": 2429093	"P": 946.25	"F": 1}
{"v": 1	"t": 2429113	"P": 950.5	"F": 1}
{"v": 1	"t": 2429133	"P": 959.5	"F": 1}
{"v": 1	"t": 2429154	"P": 950.25	"F": 1}
{"v": 1	"t": 2429174	"P": 945.0	"F": 1}
{"v": 1	"t": 2429194	"P": 957.0	"F": 1}
{"v": 1	"t": 2429215	"P": 957.25	"F": 1}
{"v": 1	"t": 2429235	"P": 949.0	"F": 1}
{"v": 1	"t": 2429255	"P": 947.25	"F": 1}
{"v": 1	"t": 2429276	"P": 959.5	"F": 1}
{"v": 1	"t": 2429296	"P": 954.25	"F": 1}
{"v": 1	"t": 2429316	"P": 944.25	"F": 1}
{"v": 1	"t": 2429337	"P": 950.5	"F": 1}
{"v": 1	"t": 2429357	"P": 958.0	"F": 1}
{"v": 1	"t": 2429377	"P": 951.0	"F": 1}
{"v": 1	"t": 2429398	"P": 944.5	"F": 1}
{"v": 1	"t": 2429418	"P": 955.75	"F": 1}
{"v": 1	"t": 2429439	"P": 953.75	"F": 1}
{"v": 1	"t": 2429459	"P": 946.0	"F": 1}
{"v": 1	"t": 2429480	"P": 959.25	"F": 1}
{"v": 1	"t": 2429500	"P": 951.75	"F": 1}
{"v": 1	"t": 2429520	"P": 944.5	"F": 1}
{"v": 1	"t": 2429540	"P": 950.0	"F": 1}
{"v": 1	"t": 2429561	"P": 959.25	"F": 1}
{"v": 1	"t": 2429581	"P": 952.5	"F": 1	"C": 46.665	"D": 3273	"sn": 54091930088003	"file": "/data/device_log/data0000.out"	"CO2": 4780.71923828125	"Tp": 26.786453247070312	"H": 22.180879592895508}
{"v": 1	"t": 2429602	"P": 957.0	"F": 1}
{"v": 1	"t": 2429623	"P": 947.5	"F": 1}
{"v": 1	"t": 2429643	"P": 952.75	"F": 1}
{"v": 1	"t": 2429663	"P": 957.0	"F": 1}
{"v": 1	"t": 2429684	"P": 951.75	"F": 1}
{"v": 1	"t": 2429704	"P": 943.25	"F": 1}
{"v": 1	"t": 2429724	"P": 956.25	"F": 1}
{"v": 1	"t": 2429745	"P": 956.5	"F": 1}
{"v": 1	"t": 2429765	"P": 947.25	"F": 1}
{"v": 1	"t": 2429786	"P": 949.5	"F": 1}
{"v": 1	"t": 2429806	"P": 960.25	"F": 1}
{"v": 1	"t": 2429826	"P": 952.5	"F": 1}
{"v": 1	"t": 2429847	"P": 945.0	"F": 1}
{"v": 1	"t": 2429867	"P": 955.0	"F": 1}
{"v": 1	"t": 2429887	"P": 958.25	"F": 1}
{"v": 1	"t": 2429908	"P": 947.75	"F": 1}
{"v": 1	"t": 2429928	"P": 945.5	"F": 1}
{"v": 1	"t": 2429948	"P": 961.0	"F": 1}
{"v": 1	"t": 2429969	"P": 954.25	"F": 1}
{"v": 1	"t": 2429989	"P": 946.0	"F": 1}
{"v": 1	"t": 2430010	"P": 957.25	"F": 1}
{"v": 1	"t": 2430030	"P": 950.0	"F": 1}
{"v": 1	"t": 2430050	"P": 944.75	"F": 1}
{"v": 1	"t": 2430071	"P": 958.0	"F": 1}
{"v": 1	"t": 2430091	"P": 955.0	"F": 1}
{"v": 1	"t": 2430111	"P": 948.5	"F": 1}
{"v": 1	"t": 2430132	"P": 945.0	"F": 1}
{"v": 1	"t": 2430152	"P": 959.25	"F": 1}
{"v": 1	"t": 2430172	"P": 953.25	"F": 1}
{"v": 1	"t": 2430193	"P": 946.25	"F": 1}
{"v": 1	"t": 2430213	"P": 948.5	"F": 1}
{"v": 1	"t": 2430233	"P": 962.0	"F": 1}
{"v": 1	"t": 2430254	"P": 953.75	"F": 1}
{"v": 1	"t": 2430274	"P": 946.0	"F": 1}
{"v": 1	"t": 2430294	"P": 950.25	"F": 1}
{"v": 1	"t": 2430315	"P": 959.5	"F": 1}
{"v": 1	"t": 2430335	"P": 951.5	"F": 1}
{"v": 1	"t": 2430355	"P": 947.0	"F": 1}
{"v": 1	"t": 2430376	"P": 960.25	"F": 1}
{"v": 1	"t": 2430396	"P": 956.75	"F": 1}
{"v": 1	"t": 2430416	"P": 949.75	"F": 1}
{"v": 1	"t": 2430437	"P": 951.75	"F": 1}
{"v": 1	"t": 2430457	"P": 961.5	"F": 1}
{"v": 1	"t": 2430477	"P": 957.25	"F": 1}
{"v": 1	"t": 2430498	"P": 948.0	"F": 1}
{"v": 1	"t": 2430518	"P": 953.0	"F": 1}
{"v": 1	"t": 2430539	"P": 959.75	"F": 1}
{"v": 1	"t": 2430559	"P": 948.0	"F": 1}
{"v": 1	"t": 2430579	"P": 958.0	"F": 1}
{"v": 1	"t": 2430600	"P": 960.25	"F": 1	"C": 46.62	"D": 3273	"sn": 54091930088003	"file": "/data/device_log/data0000.out"}
{"v": 1	"t": 2430620	"P": 949.75	"F": 1}
{"v": 1	"t": 2430640	"P": 950.5	"F": 1}
{"v": 1	"t": 2430661	"P": 960.0	"F": 1}
{"v": 1	"t": 2430681	"P": 951.25	"F": 1}
{"v": 1	"t": 2430702	"P": 948.0	"F": 1}
{"v": 1	"t": 2430722	"P": 957.25	"F": 1}
{"v": 1	"t": 2430742	"P": 956.0	"F": 1}
{"v": 1	"t": 2430763	"P": 948.25	"F": 1}
{"v": 1	"t": 2430783	"P": 944.5	"F": 1}
{"v": 1	"t": 2430803	"P": 958.75	"F": 1}
{"v": 1	"t": 2430824	"P": 954.0	"F": 1}
{"v": 1	"t": 2430844	"P": 945.5	"F": 1}
{"v": 1	"t": 2430864	"P": 948.5	"F": 1}
{"v": 1	"t": 2430885	"P": 961.25	"F": 1}
{"v": 1	"t": 2430905	"P": 951.25	"F": 1}
{"v": 1	"t": 2430925	"P": 944.75	"F": 1}
{"v": 1	"t": 2430946	"P": 953.5	"F": 1}
{"v": 1	"t": 2430966	"P": 958.0	"F": 1}
{"v": 1	"t": 2430986	"P": 949.25	"F": 1}
{"v": 1	"t": 2431007	"P": 942.75	"F": 1}
{"v": 1	"t": 2431027	"P": 956.25	"F": 1}
{"v": 1	"t": 2431047	"P": 957.0	"F": 1}
{"v": 1	"t": 2431068	"P": 949.5	"F": 1}
{"v": 1	"t": 2431088	"P": 949.75	"F": 1}
{"v": 1	"t": 2431109	"P": 957.75	"F": 1}
{"v": 1	"t": 2431129	"P": 944.5	"F": 1}
{"v": 1	"t": 2431149	"P": 955.5	"F": 1}
{"v": 1	"t": 2431170	"P": 957.5	"F": 1}
{"v": 1	"t": 2431190	"P": 948.5	"F": 1}
{"v": 1	"t": 2431210	"P": 943.5	"F": 1}
{"v": 1	"t": 2431231	"P": 959.25	"F": 1}
{"v": 1	"t": 2431251	"P": 955.75	"F": 1}
{"v": 1	"t": 2431271	"P": 947.25	"F": 1}
{"v": 1	"t": 2431292	"P": 945.0	"F": 1}
{"v": 1	"t": 2431312	"P": 959.5	"F": 1}
{"v": 1	"t": 2431332	"P": 954.5	"F": 1}
{"v": 1	"t": 2431353	"P": 944.75	"F": 1}
{"v": 1	"t": 2431373	"P": 951.5	"F": 1}
{"v": 1	"t": 2431393	"P": 960.5	"F": 1}
{"v": 1	"t": 2431414	"P": 951.0	"F": 1}
{"v": 1	"t": 2431434	"P": 944.5	"F": 1}
{"v": 1	"t": 2431454	"P": 954.0	"F": 1}
{"v": 1	"t": 2431475	"P": 956.75	"F": 1}
{"v": 1	"t": 2431495	"P": 948.75	"F": 1}
{"v": 1	"t": 2431515	"P": 944.75	"F": 1}
{"v": 1	"t": 2431536	"P": 959.5	"F": 1}
{"v": 1	"t": 2431556	"P": 953.75	"F": 1}
{"v": 1	"t": 2431576	"P": 947.25	"F": 1}
{"v": 1	"t": 2431597	"P": 948.5	"F": 1}
{"v": 1	"t": 2431617	"P": 958.75	"F": 1	"C": 46.645	"D": 3273	"sn": 54091930088003	"file": "/data/device_log/data0000.out"	"CO2": 4775.341796875	"Tp": 26.7998046875	"H": 22.181129455566406}
{"v": 1	"t": 2431639	"P": 954.25	"F": 1}
{"v": 1	"t": 2431659	"P": 946.75	"F": 1}
{"v": 1	"t": 2431680	"P": 956.25	"F": 1}
{"v": 1	"t": 2431700	"P": 947.25	"F": 1}
{"v": 1	"t": 2431721	"P": 952.5	"F": 1}
{"v": 1	"t": 2431741	"P": 953.0	"F": 1}
{"v": 1	"t": 2431762	"P": 945.75	"F": 1}
{"v": 1	"t": 2431782	"P": 958.5	"F": 1}
{"v": 1	"t": 2431803	"P": 949.25	"F": 1}
{"v": 1	"t": 2431823	"P": 947.5	"F": 1}
{"v": 1	"t": 2431843	"P": 958.5	"F": 1}
{"v": 1	"t": 2431864	"P": 948.25	"F": 1}
{"v": 1	"t": 2431884	"P": 947.75	"F": 1}
{"v": 1	"t": 2431905	"P": 960.0	"F": 1}
{"v": 1	"t": 2431925	"P": 949.5	"F": 1}
{"v": 1	"t": 2431945	"P": 945.0	"F": 1}
{"v": 1	"t": 2431966	"P": 959.25	"F": 1}
{"v": 1	"t": 2431986	"P": 957.5	"F": 1}
{"v": 1	"t": 2432006	"P": 948.25	"F": 1}
{"v": 1	"t": 2432027	"P": 944.75	"F": 1}
{"v": 1	"t": 2432047	"P": 959.75	"F": 1}
{"v": 1	"t": 2432067	"P": 953.75	"F": 1}
{"v": 1	"t": 2432088	"P": 947.0	"F": 1}
{"v": 1	"t": 2432108	"P": 949.0	"F": 1}
{"v": 1	"t": 2432128	"P": 960.0	"F": 1}
{"v": 1	"t": 2432149	"P": 954.0	"F": 1}
{"v": 1	"t": 2432169	"P": 940.0	"F": 1}
{"v": 1	"t": 2432189	"P": 952.5	"F": 1}
{"v": 1	"t": 2432210	"P": 959.0	"F": 1}
{"v": 1	"t": 2432230	"P": 951.0	"F": 1}
{"v": 1	"t": 2432250	"P": 945.75	"F": 1}
{"v": 1	"t": 2432271	"P": 957.25	"F": 1}
{"v": 1	"t": 2432291	"P": 959.5	"F": 1}
{"v": 1	"t": 2432311	"P": 949.75	"F": 1}
{"v": 1	"t": 2432332	"P": 949.25	"F": 1}
{"v": 1	"t": 2432352	"P": 963.0	"F": 1}
{"v": 1	"t": 2432372	"P": 956.0	"F": 1}
{"v": 1	"t": 2432393	"P": 947.5	"F": 1}
{"v": 1	"t": 2432413	"P": 958.0	"F": 1}
{"v": 1	"t": 2432434	"P": 957.25	"F": 1}
{"v": 1	"t": 2432454	"P": 947.0	"F": 1}
{"v": 1	"t": 2432474	"P": 960.25	"F": 1}
{"v": 1	"t": 2432495	"P": 956.0	"F": 1}
{"v": 1	"t": 2432515	"P": 948.25	"F": 1}
{"v": 1	"t": 2432535	"P": 951.25	"F": 1}
{"v": 1	"t": 2432556	"P": 961.5	"F": 1}
{"v": 1	"t": 2432576	"P": 952.5	"F": 1}
{"v": 1	"t": 2432597	"P": 945.75	"F": 1}
{"v": 1	"t": 2432617	"P": 956.5	"F": 1}
{"v": 1	"t": 2432637	"P": 959.5	"F": 1	"C": 46.61	"D": 3273	"sn": 54091930088003	"file": "/data/device_log/data0000.out"}
{"v": 1	"t": 2432658	"P": 948.75	"F": 1}
{"v": 1	"t": 2432679	"P": 944.75	"F": 1}
{"v": 1	"t": 2432699	"P": 957.75	"F": 1}
{"v": 1	"t": 2432720	"P": 953.5	"F": 1}
{"v": 1	"t": 2432740	"P": 948.0	"F": 1}
{"v": 1	"t": 2432760	"P": 946.25	"F": 1}
{"v": 1	"t": 2432781	"P": 959.0	"F": 1}
{"v": 1	"t": 2432801	"P": 953.5	"F": 1}
{"v": 1	"t": 2432821	"P": 945.25	"F": 1}
{"v": 1	"t": 2432842	"P": 949.5	"F": 1}
{"v": 1	"t": 2432862	"P": 961.0	"F": 1}
{"v": 1	"t": 2432882	"P": 949.75	"F": 1}
{"v": 1	"t": 2432903	"P": 943.75	"F": 1}
{"v": 1	"t": 2432923	"P": 953.25	"F": 1}
{"v": 1	"t": 2432943	"P": 957.0	"F": 1}
{"v": 1	"t": 2432964	"P": 946.0	"F": 1}
{"v": 1	"t": 2432984	"P": 953.25	"F": 1}
{"v": 1	"t": 2433005	"P": 955.0	"F": 1}
{"v": 1	"t": 2433025	"P": 946.75	"F": 1}
{"v": 1	"t": 2433045	"P": 948.25	"F": 1}
{"v": 1	"t": 2433066	"P": 958.75	"F": 1}
{"v": 1	"t": 2433086	"P": 952.25	"F": 1}
{"v": 1	"t": 2433106	"P": 944.25	"F": 1}
{"v": 1	"t": 2433127	"P": 951.5	"F": 1}
{"v": 1	"t": 2433147	"P": 958.25	"F": 1}
{"v": 1	"t": 2433167	"P": 949.25	"F": 1}
{"v": 1	"t": 2433188	"P": 943.5	"F": 1}
{"v": 1	"t": 2433208	"P": 954.5	"F": 1}
{"v": 1	"t": 2433228	"P": 957.5	"F": 1}
{"v": 1	"t": 2433249	"P": 949.0	"F": 1}
{"v": 1	"t": 2433269	"P": 944.75	"F": 1}
{"v": 1	"t": 2433289	"P": 958.75	"F": 1}
{"v": 1	"t": 2433310	"P": 954.25	"F": 1}
{"v": 1	"t": 2433330	"P": 946.25	"F": 1}
{"v": 1	"t": 2433350	"P": 948.5	"F": 1}
{"v": 1	"t": 2433371	"P": 957.75	"F": 1}
{"v": 1	"t": 2433391	"P": 950.75	"F": 1}
{"v": 1	"t": 2433412	"P": 942.75	"F": 1}
{"v": 1	"t": 2433432	"P": 957.0	"F": 1}
{"v": 1	"t": 2433452	"P": 955.25	"F": 1}
{"v": 1	"t": 2433473	"P": 944.5	"F": 1}
{"v": 1	"t": 2433493	"P": 948.75	"F": 1}
{"v": 1	"t": 2433514	"P": 954.75	"F": 1}
{"v": 1	"t": 2433534	"P": 944.25	"F": 1}
{"v": 1	"t": 2433555	"P": 957.0	"F": 1}
{"v": 1	"t": 2433575	"P": 953.75	"F": 1}
{"v": 1	"t": 2433595	"P": 945.5	"F": 1}
{"v": 1	"t": 2433616	"P": 949.5	"F": 1}
{"v": 1	"t": 2433636	"P": 957.75	"F": 1}
{"v": 1	"t": 2433656	"P": 944.75	"F": 1	"C": 46.585	"D": 3273	"sn": 54091930088003	"file": "/data/device_log/data0000.out"	"CO2": 4766.56005859375	"Tp": 26.7998046875	"H": 22.180950164794922}
{"v": 1	"t": 2433679	"P": 944.25	"F": 1}
{"v": 1	"t": 2433699	"P": 948.75	"F": 1}
{"v": 1	"t": 2433720	"P": 945.0	"F": 1}
{"v": 1	"t": 2433741	"P": 956.75	"F": 1}
{"v": 1	"t": 2433761	"P": 952.5	"F": 1}
{"v": 1	"t": 2433785	"P": 950.0	"F": 1}
{"v": 1	"t": 2433805	"P": 945.75	"F": 1}
{"v": 1	"t": 2433829	"P": 953.75	"F": 1}
{"v": 1	"t": 2433849	"P": 945.0	"F": 1}
{"v": 1	"t": 2433869	"P": 961.0	"F": 1}
{"v": 1	"t": 2433890	"P": 954.25	"F": 1}
{"v": 1	"t": 2433911	"P": 953.0	"F": 1}
{"v": 1	"t": 2433932	"P": 956.25	"F": 1}
{"v": 1	"t": 2433953	"P": 946.75	"F": 1}
{"v": 1	"t": 2433973	"P": 948.25	"F": 1}
{"v": 1	"t": 2433993	"P": 959.0	"F": 1}
{"v": 1	"t": 2434014	"P": 953.25	"F": 1}
{"v": 1	"t": 2434034	"P": 945.75	"F": 1}
{"v": 1	"t": 2434055	"P": 953.0	"F": 1}
{"v": 1	"t": 2434075	"P": 957.5	"F": 1}
{"v": 1	"t": 2434095	"P": 948.25	"F": 1}
{"v": 1	"t": 2434116	"P": 951.75	"F": 1}
{"v": 1	"t": 2434136	"P": 957.25	"F": 1}
{"v": 1	"t": 2434156	"P": 948.5	"F": 1}
{"v": 1	"t": 2434177	"P": 944.5	"F": 1}
{"v": 1	"t": 2434197	"P": 959.75	"F": 1}
{"v": 1	"t": 2434217	"P": 956.75	"F": 1}
{"v": 1	"t": 2434238	"P": 948.5	"F": 1}
{"v": 1	"t": 2434258	"P": 951.25	"F": 1}
{"v": 1	"t": 2434278	"P": 963.25	"F": 1}
{"v": 1	"t": 2434299	"P": 953.75	"F": 1}
{"v": 1	"t": 2434319	"P": 948.25	"F": 1}
{"v": 1	"t": 2434339	"P": 953.0	"F": 1}
{"v": 1	"t": 2434360	"P": 961.25	"F": 1}
{"v": 1	"t": 2434380	"P": 952.75	"F": 1}
{"v": 1	"t": 2434400	"P": 946.25	"F": 1}
{"v": 1	"t": 2434421	"P": 960.75	"F": 1}
{"v": 1	"t": 2434441	"P": 958.25	"F": 1}
{"v": 1	"t": 2434461	"P": 949.0	"F": 1}
{"v": 1	"t": 2434482	"P": 949.25	"F": 1}
{"v": 1	"t": 2434502	"P": 961.25	"F": 1}
{"v": 1	"t": 2434522	"P": 955.0	"F": 1}
{"v": 1	"t": 2434543	"P": 946.75	"F": 1}
{"v": 1	"t": 2434563	"P": 953.75	"F": 1}
{"v": 1	"t": 2434583	"P": 960.5	"F": 1}
{"v": 1	"t": 2434604	"P": 952.75	"F": 1}
{"v": 1	"t": 2434624	"P": 944.25	"F": 1}
{"v": 1	"t": 2434645	"P": 959.0	"F": 1}
{"v": 1	"t": 2434665	"P": 949.25	"F": 1}
{"v": 1	"t": 2434685	"P": 946.75	"F": 1	"C": 46.63	"D": 3273	"sn": 54091930088003	"file": "/data/device_log/data0000.out"}
{"v": 1	"t": 2434706	"P": 958.75	"F": 1}
{"v": 1	"t": 2434726	"P": 948.75	"F": 1}
{"v": 1	"t": 2434749	"P": 956.5	"F": 1}
{"v": 1	"t": 2434769	"P": 946.5	"F": 1}
{"v": 1	"t": 2434789	"P": 945.75	"F": 1}
{"v": 1	"t": 2434810	"P": 959.75	"F": 1}
{"v": 1	"t": 2434830	"P": 953.25	"F": 1}
{"v": 1	"t": 2434850	"P": 948.75	"F": 1}
{"v": 1	"t": 2434871	"P": 953.5	"F": 1}
{"v": 1	"t": 2434891	"P": 958.0	"F": 1}
{"v": 1	"t": 2434911	"P": 950.25	"F": 1}
{"v": 1	"t": 2434932	"P": 946.0	"F": 1}
{"v": 1	"t": 2434952	"P": 959.0	"F": 1}
{"v": 1	"t": 2434972	"P": 956.75	"F": 1}
{"v": 1	"t": 2434993	"P": 945.5	"F": 1}
{"v": 1	"t": 2435013	"P": 947.0	"F": 1}
{"v": 1	"t": 2435033	"P": 960.25	"F": 1}
{"v": 1	"t": 2435054	"P": 951.75	"F": 1}
{"v": 1	"t": 2435074	"P": 945.75	"F": 1}
{"v": 1	"t": 2435094	"P": 949.5	"F": 1}
{"v": 1	"t": 2435115	"P": 958.75	"F": 1}
{"v": 1	"t": 2435135	"P": 949.5	"F": 1}
{"v": 1	"t": 2435155	"P": 944.5	"F": 1}
{"v": 1	"t": 2435176	"P": 955.5	"F": 1}
{"v": 1	"t": 2435196	"P": 954.25	"F": 1}
{"v": 1	"t": 2435217	"P": 945.75	"F": 1}
{"v": 1	"t": 2435237	"P": 959.75	"F": 1}
{"v": 1	"t": 2435258	"P": 950.0	"F": 1}
{"v": 1	"t": 2435278	"P": 951.75	"F": 1}
{"v": 1	"t": 2435299	"P": 955.0	"F": 1}
{"v": 1	"t": 2435319	"P": 946.0	"F": 1}
{"v": 1	"t": 2435340	"P": 959.5	"F": 1}
{"v": 1	"t": 2435360	"P": 950.25	"F": 1}
{"v": 1	"t": 2435380	"P": 945.5	"F": 1}
{"v": 1	"t": 2435401	"P": 959.0	"F": 1}
{"v": 1	"t": 2435421	"P": 956.0	"F": 1}
{"v": 1	"t": 2435441	"P": 947.25	"F": 1}
{"v": 1	"t": 2435462	"P": 946.5	"F": 1}
{"v": 1	"t": 2435482	"P": 961.25	"F": 1}
{"v": 1	"t": 2435502	"P": 953.75	"F": 1}
{"v": 1	"t": 2435523	"P": 945.0	"F": 1}
{"v": 1	"t": 2435543	"P": 948.75	"F": 1}
{"v": 1	"t": 2435563	"P": 960.25	"F": 1}
{"v": 1	"t": 2435584	"P": 952.0	"F": 1}
{"v": 1	"t": 2435604	"P": 945.0	"F": 1}
{"v": 1	"t": 2435624	"P": 952.5	"F": 1}
{"v": 1	"t": 2435645	"P": 959.0	"F": 1}
{"v": 1	"t": 2435665	"P": 948.75	"F": 1}
{"v": 1	"t": 2435685	"P": 946.0	"F": 1}
{"v": 1	"t": 2435706	"P": 957.25	"F": 1	"C": 46.615	"D": 3273	"sn": 54091930088003	"file": "/data/device_log/data0000.out"	"CO2": 4753.046875	"Tp": 26.7998046875	"H": 22.18100357055664}
{"v": 1	"t": 2435727	"P": 958.5	"F": 1}
{"v": 1	"t": 2435748	"P": 947.25	"F": 1}
{"v": 1	"t": 2435770	"P": 959.25	"F": 1}
{"v": 1	"t": 2435790	"P": 953.0	"F": 1}
{"v": 1	"t": 2435810	"P": 944.25	"F": 1}
{"v": 1	"t": 2435831	"P": 950.25	"F": 1}
{"v": 1	"t": 2435851	"P": 959.5	"F": 1}
{"v": 1	"t": 2435871	"P": 950.5	"F": 1}
{"v": 1	"t": 2435892	"P": 949.5	"F": 1}
{"v": 1	"t": 2435912	"P": 956.75	"F": 1}
{"v": 1	"t": 2435933	"P": 948.25	"F": 1}
{"v": 1	"t": 2435953	"P": 945.25	"F": 1}
{"v": 1	"t": 2435973	"P": 960.25	"F": 1}
{"v": 1	"t": 2435994	"P": 955.0	"F": 1}
{"v": 1	"t": 2436014	"P": 946.25	"F": 1}
{"v": 1	"t": 2436034	"P": 947.0	"F": 1}
{"v": 1	"t": 2436055	"P": 960.75	"F": 1}
{"v": 1	"t": 2436075	"P": 950.75	"F": 1}
{"v": 1	"t": 2436095	"P": 943.75	"F": 1}
{"v": 1	"t": 2436116	"P": 950.25	"F": 1}
{"v": 1	"t": 2436136	"P": 960.25	"F": 1}
{"v": 1	"t": 2436156	"P": 953.0	"F": 1}
{"v": 1	"t": 2436177	"P": 946.0	"F": 1}
{"v": 1	"t": 2436197	"P": 955.75	"F": 1}
{"v": 1	"t": 2436217	"P": 961.5	"F": 1}
{"v": 1	"t": 2436237	"P": 953.5	"F": 1}
{"v": 1	"t": 2436258	"P": 948.0	"F": 1}
{"v": 1	"t": 2436278	"P": 959.75	"F": 1}
{"v": 1	"t": 2436298	"P": 958.75	"F": 1}
{"v": 1	"t": 2436319	"P": 950.75	"F": 1}
{"v": 1	"t": 2436339	"P": 949.0	"F": 1}
{"v": 1	"t": 2436360	"P": 960.0	"F": 1}
{"v": 1	"t": 2436380	"P": 954.5	"F": 1}
{"v": 1	"t": 2436400	"P": 946.5	"F": 1}
{"v": 1	"t": 2436421	"P": 956.75	"F": 1}
{"v": 1	"t": 2436441	"P": 958.25	"F": 1}
{"v": 1	"t": 2436462	"P": 947.75	"F": 1}
{"v": 1	"t": 2436482	"P": 960.5	"F": 1}
{"v": 1	"t": 2436502	"P": 956.25	"F": 1}
{"v": 1	"t": 2436523	"P": 950.75	"F": 1}
{"v": 1	"t": 2436543	"P": 947.75	"F": 1}
{"v": 1	"t": 2436563	"P": 959.25	"F": 1}
{"v": 1	"t": 2436584	"P": 954.25	"F": 1}
{"v": 1	"t": 2436604	"P": 946.75	"F": 1}
{"v": 1	"t": 2436624	"P": 948.25	"F": 1}
{"v": 1	"t": 2436645	"P": 961.0	"F": 1}
{"v": 1	"t": 2436665	"P": 952.0	"F": 1}
{"v": 1	"t": 2436685	"P": 945.0	"F": 1}
{"v": 1	"t": 2436706	"P": 950.0	"F": 1}
{"v": 1	"t": 2436726	"P": 961.0	"F": 1	"C": 46.655	"D": 3273	"sn": 54091930088003	"file": "/data/device_log/data0000.out"}
{"v": 1	"t": 2436747	"P": 948.0	"F": 1}
{"v": 1	"t": 2436767	"P": 957.25	"F": 1}
{"v": 1	"t": 2436789	"P": 945.75	"F": 1}
{"v": 1	"t": 2436809	"P": 950.0	"F": 1}
{"v": 1	"t": 2436830	"P": 960.75	"F": 1}
{"v": 1	"t": 2436850	"P": 948.5	"F": 1}
{"v": 1	"t": 2436870	"P": 946.0	"F": 1}
{"v": 1	"t": 2436891	"P": 956.25	"F": 1}
{"v": 1	"t": 2436911	"P": 954.5	"F": 1}
{"v": 1	"t": 2436931	"P": 946.0	"F": 1}
{"v": 1	"t": 2436952	"P": 952.25	"F": 1}
{"v": 1	"t": 2436972	"P": 957.0	"F": 1}
{"v": 1	"t": 2436993	"P": 946.5	"F": 1}
{"v": 1	"t": 2437013	"P": 951.25	"F": 1}
{"v": 1	"t": 2437034	"P": 955.5	"F": 1}
{"v": 1	"t": 2437054	"P": 946.25	"F": 1}
{"v": 1	"t": 2437074	"P": 947.75	"F": 1}
{"v": 1	"t": 2437095	"P": 961.0	"F": 1}
{"v": 1	"t": 2437115	"P": 952.5	"F": 1}
{"v": 1	"t": 2437135	"P": 944.25	"F": 1}
{"v": 1	"t": 2437156	"P": 950.5	"F": 1}
{"v": 1	"t": 2437176	"P": 960.5	"F": 1}
{"v": 1	"t": 2437196	"P": 950.0	"F": 1}
{"v": 1	"t": 2437217	"P": 944.75	"F": 1}
{"v": 1	"t": 2437237	"P": 953.25	"F": 1}
{"v": 1	"t": 2437257	"P": 958.5	"F": 1}
{"v": 1	"t": 2437277	"P": 951.5	"F": 1}
{"v": 1	"t": 2437298	"P": 944.25	"F": 1}
{"v": 1	"t": 2437318	"P": 955.5	"F": 1}
{"v": 1	"t": 2437338	"P": 955.0	"F": 1}
{"v": 1	"t": 2437359	"P": 949.75	"F": 1}
{"v": 1	"t": 2437379	"P": 946.75	"F": 1}
{"v": 1	"t": 2437399	"P": 960.5	"F": 1}
{"v": 1	"t": 2437420	"P": 953.0	"F": 1}
{"v": 1	"t": 2437440	"P": 946.25	"F": 1}
{"v": 1	"t": 2437460	"P": 950.25	"F": 1}
{"v": 1	"t": 2437481	"P": 960.25	"F": 1}
{"v": 1	"t": 2437501	"P": 952.5	"F": 1}
{"v": 1	"t": 2437522	"P": 944.75	"F": 1}
{"v": 1	"t": 2437542	"P": 955.75	"F": 1}
{"v": 1	"t": 2437562	"P": 953.75	"F": 1}
{"v": 1	"t": 2437583	"P": 946.0	"F": 1}
{"v": 1	"t": 2437603	"P": 961.0	"F": 1}
{"v": 1	"t": 2437624	"P": 952.75	"F": 1}
{"v": 1	"t": 2437644	"P": 946.0	"F": 1}
{"v": 1	"t": 2437664	"P": 955.0	"F": 1}
{"v": 1	"t": 2437685	"P": 958.25	"F": 1}
{"v": 1	"t": 2437705	"P": 950.0	"F": 1}
{"v": 1	"t": 2437725	"P": 945.5	"F": 1}
{"v": 1	"t": 2437746	"P": 958.0	"F": 1	"C": 46.62	"D": 3273	"sn": 54091930088003	"file": "/data/device_log/data0000.out"	"CO2": 4741.8935546875	"Tp": 26.813156127929688	"H": 22.18071174621582}
{"v": 1	"t": 2437767	"P": 953.0	"F": 1}
{"v": 1	"t": 2437788	"P": 944.0	"F": 1}
{"v": 1	"t": 2437810	"P": 958.5	"F": 1}
{"v": 1	"t": 2437830	"P": 948.75	"F": 1}
{"v": 1	"t": 2437850	"P": 944.5	"F": 1}
{"v": 1	"t": 2437871	"P": 956.5	"F": 1}
{"v": 1	"t": 2437891	"P": 957.5	"F": 1}
{"v": 1	"t": 2437911	"P": 947.75	"F": 1}
{"v": 1	"t": 2437932	"P": 947.5	"F": 1}
{"v": 1	"t": 2437952	"P": 961.25	"F": 1}
{"v": 1	"t": 2437972	"P": 954.75	"F": 1}
{"v": 1	"t": 2437993	"P": 944.5	"F": 1}
{"v": 1	"t": 2438013	"P": 949.0	"F": 1}
{"v": 1	"t": 2438033	"P": 962.0	"F": 1}
{"v": 1	"t": 2438054	"P": 950.5	"F": 1}
{"v": 1	"t": 2438074	"P": 945.25	"F": 1}
{"v": 1	"t": 2438094	"P": 954.75	"F": 1}
{"v": 1	"t": 2438115	"P": 959.25	"F": 1}
{"v": 1	"t": 2438135	"P": 948.75	"F": 1}
{"v": 1	"t": 2438156	"P": 957.5	"F": 1}
{"v": 1	"t": 2438176	"P": 957.75	"F": 1}
{"v": 1	"t": 2438196	"P": 950.5	"F": 1}
{"v": 1	"t": 2438217	"P": 950.25	"F": 1}
{"v": 1	"t": 2438237	"P": 962.0	"F": 1}
{"v": 1	"t": 2438257	"P": 958.0	"F": 1}
{"v": 1	"t": 2438278	"P": 950.0	"F": 1}
{"v": 1	"t": 2438298	"P": 951.75	"F": 1}
{"v": 1	"t": 2438318	"P": 962.25	"F": 1}
{"v": 1	"t": 2438339	"P": 955.25	"F": 1}
{"v": 1	"t": 2438359	"P": 947.75	"F": 1}
{"v": 1	"t": 2438379	"P": 955.5	"F": 1}
{"v": 1	"t": 2438400	"P": 960.5	"F": 1}
{"v": 1	"t": 2438420	"P": 952.0	"F": 1}
{"v": 1	"t": 2438440	"P": 946.5	"F": 1}
{"v": 1	"t": 2438461	"P": 961.0	"F": 1}
{"v": 1	"t": 2438481	"P": 957.5	"F": 1}
{"v": 1	"t": 2438501	"P": 945.0	"F": 1}
{"v": 1	"t": 2438522	"P": 947.25	"F": 1}
{"v": 1	"t": 2438542	"P": 960.75	"F": 1}
{"v": 1	"t": 2438562	"P": 953.75	"F": 1}
{"v": 1	"t": 2438583	"P": 945.5	"F": 1}
{"v": 1	"t": 2438603	"P": 950.75	"F": 1}
{"v": 1	"t": 2438623	"P": 960.0	"F": 1}
{"v": 1	"t": 2438644	"P": 951.25	"F": 1}
{"v": 1	"t": 2438664	"P": 948.0	"F": 1}
{"v": 1	"t": 2438685	"P": 957.25	"F": 1}
{"v": 1	"t": 2438705	"P": 947.25	"F": 1}
{"v": 1	"t": 2438726	"P": 957.75	"F": 1}
{"v": 1	"t": 2438746	"P": 950.25	"F": 1}
{"v": 1	"t": 2438767	"P": 951.75	"F": 1	"C": 46.635	"D": 3273	"sn": 54091930088003	"file": "/data/device_log/data0000.out"	"CO2": 4737.11474609375	"Tp": 26.786453247070312	"H": 22.180997848510742}
{"v": 1	"t": 2438789	"P": 956.0	"F": 1}
{"v": 1	"t": 2438809	"P": 945.5	"F": 1}
{"v": 1	"t": 2438830	"P": 954.25	"F": 1}
{"v": 1	"t": 2438850	"P": 944.25	"F": 1}
{"v": 1	"t": 2438871	"P": 953.25	"F": 1}
{"v": 1	"t": 2438891	"P": 958.75	"F": 1}
{"v": 1	"t": 2438911	"P": 948.5	"F": 1}
{"v": 1	"t": 2438932	"P": 945.5	"F": 1}
{"v": 1	"t": 2438952	"P": 960.75	"F": 1}
{"v": 1	"t": 2438972	"P": 955.0	"F": 1}
{"v": 1	"t": 2438993	"P": 945.5	"F": 1}
{"v": 1	"t": 2439013	"P": 953.5	"F": 1}
{"v": 1	"t": 2439033	"P": 960.5	"F": 1}
{"v": 1	"t": 2439054	"P": 950.0	"F": 1}
{"v": 1	"t": 2439074	"P": 943.75	"F": 1}
{"v": 1	"t": 2439094	"P": 957.0	"F": 1}
{"v": 1	"t": 2439115	"P": 956.5	"F": 1}
{"v": 1	"t": 2439135	"P": 949.0	"F": 1}
{"v": 1	"t": 2439155	"P": 945.5	"F": 1}
{"v": 1	"t": 2439176	"P": 961.25	"F": 1}
{"v": 1	"t": 2439196	"P": 955.5	"F": 1}
{"v": 1	"t": 2439216	"P": 946.75	"F": 1}
{"v": 1	"t": 2439237	"P": 949.5	"F": 1}
{"v": 1	"t": 2439257	"P": 960.5	"F": 1}
{"v": 1	"t": 2439277	"P": 952.5	"F": 1}
{"v": 1	"t": 2439298	"P": 945.25	"F": 1}
{"v": 1	"t": 2439318	"P": 953.75	"F": 1}
{"v": 1	"t": 2439338	"P": 958.75	"F": 1}
{"v": 1	"t": 2439359	"P": 948.5	"F": 1}
{"v": 1	"t": 2439379	"P": 944.5	"F": 1}
{"v": 1	"t": 2439399	"P": 959.25	"F": 1}
{"v": 1	"t": 2439420	"P": 956.25	"F": 1}
{"v": 1	"t": 2439440	"P": 948.0	"F": 1}
{"v": 1	"t": 2439460	"P": 946.5	"F": 1}
{"v": 1	"t": 2439481	"P": 959.75	"F": 1}
{"v": 1	"t": 2439501	"P": 955.5	"F": 1}
{"v": 1	"t": 2439521	"P": 947.25	"F": 1}
{"v": 1	"t": 2439542	"P": 950.25	"F": 1}
{"v": 1	"t": 2439562	"P": 959.5	"F": 1}
{"v": 1	"t": 2439582	"P": 951.25	"F": 1}
{"v": 1	"t": 2439603	"P": 944.75	"F": 1}
{"v": 1	"t": 2439623	"P": 955.25	"F": 1}
{"v": 1	"t": 2439643	"P": 960.0	"F": 1}
{"v": 1	"t": 2439664	"P": 950.0	"F": 1}
{"v": 1	"t": 2439684	"P": 945.5	"F": 1}
{"v": 1	"t": 2439704	"P": 958.25	"F": 1}
{"v": 1	"t": 2439725	"P": 954.0	"F": 1}
{"v": 1	"t": 2439745	"P": 948.0	"F": 1}
{"v": 1	"t": 2439765	"P": 946.5	"F": 1}
{"v": 1	"t": 2439786	"P": 959.5	"F": 1	"C": 46.65	"D": 3273	"sn": 54091930088003	"file": "/data/device_log/data0000.out"}
{"v": 1	"t": 2439806	"P": 953.25	"F": 1}
{"v": 1	"t": 2439827	"P": 945.5	"F": 1}
{"v": 1	"t": 2439849	"P": 956.25	"F": 1}
{"v": 1	"t": 2439869	"P": 947.0	"F": 1}
{"v": 1	"t": 2439889	"P": 945.25	"F": 1}
{"v": 1	"t": 2439909	"P": 959.5	"F": 1}
{"v": 1	"t": 2439930	"P": 955.25	"F": 1}
{"v": 1	"t": 2439950	"P": 948.0	"F": 1}
{"v": 1	"t": 2439971	"P": 949.5	"F": 1}
{"v": 1	"t": 2439991	"P": 960.25	"F": 1}
{"v": 1	"t": 2440011	"P": 950.25	"F": 1}
{"v": 1	"t": 2440032	"P": 944.5	"F": 1}
{"v": 1	"t": 2440052	"P": 959.75	"F": 1}
{"v": 1	"t": 2440072	"P": 956.5	"F": 1}
{"v": 1	"t": 2440093	"P": 949.0	"F": 1}
{"v": 1	"t": 2440113	"P": 948.75	"F": 1}
{"v": 1	"t": 2440133	"P": 962.5	"F": 1}
{"v": 1	"t": 2440154	"P": 957.75	"F": 1}
{"v": 1	"t": 2440174	"P": 947.0	"F": 1}
{"v": 1	"t": 2440194	"P": 951.25	"F": 1}
{"v": 1	"t": 2440215	"P": 962.5	"F": 1}
{"v": 1	"t": 2440235	"P": 952.75	"F": 1}
{"v": 1	"t": 2440255	"P": 946.5	"F": 1}
{"v": 1	"t": 2440276	"P": 959.0	"F": 1}
{"v": 1	"t": 2440296	"P": 957.5	"F": 1}
{"v": 1	"t": 2440316	"P": 951.25	"F": 1}
{"v": 1	"t": 2440337	"P": 949.75	"F": 1}
{"v": 1	"t": 2440357	"P": 961.5	"F": 1}
{"v": 1	"t": 2440377	"P": 955.5	"F": 1}
{"v": 1	"t": 2440398	"P": 948.75	"F": 1}
{"v": 1	"t": 2440418	"P": 954.0	"F": 1}
{"v": 1	"t": 2440438	"P": 959.0	"F": 1}
{"v": 1	"t": 2440459	"P": 951.5	"F": 1}
{"v": 1	"t": 2440479	"P": 944.75	"F": 1}
{"v": 1	"t": 2440499	"P": 956.5	"F": 1}
{"v": 1	"t": 2440520	"P": 957.25	"F": 1}
{"v": 1	"t": 2440540	"P": 949.25	"F": 1}
{"v": 1	"t": 2440560	"P": 944.25	"F": 1}
{"v": 1	"t": 2440581	"P": 958.25	"F": 1}
{"v": 1	"t": 2440601	"P": 956.25	"F": 1}
{"v": 1	"t": 2440621	"P": 949.25	"F": 1}
{"v": 1	"t": 2440642	"P": 945.0	"F": 1}
{"v": 1	"t": 2440662	"P": 960.25	"F": 1}
{"v": 1	"t": 2440682	"P": 955.75	"F": 1}
{"v": 1	"t": 2440703	"P": 948.0	"F": 1}
{"v": 1	"t": 2440723	"P": 946.0	"F": 1}
{"v": 1	"t": 2440743	"P": 959.75	"F": 1}
{"v": 1	"t": 2440764	"P": 954.25	"F": 1}
{"v": 1	"t": 2440784	"P": 946.5	"F": 1}
{"v": 1	"t": 2440804	"P": 949.0	"F": 1	"C": 46.63	"D": 3273	"sn": 54091930088003	"file": "/data/device_log/data0000.out"	"CO2": 4730.85595703125	"Tp": 26.7998046875	"H": 22.180879592895508}
{"v": 1	"t": 2440825	"P": 947.5	"F": 1}
{"v": 1	"t": 2440846	"P": 960.5	"F": 1}
{"v": 1	"t": 2440867	"P": 956.75	"F": 1}
{"v": 1	"t": 2440887	"P": 955.5	"F": 1}
{"v": 1	"t": 2440908	"P": 948.25	"F": 1}
{"v": 1	"t": 2440928	"P": 945.25	"F": 1}
{"v": 1	"t": 2440948	"P": 958.25	"F": 1}
{"v": 1	"t": 2440969	"P": 953.75	"F": 1}
{"v": 1	"t": 2440989	"P": 944.25	"F": 1}
{"v": 1	"t": 2441009	"P": 950.75	"F": 1}
{"v": 1	"t": 2441030	"P": 959.0	"F": 1}
{"v": 1	"t": 2441050	"P": 948.25	"F": 1}
{"v": 1	"t": 2441070	"P": 946.0	"F": 1}
{"v": 1	"t": 2441091	"P": 958.0	"F": 1}
{"v": 1	"t": 2441111	"P": 954.0	"F": 1}
{"v": 1	"t": 2441131	"P": 946.75	"F": 1}
{"v": 1	"t": 2441152	"P": 945.0	"F": 1}
{"v": 1	"t": 2441172	"P": 960.5	"F": 1}
{"v": 1	"t": 2441192	"P": 953.5	"F": 1}
{"v": 1	"t": 2441213	"P": 944.0	"F": 1}
{"v": 1	"t": 2441233	"P": 948.75	"F": 1}
{"v": 1	"t": 2441253	"P": 961.0	"F": 1}
{"v": 1	"t": 2441274	"P": 953.25	"F": 1}
{"v": 1	"t": 2441294	"P": 945.75	"F": 1}
{"v": 1	"t": 2441314	"P": 950.0	"F": 1}
{"v": 1	"t": 2441335	"P": 958.5	"F": 1}
{"v": 1	"t": 2441355	"P": 951.5	"F": 1}
{"v": 1	"t": 2441375	"P": 945.0	"F": 1}
{"v": 1	"t": 2441396	"P": 955.0	"F": 1}
{"v": 1	"t": 2441416	"P": 957.25	"F": 1}
{"v": 1	"t": 2441436	"P": 948.5	"F": 1}
{"v": 1	"t": 2441457	"P": 943.75	"F": 1}
{"v": 1	"t": 2441477	"P": 956.0	"F": 1}
{"v": 1	"t": 2441497	"P": 958.0	"F": 1}
{"v": 1	"t": 2441518	"P": 948.25	"F": 1}
{"v": 1	"t": 2441538	"P": 943.5	"F": 1}
{"v": 1	"t": 2441558	"P": 957.5	"F": 1}
{"v": 1	"t": 2441579	"P": 955.75	"F": 1}
{"v": 1	"t": 2441599	"P": 947.5	"F": 1}
{"v": 1	"t": 2441619	"P": 947.5	"F": 1}
{"v": 1	"t": 2441640	"P": 960.5	"F": 1}
{"v": 1	"t": 2441660	"P": 952.25	"F": 1}
{"v": 1	"t": 2441680	"P": 945.5	"F": 1}
{"v": 1	"t": 2441701	"P": 955.0	"F": 1}
{"v": 1	"t": 2441721	"P": 957.0	"F": 1}
{"v": 1	"t": 2441741	"P": 949.5	"F": 1}
{"v": 1	"t": 2441762	"P": 944.75	"F": 1}
{"v": 1	"t": 2441782	"P": 958.25	"F": 1}
{"v": 1	"t": 2441802	"P": 955.75	"F": 1}
{"v": 1	"t": 2441823	"P": 946.75	"F": 1	"C": 46.62	"D": 3273	"sn": 54091930088003	"file": "/data/device_log/data0000.out"}
{"v": 1	"t": 2441843	"P": 953.25	"F": 1}
{"v": 1	"t": 2441863	"P": 957.5	"F": 1}
{"v": 1	"t": 2441887	"P": 944.0	"F": 1}
{"v": 1	"t": 2441907	"P": 959.0	"F": 1}
{"v": 1	"t": 2441927	"P": 955.25	"F": 1}
{"v": 1	"t": 2441948	"P": 946.0	"F": 1}
{"v": 1	"t": 2441968	"P": 948.5	"F": 1}
{"v": 1	"t": 2441988	"P": 962.0	"F": 1}
{"v": 1	"t": 2442009	"P": 954.75	"F": 1}
{"v": 1	"t": 2442029	"P": 945.75	"F": 1}
{"v": 1	"t": 2442049	"P": 959.25	"F": 1}
{"v": 1	"t": 2442070	"P": 960.0	"F": 1}
{"v": 1	"t": 2442090	"P": 951.25	"F": 1}
{"v": 1	"t": 2442110	"P": 946.25	"F": 1}
{"v": 1	"t": 2442131	"P": 960.25	"F": 1}
{"v": 1	"t": 2442151	"P": 958.75	"F": 1}
{"v": 1	"t": 2442171	"P": 953.0	"F": 1}
{"v": 1	"t": 2442192	"P": 950.25	"F": 1}
{"v": 1	"t": 2442212	"P": 962.0	"F": 1}
{"v": 1	"t": 2442232	"P": 957.25	"F": 1}
{"v": 1	"t": 2442253	"P": 952.25	"F": 1}
{"v": 1	"t": 2442273	"P": 948.75	"F": 1}
{"v": 1	"t": 2442293	"P": 963.0	"F": 1}
{"v": 1	"t": 2442314	"P": 957.25	"F": 1}
{"v": 1	"t": 2442334	"P": 948.25	"F": 1}
{"v": 1	"t": 2442354	"P": 954.5	"F": 1}
{"v": 1	"t": 2442375	"P": 958.75	"F": 1}
{"v": 1	"t": 2442396	"P": 949.0	"F": 1}
{"v": 1	"t": 2442416	"P": 959.75	"F": 1}
{"v": 1	"t": 2442436	"P": 948.75	"F": 1}
{"v": 1	"t": 2442457	"P": 945.0	"F": 1}
{"v": 1	"t": 2442477	"P": 958.0	"F": 1}
{"v": 1	"t": 2442497	"P": 957.0	"F": 1}
{"v": 1	"t": 2442518	"P": 949.25	"F": 1}
{"v": 1	"t": 2442538	"P": 945.0	"F": 1}
{"v": 1	"t": 2442558	"P": 960.25	"F": 1}
{"v": 1	"t": 2442579	"P": 954.5	"F": 1}
{"v": 1	"t": 2442599	"P": 946.25	"F": 1}
{"v": 1	"t": 2442619	"P": 947.0	"F": 1}
{"v": 1	"t": 2442640	"P": 961.0	"F": 1}
{"v": 1	"t": 2442660	"P": 955.5	"F": 1}
{"v": 1	"t": 2442680	"P": 945.5	"F": 1}
{"v": 1	"t": 2442701	"P": 952.0	"F": 1}
{"v": 1	"t": 2442721	"P": 959.25	"F": 1}
{"v": 1	"t": 2442741	"P": 953.5	"F": 1}
{"v": 1	"t": 2442761	"P": 944.25	"F": 1}
{"v": 1	"t": 2442782	"P": 954.0	"F": 1}
{"v": 1	"t": 2442802	"P": 958.75	"F": 1}
{"v": 1	"t": 2442822	"P": 949.75	"F": 1}
{"v": 1	"t": 2442843	"P": 944.5	"F": 1	"C": 46.625	"D": 3273	"sn": 54091930088003	"file": "/data/device_log/data0000.out"	"CO2": 4719.15869140625	"Tp": 26.770431518554688	"H": 22.180944442749023}
{"v": 1	"t": 2442864	"P": 946.0	"F": 1}
{"v": 1	"t": 2442884	"P": 959.5	"F": 1}
{"v": 1	"t": 2442908	"P": 949.25	"F": 1}
{"v": 1	"t": 2442928	"P": 958.0	"F": 1}
{"v": 1	"t": 2442949	"P": 949.25	"F": 1}
{"v": 1	"t": 2442969	"P": 946.5	"F": 1}
{"v": 1	"t": 2442989	"P": 959.25	"F": 1}
{"v": 1	"t": 2443010	"P": 954.25	"F": 1}
{"v": 1	"t": 2443030	"P": 947.5	"F": 1}
{"v": 1	"t": 2443051	"P": 950.5	"F": 1}
{"v": 1	"t": 2443071	"P": 959.5	"F": 1}
{"v": 1	"t": 2443091	"P": 950.5	"F": 1}
{"v": 1	"t": 2443112	"P": 945.5	"F": 1}
{"v": 1	"t": 2443132	"P": 958.5	"F": 1}
{"v": 1	"t": 2443152	"P": 954.25	"F": 1}
{"v": 1	"t": 2443173	"P": 944.25	"F": 1}
{"v": 1	"t": 2443193	"P": 953.0	"F": 1}
{"v": 1	"t": 2443213	"P": 958.0	"F": 1}
{"v": 1	"t": 2443234	"P": 949.0	"F": 1}
{"v": 1	"t": 2443254	"P": 945.25	"F": 1}
{"v": 1	"t": 2443274	"P": 960.0	"F": 1}
{"v": 1	"t": 2443295	"P": 956.75	"F": 1}
{"v": 1	"t": 2443315	"P": 947.75	"F": 1}
{"v": 1	"t": 2443335	"P": 947.5	"F": 1}
{"v": 1	"t": 2443356	"P": 958.75	"F": 1}
{"v": 1	"t": 2443376	"P": 954.75	"F": 1}
{"v": 1	"t": 2443396	"P": 946.5	"F": 1}
{"v": 1	"t": 2443417	"P": 949.0	"F": 1}
{"v": 1	"t": 2443437	"P": 961.0	"F": 1}
{"v": 1	"t": 2443457	"P": 953.75	"F": 1}
{"v": 1	"t": 2443478	"P": 945.0	"F": 1}
{"v": 1	"t": 2443498	"P": 950.5	"F": 1}
{"v": 1	"t": 2443518	"P": 960.5	"F": 1}
{"v": 1	"t": 2443539	"P": 950.0	"F": 1}
{"v": 1	"t": 2443559	"P": 944.0	"F": 1}
{"v": 1	"t": 2443579	"P": 956.75	"F": 1}
{"v": 1	"t": 2443600	"P": 956.75	"F": 1}
{"v": 1	"t": 2443620	"P": 948.0	"F": 1}
{"v": 1	"t": 2443640	"P": 947.25	"F": 1}
{"v": 1	"t": 2443661	"P": 962.25	"F": 1}
{"v": 1	"t": 2443681	"P": 952.5	"F": 1}
{"v": 1	"t": 2443701	"P": 945.75	"F": 1}
{"v": 1	"t": 2443722	"P": 949.5	"F": 1}
{"v": 1	"t": 2443742	"P": 959.25	"F": 1}
{"v": 1	"t": 2443762	"P": 950.25	"F": 1}
{"v": 1	"t": 2443783	"P": 944.0	"F": 1}
{"v": 1	"t": 2443803	"P": 955.0	"F": 1}
{"v": 1	"t": 2443823	"P": 959.25	"F": 1}
{"v": 1	"t": 2443844	"P": 950.0	"F": 1}
{"v": 1	"t": 2443864	"P": 945.5	"F": 1	"C": 46.63	"D": 3273	"sn": 54091930088003	"file": "/data/device_log/data0000.out"}
{"v": 1	"t": 2443885	"P": 956.75	"F": 1}
{"v": 1	"t": 2443905	"P": 951.0	"F": 1}
{"v": 1	"t": 2443927	"P": 960.0	"F": 1}
{"v": 1	"t": 2443948	"P": 950.25	"F": 1}
{"v": 1	"t": 2443968	"P": 946.5	"F": 1}
{"v": 1	"t": 2443988	"P": 959.5	"F": 1}
{"v": 1	"t": 2444008	"P": 958.5	"F": 1}
{"v": 1	"t": 2444029	"P": 953.25	"F": 1}
{"v": 1	"t": 2444049	"P": 949.75	"F": 1}
{"v": 1	"t": 2444069	"P": 959.0	"F": 1}
{"v": 1	"t": 2444090	"P": 955.75	"F": 1}
{"v": 1	"t": 2444110	"P": 948.75	"F": 1}
{"v": 1	"t": 2444130	"P": 948.75	"F": 1}
{"v": 1	"t": 2444151	"P": 962.75	"F": 1}
{"v": 1	"t": 2444171	"P": 956.5	"F": 1}
{"v": 1	"t": 2444191	"P": 951.25	"F": 1}
{"v": 1	"t": 2444212	"P": 951.75	"F": 1}
{"v": 1	"t": 2444232	"P": 962.25	"F": 1}
{"v": 1	"t": 2444252	"P": 955.25	"F": 1}
{"v": 1	"t": 2444273	"P": 948.0	"F": 1}
{"v": 1	"t": 2444293	"P": 959.5	"F": 1}
{"v": 1	"t": 2444313	"P": 958.75	"F": 1}
{"v": 1	"t": 2444334	"P": 947.75	"F": 1}
{"v": 1	"t": 2444354	"P": 946.0	"F": 1}
{"v": 1	"t": 2444374	"P": 962.0	"F": 1}
{"v": 1	"t": 2444395	"P": 953.75	"F": 1}
{"v": 1	"t": 2444415	"P": 946.5	"F": 1}
{"v": 1	"t": 2444436	"P": 952.5	"F": 1}
{"v": 1	"t": 2444456	"P": 961.0	"F": 1}
{"v": 1	"t": 2444476	"P": 951.25	"F": 1}
{"v": 1	"t": 2444496	"P": 944.25	"F": 1}
{"v": 1	"t": 2444517	"P": 954.25	"F": 1}
{"v": 1	"t": 2444537	"P": 959.25	"F": 1}
{"v": 1	"t": 2444557	"P": 949.25	"F": 1}
{"v": 1	"t": 2444578	"P": 944.25	"F": 1}
{"v": 1	"t": 2444598	"P": 955.25	"F": 1}
{"v": 1	"t": 2444618	"P": 956.75	"F": 1}
{"v": 1	"t": 2444639	"P": 948.5	"F": 1}
{"v": 1	"t": 2444659	"P": 944.75	"F": 1}
{"v": 1	"t": 2444679	"P": 956.25	"F": 1}
{"v": 1	"t": 2444700	"P": 956.75	"F": 1}
{"v": 1	"t": 2444720	"P": 947.75	"F": 1}
{"v": 1	"t": 2444740	"P": 946.25	"F": 1}
{"v": 1	"t": 2444761	"P": 960.75	"F": 1}
{"v": 1	"t": 2444781	"P": 954.0	"F": 1}
{"v": 1	"t": 2444801	"P": 945.75	"F": 1}
{"v": 1	"t": 2444822	"P": 946.25	"F": 1}
{"v": 1	"t": 2444842	"P": 962.5	"F": 1}
{"v": 1	"t": 2444862	"P": 953.0	"F": 1}
{"v": 1	"t": 2444883	"P": 946.75	"F": 1	"C": 46.635	"D": 3273	"sn": 54091930088003	"file": "/data/device_log/data0000.out"	"CO2": 4721.5107421875	"Tp": 26.7998046875	"H": 22.180879592895508}
{"v": 1	"t": 2444904	"P": 946.25	"F": 1}
{"v": 1	"t": 2444924	"P": 960.5	"F": 1}
{"v": 1	"t": 2444946	"P": 950.5	"F": 1}
{"v": 1	"t": 2444967	"P": 943.5	"F": 1}
{"v": 1	"t": 2444987	"P": 958.75	"F": 1}
{"v": 1	"t": 2445007	"P": 954.0	"F": 1}
{"v": 1	"t": 2445028	"P": 945.0	"F": 1}
{"v": 1	"t": 2445048	"P": 953.5	"F": 1}
{"v": 1	"t": 2445068	"P": 957.0	"F": 1}
{"v": 1	"t": 2445089	"P": 949.0	"F": 1}
{"v": 1	"t": 2445109	"P": 945.75	"F": 1}
{"v": 1	"t": 2445129	"P": 960.5	"F": 1}
{"v": 1	"t": 2445150	"P": 954.0	"F": 1}
{"v": 1	"t": 2445170	"P": 945.25	"F": 1}
{"v": 1	"t": 2445190	"P": 947.5	"F": 1}
{"v": 1	"t": 2445211	"P": 960.25	"F": 1}
{"v": 1	"t": 2445231	"P": 953.5	"F": 1}
{"v": 1	"t": 2445251	"P": 944.5	"F": 1}
{"v": 1	"t": 2445272	"P": 951.0	"F": 1}
{"v": 1	"t": 2445292	"P": 960.25	"F": 1}
{"v": 1	"t": 2445312	"P": 951.25	"F": 1}
{"v": 1	"t": 2445333	"P": 944.5	"F": 1}
{"v": 1	"t": 2445353	"P": 952.25	"F": 1}
{"v": 1	"t": 2445373	"P": 959.0	"F": 1}
{"v": 1	"t": 2445394	"P": 951.0	"F": 1}
{"v": 1	"t": 2445414	"P": 945.25	"F": 1}
{"v": 1	"t": 2445434	"P": 956.25	"F": 1}
{"v": 1	"t": 2445455	"P": 957.75	"F": 1}
{"v": 1	"t": 2445475	"P": 950.5	"F": 1}
{"v": 1	"t": 2445495	"P": 944.5	"F": 1}
{"v": 1	"t": 2445516	"P": 955.75	"F": 1}
{"v": 1	"t": 2445536	"P": 956.25	"F": 1}
{"v": 1	"t": 2445556	"P": 946.5	"F": 1}
{"v": 1	"t": 2445577	"P": 947.5	"F": 1}
{"v": 1	"t": 2445597	"P": 962.0	"F": 1}
{"v": 1	"t": 2445617	"P": 952.0	"F": 1}
{"v": 1	"t": 2445638	"P": 945.75	"F": 1}
{"v": 1	"t": 2445658	"P": 953.0	"F": 1}
{"v": 1	"t": 2445678	"P": 958.75	"F": 1}
{"v": 1	"t": 2445699	"P": 948.75	"F": 1}
{"v": 1	"t": 2445719	"P": 945.25	"F": 1}
{"v": 1	"t": 2445740	"P": 957.5	"F": 1}
{"v": 1	"t": 2445760	"P": 951.0	"F": 1}
{"v": 1	"t": 2445780	"P": 944.0	"F": 1}
{"v": 1	"t": 2445801	"P": 959.25	"F": 1}
{"v": 1	"t": 2445821	"P": 953.25	"F": 1}
{"v": 1	"t": 2445841	"P": 947.0	"F": 1}
{"v": 1	"t": 2445862	"P": 951.0	"F": 1}
{"v": 1	"t": 2445882	"P": 959.0	"F": 1}
{"v": 1	"t": 2445903	"P": 951.25	"F": 1	"C": 46.61	"D": 3273	"sn": 54091930088003	"file": "/data/device_log/data0000.out"}
{"v": 1	"t": 2445923	"P": 954.0	"F": 1}
{"v": 1	"t": 2445944	"P": 955.5	"F": 1}
{"v": 1	"t": 2445965	"P": 949.25	"F": 1}
{"v": 1	"t": 2445986	"P": 962.0	"F": 1}
{"v": 1	"t": 2446006	"P": 955.5	"F": 1}
{"v": 1	"t": 2446026	"P": 949.0	"F": 1}
{"v": 1	"t": 2446047	"P": 953.5	"F": 1}
{"v": 1	"t": 2446067	"P": 960.75	"F": 1}
{"v": 1	"t": 2446087	"P": 953.75	"F": 1}
{"v": 1	"t": 2446108	"P": 947.25	"F": 1}
{"v": 1	"t": 2446128	"P": 959.75	"F": 1}
{"v": 1	"t": 2446148	"P": 961.75	"F": 1}
{"v": 1	"t": 2446169	"P": 952.25	"F": 1}
{"v": 1	"t": 2446189	"P": 950.25	"F": 1}
{"v": 1	"t": 2446209	"P": 959.5	"F": 1}
{"v": 1	"t": 2446230	"P": 958.5	"F": 1}
{"v": 1	"t": 2446250	"P": 948.5	"F": 1}
{"v": 1	"t": 2446270	"P": 947.25	"F": 1}
{"v": 1	"t": 2446291	"P": 959.75	"F": 1}
{"v": 1	"t": 2446311	"P": 954.75	"F": 1}
{"v": 1	"t": 2446331	"P": 946.0	"F": 1}
{"v": 1	"t": 2446352	"P": 947.5	"F": 1}
{"v": 1	"t": 2446372	"P": 961.25	"F": 1}
{"v": 1	"t": 2446392	"P": 953.75	"F": 1}
{"v": 1	"t": 2446413	"P": 944.5	"F": 1}
{"v": 1	"t": 2446433	"P": 949.75	"F": 1}
{"v": 1	"t": 2446453	"P": 959.0	"F": 1}
{"v": 1	"t": 2446474	"P": 950.75	"F": 1}
{"v": 1	"t": 2446494	"P": 942.75	"F": 1}
{"v": 1	"t": 2446514	"P": 953.0	"F": 1}
{"v": 1	"t": 2446535	"P": 960.0	"F": 1}
{"v": 1	"t": 2446555	"P": 949.25	"F": 1}
{"v": 1	"t": 2446575	"P": 944.75	"F": 1}
{"v": 1	"t": 2446596	"P": 956.0	"F": 1}
{"v": 1	"t": 2446616	"P": 958.0	"F": 1}
{"v": 1	"t": 2446636	"P": 949.0	"F": 1}
{"v": 1	"t": 2446657	"P": 945.5	"F": 1}
{"v": 1	"t": 2446677	"P": 958.5	"F": 1}
{"v": 1	"t": 2446697	"P": 957.0	"F": 1}
{"v": 1	"t": 2446718	"P": 947.75	"F": 1}
{"v": 1	"t": 2446738	"P": 949.0	"F": 1}
{"v": 1	"t": 2446758	"P": 960.75	"F": 1}
{"v": 1	"t": 2446779	"P": 951.5	"F": 1}
{"v": 1	"t": 2446799	"P": 943.75	"F": 1}
{"v": 1	"t": 2446819	"P": 954.5	"F": 1}
{"v": 1	"t": 2446840	"P": 958.5	"F": 1}
{"v": 1	"t": 2446860	"P": 948.75	"F": 1}
{"v": 1	"t": 2446880	"P": 945.0	"F": 1}
{"v": 1	"t": 2446901	"P": 959.75	"F": 1}
{"v": 1	"t": 2446921	"P": 956.0	"F": 1	"C": 46.625	"D": 3273	"sn": 54091930088003	"file": "/data/device_log/data0000.out"	"CO2": 4716.51513671875	"Tp": 26.786453247070312	"H": 22.180753707885742}
{"v": 1	"t": 2446942	"P": 955.25	"F": 1}
{"v": 1	"t": 2446963	"P": 945.75	"F": 1}
{"v": 1	"t": 2446984	"P": 952.0	"F": 1}
{"v": 1	"t": 2447004	"P": 944.75	"F": 1}
{"v": 1	"t": 2447024	"P": 956.75	"F": 1}
{"v": 1	"t": 2447045	"P": 956.0	"F": 1}
{"v": 1	"t": 2447065	"P": 947.25	"F": 1}
{"v": 1	"t": 2447085	"P": 949.0	"F": 1}
{"v": 1	"t": 2447106	"P": 961.25	"F": 1}
{"v": 1	"t": 2447126	"P": 951.25	"F": 1}
{"v": 1	"t": 2447147	"P": 945.25	"F": 1}
{"v": 1	"t": 2447167	"P": 959.0	"F": 1}
{"v": 1	"t": 2447187	"P": 955.5	"F": 1}
{"v": 1	"t": 2447208	"P": 948.5	"F": 1}
{"v": 1	"t": 2447228	"P": 945.75	"F": 1}
{"v": 1	"t": 2447248	"P": 959.5	"F": 1}
{"v": 1	"t": 2447268	"P": 955.5	"F": 1}
{"v": 1	"t": 2447289	"P": 947.0	"F": 1}
{"v": 1	"t": 2447309	"P": 945.0	"F": 1}
{"v": 1	"t": 2447329	"P": 959.0	"F": 1}
{"v": 1	"t": 2447350	"P": 956.0	"F": 1}
{"v": 1	"t": 2447370	"P": 944.75	"F": 1}
{"v": 1	"t": 2447391	"P": 949.75	"F": 1}
{"v": 1	"t": 2447411	"P": 959.25	"F": 1}
{"v": 1	"t": 2447431	"P": 950.5	"F": 1}
{"v": 1	"t": 2447452	"P": 943.25	"F": 1}
{"v": 1	"t": 2447472	"P": 957.5	"F": 1}
{"v": 1	"t": 2447492	"P": 956.5	"F": 1}
{"v": 1	"t": 2447513	"P": 947.75	"F": 1}
{"v": 1	"t": 2447533	"P": 946.75	"F": 1}
{"v": 1	"t": 2447553	"P": 961.5	"F": 1}
{"v": 1	"t": 2447574	"P": 955.75	"F": 1}
{"v": 1	"t": 2447594	"P": 947.25	"F": 1}
{"v": 1	"t": 2447614	"P": 948.25	"F": 1}
{"v": 1	"t": 2447635	"P": 960.5	"F": 1}
{"v": 1	"t": 2447655	"P": 954.25	"F": 1}
{"v": 1	"t": 2447675	"P": 945.75	"F": 1}
{"v": 1	"t": 2447696	"P": 956.75	"F": 1}
{"v": 1	"t": 2447716	"P": 959.5	"F": 1}
{"v": 1	"t": 2447736	"P": 948.0	"F": 1}
{"v": 1	"t": 2447757	"P": 945.25	"F": 1}
{"v": 1	"t": 2447777	"P": 959.25	"F": 1}
{"v": 1	"t": 2447797	"P": 955.0	"F": 1}
{"v": 1	"t": 2447818	"P": 947.75	"F": 1}
{"v": 1	"t": 2447838	"P": 947.75	"F": 1}
{"v": 1	"t": 2447858	"P": 960.75	"F": 1}
{"v": 1	"t": 2447879	"P": 955.75	"F": 1}
{"v": 1	"t": 2447899	"P": 950.5	"F": 1}
{"v": 1	"t": 2447919	"P": 948.5	"F": 1}
{"v": 1	"t": 2447940	"P": 960.75	"F": 1	"C": 46.665	"D": 3273	"sn": 54091930088003	"file": "/data/device_log/data0000.out"}
{"v": 1	"t": 2447960	"P": 952.25	"F": 1}
{"v": 1	"t": 2447981	"P": 953.75	"F": 1}
{"v": 1	"t": 2448003	"P": 947.75	"F": 1}
{"v": 1	"t": 2448023	"P": 957.75	"F": 1}
{"v": 1	"t": 2448044	"P": 957.75	"F": 1}
{"v": 1	"t": 2448064	"P": 949.25	"F": 1}
{"v": 1	"t": 2448084	"P": 951.5	"F": 1}
{"v": 1	"t": 2448105	"P": 962.0	"F": 1}
{"v": 1	"t": 2448125	"P": 954.0	"F": 1}
{"v": 1	"t": 2448145	"P": 947.25	"F": 1}
{"v": 1	"t": 2448166	"P": 954.0	"F": 1}
{"v": 1	"t": 2448186	"P": 962.25	"F": 1}
{"v": 1	"t": 2448206	"P": 951.75	"F": 1}
{"v": 1	"t": 2448226	"P": 945.5	"F": 1}
{"v": 1	"t": 2448247	"P": 953.75	"F": 1}
{"v": 1	"t": 2448267	"P": 957.25	"F": 1}
{"v": 1	"t": 2448287	"P": 949.0	"F": 1}
{"v": 1	"t": 2448308	"P": 944.5	"F": 1}
{"v": 1	"t": 2448328	"P": 956.25	"F": 1}
{"v": 1	"t": 2448348	"P": 957.5	"F": 1}
{"v": 1	"t": 2448369	"P": 949.5	"F": 1}
{"v": 1	"t": 2448389	"P": 945.0	"F": 1}
{"v": 1	"t": 2448409	"P": 959.75	"F": 1}
{"v": 1	"t": 2448430	"P": 956.25	"F": 1}
{"v": 1	"t": 2448450	"P": 948.0	"F": 1}
{"v": 1	"t": 2448470	"P": 948.0	"F": 1}
{"v": 1	"t": 2448491	"P": 958.75	"F": 1}
{"v": 1	"t": 2448511	"P": 953.5	"F": 1}
{"v": 1	"t": 2448531	"P": 945.25	"F": 1}
{"v": 1	"t": 2448552	"P": 951.25	"F": 1}
{"v": 1	"t": 2448572	"P": 960.5	"F": 1}
{"v": 1	"t": 2448592	"P": 950.5	"F": 1}
{"v": 1	"t": 2448613	"P": 944.25	"F": 1}
{"v": 1	"t": 2448633	"P": 956.75	"F": 1}
{"v": 1	"t": 2448654	"P": 957.0	"F": 1}
{"v": 1	"t": 2448674	"P": 948.0	"F": 1}
{"v": 1	"t": 2448694	"P": 946.75	"F": 1}
{"v": 1	"t": 2448714	"P": 960.5	"F": 1}
{"v": 1	"t": 2448735	"P": 954.0	"F": 1}
{"v": 1	"t": 2448755	"P": 944.75	"F": 1}
{"v": 1	"t": 2448775	"P": 949.5	"F": 1}
{"v": 1	"t": 2448796	"P": 960.0	"F": 1}
{"v": 1	"t": 2448816	"P": 953.25	"F": 1}
{"v": 1	"t": 2448836	"P": 944.5	"F": 1}
{"v": 1	"t": 2448857	"P": 948.75	"F": 1}
{"v": 1	"t": 2448877	"P": 961.5	"F": 1}
{"v": 1	"t": 2448897	"P": 950.5	"F": 1}
{"v": 1	"t": 2448918	"P": 944.25	"F": 1}
{"v": 1	"t": 2448938	"P": 952.5	"F": 1}
{"v": 1	"t": 2448958	"P": 957.0	"F": 1	"C": 46.645	"D": 3273	"sn": 54091930088003	"file": "/data/device_log/data0000.out"	"CO2": 4712.66845703125	"Tp": 26.786453247070312	"H": 22.180879592895508}
{"v": 1	"t": 2448980	"P": 954.5	"F": 1}
{"v": 1	"t": 2449000	"P": 944.75	"F": 1}
{"v": 1	"t": 2449021	"P": 954.75	"F": 1}
{"v": 1	"t": 2449041	"P": 946.0	"F": 1}
{"v": 1	"t": 2449062	"P": 951.75	"F": 1}
{"v": 1	"t": 2449082	"P": 957.75	"F": 1}
{"v": 1	"t": 2449102	"P": 952.75	"F": 1}
{"v": 1	"t": 2449123	"P": 946.0	"F": 1}
{"v": 1	"t": 2449143	"P": 952.25	"F": 1}
{"v": 1	"t": 2449163	"P": 959.0	"F": 1}
{"v": 1	"t": 2449184	"P": 951.75	"F": 1}
{"v": 1	"t": 2449204	"P": 944.75	"F": 1}
{"v": 1	"t": 2449224	"P": 959.5	"F": 1}
{"v": 1	"t": 2449245	"P": 956.0	"F": 1}
{"v": 1	"t": 2449265	"P": 948.25	"F": 1}
{"v": 1	"t": 2449285	"P": 947.75	"F": 1}
{"v": 1	"t": 2449306	"P": 960.5	"F": 1}
{"v": 1	"t": 2449326	"P": 954.5	"F": 1}
{"v": 1	"t": 2449346	"P": 942.75	"F": 1}
{"v": 1	"t": 2449367	"P": 952.5	"F": 1}
{"v": 1	"t": 2449387	"P": 959.25	"F": 1}
{"v": 1	"t": 2449408	"P": 948.25	"F": 1}
{"v": 1	"t": 2449428	"P": 957.5	"F": 1}
{"v": 1	"t": 2449449	"P": 957.5	"F": 1}
{"v": 1	"t": 2449469	"P": 948.25	"F": 1}
{"v": 1	"t": 2449489	"P": 948.5	"F": 1}
{"v": 1	"t": 2449510	"P": 961.75	"F": 1}
{"v": 1	"t": 2449530	"P": 951.75	"F": 1}
{"v": 1	"t": 2449550	"P": 945.0	"F": 1}
{"v": 1	"t": 2449571	"P": 953.0	"F": 1}
{"v": 1	"t": 2449591	"P": 960.0	"F": 1}
{"v": 1	"t": 2449611	"P": 952.0	"F": 1}
{"v": 1	"t": 2449631	"P": 944.25	"F": 1}
{"v": 1	"t": 2449652	"P": 952.5	"F": 1}
{"v": 1	"t": 2449672	"P": 959.75	"F": 1}
{"v": 1	"t": 2449692	"P": 951.25	"F": 1}
{"v": 1	"t": 2449713	"P": 944.75	"F": 1}
{"v": 1	"t": 2449733	"P": 956.25	"F": 1}
{"v": 1	"t": 2449753	"P": 959.0	"F": 1}
{"v": 1	"t": 2449774	"P": 951.0	"F": 1}
{"v": 1	"t": 2449794	"P": 947.75	"F": 1}
{"v": 1	"t": 2449814	"P": 959.75	"F": 1}
{"v": 1	"t": 2449835	"P": 956.75	"F": 1}
{"v": 1	"t": 2449855	"P": 951.75	"F": 1}
{"v": 1	"t": 2449875	"P": 948.75	"F": 1}
{"v": 1	"t": 2449896	"P": 962.0	"F": 1}
{"v": 1	"t": 2449916	"P": 960.0	"F": 1}
{"v": 1	"t": 2449936	"P": 948.5	"F": 1}
{"v": 1	"t": 2449957	"P": 949.25	"F": 1}
{"v": 1	"t": 2449977	"P": 960.75	"F": 1	"C": 46.615	"D": 3273	"sn": 54091930088003	"file": "/data/device_log/data0000.out"}
{"v": 1	"t": 2449998	"P": 950.5	"F": 1}
{"v": 1	"t": 2450018	"P": 957.75	"F": 1}
{"v": 1	"t": 2450040	"P": 948.25	"F": 1}
{"v": 1	"t": 2450061	"P": 955.0	"F": 1}
{"v": 1	"t": 2450081	"P": 961.5	"F": 1}
{"v": 1	"t": 2450101	"P": 951.0	"F": 1}
{"v": 1	"t": 2450122	"P": 947.75	"F": 1}
{"v": 1	"t": 2450142	"P": 958.5	"F": 1}
{"v": 1	"t": 2450162	"P": 957.75	"F": 1}
{"v": 1	"t": 2450183	"P": 947.25	"F": 1}
{"v": 1	"t": 2450203	"P": 945.0	"F": 1}
{"v": 1	"t": 2450223	"P": 960.0	"F": 1}
{"v": 1	"t": 2450244	"P": 955.0	"F": 1}
{"v": 1	"t": 2450264	"P": 948.25	"F": 1}
{"v": 1	"t": 2450284	"P": 948.25	"F": 1}
{"v": 1	"t": 2450304	"P": 960.0	"F": 1}
{"v": 1	"t": 2450325	"P": 955.0	"F": 1}
{"v": 1	"t": 2450345	"P": 946.5	"F": 1}
{"v": 1	"t": 2450365	"P": 948.5	"F": 1}
{"v": 1	"t": 2450386	"P": 961.25	"F": 1}
{"v": 1	"t": 2450406	"P": 955.5	"F": 1}
{"v": 1	"t": 2450426	"P": 944.25	"F": 1}
{"v": 1	"t": 2450447	"P": 953.25	"F": 1}
{"v": 1	"t": 2450467	"P": 961.0	"F": 1}
{"v": 1	"t": 2450487	"P": 952.75	"F": 1}
{"v": 1	"t": 2450508	"P": 943.5	"F": 1}
{"v": 1	"t": 2450528	"P": 952.25	"F": 1}
{"v": 1	"t": 2450548	"P": 960.0	"F": 1}
{"v": 1	"t": 2450569	"P": 950.0	"F": 1}
{"v": 1	"t": 2450589	"P": 945.75	"F": 1}
{"v": 1	"t": 2450609	"P": 955.75	"F": 1}
{"v": 1	"t": 2450630	"P": 957.5	"F": 1}
{"v": 1	"t": 2450650	"P": 949.0	"F": 1}
{"v": 1	"t": 2450670	"P": 945.5	"F": 1}
{"v": 1	"t": 2450691	"P": 959.5	"F": 1}
{"v": 1	"t": 2450711	"P": 952.25	"F": 1}
{"v": 1	"t": 2450731	"P": 943.25	"F": 1}
{"v": 1	"t": 2450752	"P": 953.75	"F": 1}
{"v": 1	"t": 2450772	"P": 956.5	"F": 1}
{"v": 1	"t": 2450793	"P": 944.75	"F": 1}
{"v": 1	"t": 2450813	"P": 953.0	"F": 1}
{"v": 1	"t": 2450833	"P": 958.0	"F": 1}
{"v": 1	"t": 2450854	"P": 947.75	"F": 1}
{"v": 1	"t": 2450874	"P": 950.25	"F": 1}
{"v": 1	"t": 2450895	"P": 955.75	"F": 1}
{"v": 1	"t": 2450916	"P": 950.75	"F": 1}
{"v": 1	"t": 2450937	"P": 944.75	"F": 1}
{"v": 1	"t": 2450957	"P": 957.75	"F": 1}
{"v": 1	"t": 2450977	"P": 951.75	"F": 1}
{"v": 1	"t": 2450998	"P": 945.0	"F": 1	"C": 46.635	"D": 3273	"sn": 54091930088003	"file": "/data/device_log/data0000.out"	"CO2": 4709.43701171875	"Tp": 26.770431518554688	"H": 22.18105697631836}
{"v": 1	"t": 2451019	"P": 947.5	"F": 1}
{"v": 1	"t": 2451040	"P": 958.75	"F": 1}
{"v": 1	"t": 2451061	"P": 953.25	"F": 1}
{"v": 1	"t": 2451081	"P": 959.25	"F": 1}
{"v": 1	"t": 2451101	"P": 948.75	"F": 1}
{"v": 1	"t": 2451122	"P": 949.25	"F": 1}
{"v": 1	"t": 2451142	"P": 959.0	"F": 1}
{"v": 1	"t": 2451163	"P": 948.0	"F": 1}
{"v": 1	"t": 2451183	"P": 959.75	"F": 1}
{"v": 1	"t": 2451204	"P": 953.25	"F": 1}
{"v": 1	"t": 2451224	"P": 944.0	"F": 1}
{"v": 1	"t": 2451244	"P": 953.5	"F": 1}
{"v": 1	"t": 2451265	"P": 959.25	"F": 1}
{"v": 1	"t": 2451285	"P": 949.75	"F": 1}
{"v": 1	"t": 2451305	"P": 945.75	"F": 1}
{"v": 1	"t": 2451326	"P": 959.5	"F": 1}
{"v": 1	"t": 2451346	"P": 947.75	"F": 1}
{"v": 1	"t": 2451367	"P": 952.5	"F": 1}
{"v": 1	"t": 2451387	"P": 956.5	"F": 1}
{"v": 1	"t": 2451408	"P": 946.75	"F": 1}
{"v": 1	"t": 2451428	"P": 953.0	"F": 1}
{"v": 1	"t": 2451449	"P": 955.0	"F": 1}
{"v": 1	"t": 2451469	"P": 945.0	"F": 1}
{"v": 1	"t": 2451489	"P": 957.5	"F": 1}
{"v": 1	"t": 2451510	"P": 954.75	"F": 1}
{"v": 1	"t": 2451530	"P": 945.25	"F": 1}
{"v": 1	"t": 2451551	"P": 955.0	"F": 1}
{"v": 1	"t": 2451571	"P": 957.5	"F": 1}
{"v": 1	"t": 2451592	"P": 948.25	"F": 1}
{"v": 1	"t": 2451612	"P": 958.5	"F": 1}
{"v": 1	"t": 2451632	"P": 954.5	"F": 1}
{"v": 1	"t": 2451653	"P": 948.0	"F": 1}
{"v": 1	"t": 2451673	"P": 946.5	"F": 1}
{"v": 1	"t": 2451693	"P": 960.0	"F": 1}
{"v": 1	"t": 2451714	"P": 954.75	"F": 1}
{"v": 1	"t": 2451734	"P": 947.5	"F": 1}
{"v": 1	"t": 2451754	"P": 955.25	"F": 1}
{"v": 1	"t": 2451775	"P": 958.0	"F": 1}
{"v": 1	"t": 2451795	"P": 952.0	"F": 1}
{"v": 1	"t": 2451815	"P": 949.5	"F": 1}
{"v": 1	"t": 2451836	"P": 960.75	"F": 1}
{"v": 1	"t": 2451856	"P": 955.75	"F": 1}
{"v": 1	"t": 2451876	"P": 951.75	"F": 1}
{"v": 1	"t": 2451897	"P": 953.0	"F": 1}
{"v": 1	"t": 2451917	"P": 963.0	"F": 1}
{"v": 1	"t": 2451937	"P": 952.0	"F": 1}
{"v": 1	"t": 2451958	"P": 946.75	"F": 1}
{"v": 1	"t": 2451978	"P": 957.75	"F": 1}
{"v": 1	"t": 2451998	"P": 958.0	"F": 1}
{"v": 1	"t": 2452019	"P": 949.25	"F": 1	"C": 46.645	"D": 3273	"sn": 54091930088003	"file": "/data/device_log/data0000.out"}
{"v": 1	"t": 2452039	"P": 954.5	"F": 1}
{"v": 1	"t": 2452060	"P": 958.0	"F": 1}
{"v": 1	"t": 2452082	"P": 961.5	"F": 1}
{"v": 1	"t": 2452102	"P": 956.0	"F": 1}
{"v": 1	"t": 2452123	"P": 945.25	"F": 1}
{"v": 1	"t": 2452143	"P": 954.25	"F": 1}
{"v": 1	"t": 2452163	"P": 959.25	"F": 1}
{"v": 1	"t": 2452184	"P": 950.5	"F": 1}
{"v": 1	"t": 2452204	"P": 943.25	"F": 1}
{"v": 1	"t": 2452224	"P": 953.0	"F": 1}
{"v": 1	"t": 2452245	"P": 958.5	"F": 1}
{"v": 1	"t": 2452265	"P": 948.5	"F": 1}
{"v": 1	"t": 2452285	"P": 946.0	"F": 1}
{"v": 1	"t": 2452306	"P": 957.25	"F": 1}
{"v": 1	"t": 2452326	"P": 957.0	"F": 1}
{"v": 1	"t": 2452346	"P": 948.0	"F": 1}
{"v": 1	"t": 2452367	"P": 947.75	"F": 1}
{"v": 1	"t": 2452387	"P": 958.5	"F": 1}
{"v": 1	"t": 2452407	"P": 953.5	"F": 1}
{"v": 1	"t": 2452428	"P": 946.25	"F": 1}
{"v": 1	"t": 2452448	"P": 950.25	"F": 1}
{"v": 1	"t": 2452468	"P": 960.5	"F": 1}
{"v": 1	"t": 2452489	"P": 952.75	"F": 1}
{"v": 1	"t": 2452509	"P": 943.25	"F": 1}
{"v": 1	"t": 2452529	"P": 956.25	"F": 1}
{"v": 1	"t": 2452550	"P": 954.75	"F": 1}
{"v": 1	"t": 2452570	"P": 947.25	"F": 1}
{"v": 1	"t": 2452590	"P": 946.0	"F": 1}
{"v": 1	"t": 2452611	"P": 958.0	"F": 1}
{"v": 1	"t": 2452631	"P": 951.75	"F": 1}
{"v": 1	"t": 2452652	"P": 943.5	"F": 1}
{"v": 1	"t": 2452672	"P": 957.5	"F": 1}
{"v": 1	"t": 2452692	"P": 955.75	"F": 1}
{"v": 1	"t": 2452713	"P": 947.5	"F": 1}
{"v": 1	"t": 2452733	"P": 947.25	"F": 1}
{"v": 1	"t": 2452753	"P": 959.5	"F": 1}
{"v": 1	"t": 2452774	"P": 951.5	"F": 1}
{"v": 1	"t": 2452794	"P": 943.75	"F": 1}
{"v": 1	"t": 2452814	"P": 958.75	"F": 1}
{"v": 1	"t": 2452835	"P": 953.0	"F": 1}
{"v": 1	"t": 2452855	"P": 943.25	"F": 1}
{"v": 1	"t": 2452876	"P": 950.75	"F": 1}
{"v": 1	"t": 2452896	"P": 961.0	"F": 1}
{"v": 1	"t": 2452916	"P": 950.75	"F": 1}
{"v": 1	"t": 2452937	"P": 946.25	"F": 1}
{"v": 1	"t": 2452957	"P": 959.75	"F": 1}
{"v": 1	"t": 2452977	"P": 951.0	"F": 1}
{"v": 1	"t": 2452998	"P": 944.25	"F": 1}
{"v": 1	"t": 2453018	"P": 956.75	"F": 1}
{"v": 1	"t": 2453038	"P": 957.25	"F": 1	"C": 46.615	"D": 3273	"sn": 54091930088003	"file": "/data/device_log/data0000.out"	"CO2": 4702.451171875	"Tp": 26.786453247070312	"H": 22.18107032775879}
{"v": 1	"t": 2453060	"P": 953.75	"F": 1}
{"v": 1	"t": 2453080	"P": 944.5	"F": 1}
{"v": 1	"t": 2453103	"P": 949.0	"F": 1}
{"v": 1	"t": 2453123	"P": 949.5	"F": 1}
{"v": 1	"t": 2453143	"P": 958.75	"F": 1}
{"v": 1	"t": 2453164	"P": 950.25	"F": 1}
{"v": 1	"t": 2453184	"P": 944.5	"F": 1}
{"v": 1	"t": 2453204	"P": 954.5	"F": 1}
{"v": 1	"t": 2453225	"P": 958.0	"F": 1}
{"v": 1	"t": 2453245	"P": 950.25	"F": 1}
{"v": 1	"t": 2453265	"P": 943.25	"F": 1}
{"v": 1	"t": 2453286	"P": 957.75	"F": 1}
{"v": 1	"t": 2453306	"P": 958.0	"F": 1}
{"v": 1	"t": 2453326	"P": 948.75	"F": 1}
{"v": 1	"t": 2453347	"P": 944.75	"F": 1}
{"v": 1	"t": 2453367	"P": 959.5	"F": 1}
{"v": 1	"t": 2453387	"P": 955.75	"F": 1}
{"v": 1	"t": 2453408	"P": 945.5	"F": 1}
{"v": 1	"t": 2453428	"P": 949.5	"F": 1}
{"v": 1	"t": 2453448	"P": 960.75	"F": 1}
{"v": 1	"t": 2453469	"P": 952.25	"F": 1}
{"v": 1	"t": 2453489	"P": 945.0	"F": 1}
{"v": 1	"t": 2453509	"P": 952.25	"F": 1}
{"v": 1	"t": 2453530	"P": 960.5	"F": 1}
{"v": 1	"t": 2453550	"P": 951.0	"F": 1}
{"v": 1	"t": 2453570	"P": 945.5	"F": 1}
{"v": 1	"t": 2453591	"P": 954.75	"F": 1}
{"v": 1	"t": 2453611	"P": 960.5	"F": 1}
{"v": 1	"t": 2453631	"P": 950.5	"F": 1}
{"v": 1	"t": 2453652	"P": 945.0	"F": 1}
{"v": 1	"t": 2453672	"P": 958.5	"F": 1}
{"v": 1	"t": 2453692	"P": 959.0	"F": 1}
{"v": 1	"t": 2453713	"P": 951.25	"F": 1}
{"v": 1	"t": 2453733	"P": 949.0	"F": 1}
{"v": 1	"t": 2453753	"P": 962.5	"F": 1}
{"v": 1	"t": 2453774	"P": 952.75	"F": 1}
{"v": 1	"t": 2453794	"P": 946.5	"F": 1}
{"v": 1	"t": 2453814	"P": 956.0	"F": 1}
{"v": 1	"t": 2453835	"P": 961.5	"F": 1}
{"v": 1	"t": 2453855	"P": 953.0	"F": 1}
{"v": 1	"t": 2453875	"P": 948.0	"F": 1}
{"v": 1	"t": 2453896	"P": 959.75	"F": 1}
{"v": 1	"t": 2453916	"P": 959.75	"F": 1}
{"v": 1	"t": 2453936	"P": 950.0	"F": 1}
{"v": 1	"t": 2453957	"P": 949.25	"F": 1}
{"v": 1	"t": 2453977	"P": 960.75	"F": 1}
{"v": 1	"t": 2453997	"P": 956.0	"F": 1}
{"v": 1	"t": 2454018	"P": 949.0	"F": 1}
{"v": 1	"t": 2454038	"P": 953.0	"F": 1}
{"v": 1	"t": 2454058	"P": 959.5	"F": 1	"C": 46.645	"D": 3273	"sn": 54091930088003	"file": "/data/device_log/data0000.out"}
{"v": 1	"t": 2454079	"P": 949.25	"F": 1}
{"v": 1	"t": 2454099	"P": 953.25	"F": 1}
{"v": 1	"t": 2454121	"P": 946.0	"F": 1}
{"v": 1	"t": 2454142	"P": 956.0	"F": 1}
{"v": 1	"t": 2454162	"P": 958.25	"F": 1}
{"v": 1	"t": 2454183	"P": 947.75	"F": 1}
{"v": 1	"t": 2454203	"P": 945.25	"F": 1}
{"v": 1	"t": 2454223	"P": 960.0	"F": 1}
{"v": 1	"t": 2454244	"P": 955.75	"F": 1}
{"v": 1	"t": 2454264	"P": 948.75	"F": 1}
{"v": 1	"t": 2454284	"P": 947.25	"F": 1}
{"v": 1	"t": 2454304	"P": 962.0	"F": 1}
{"v": 1	"t": 2454325	"P": 954.0	"F": 1}
{"v": 1	"t": 2454345	"P": 945.0	"F": 1}
{"v": 1	"t": 2454365	"P": 947.0	"F": 1}
{"v": 1	"t": 2454386	"P": 962.0	"F": 1}
{"v": 1	"t": 2454406	"P": 952.0	"F": 1}
{"v": 1	"t": 2454427	"P": 944.0	"F": 1}
{"v": 1	"t": 2454447	"P": 955.25	"F": 1}
{"v": 1	"t": 2454467	"P": 957.5	"F": 1}
{"v": 1	"t": 2454488	"P": 949.25	"F": 1}
{"v": 1	"t": 2454508	"P": 945.5	"F": 1}
{"v": 1	"t": 2454528	"P": 958.75	"F": 1}
{"v": 1	"t": 2454549	"P": 956.5	"F": 1}
{"v": 1	"t": 2454569	"P": 948.0	"F": 1}
{"v": 1	"t": 2454589	"P": 944.0	"F": 1}
{"v": 1	"t": 2454609	"P": 961.25	"F": 1}
{"v": 1	"t": 2454630	"P": 956.0	"F": 1}
{"v": 1	"t": 2454650	"P": 945.75	"F": 1}
{"v": 1	"t": 2454670	"P": 947.0	"F": 1}
{"v": 1	"t": 2454691	"P": 959.25	"F": 1}
{"v": 1	"t": 2454711	"P": 954.5	"F": 1}
{"v": 1	"t": 2454731	"P": 944.0	"F": 1}
{"v": 1	"t": 2454752	"P": 947.75	"F": 1}
{"v": 1	"t": 2454772	"P": 958.75	"F": 1}
{"v": 1	"t": 2454792	"P": 953.25	"F": 1}
{"v": 1	"t": 2454813	"P": 944.25	"F": 1}
{"v": 1	"t": 2454833	"P": 949.75	"F": 1}
{"v": 1	"t": 2454853	"P": 960.0	"F": 1}
{"v": 1	"t": 2454874	"P": 952.5	"F": 1}
{"v": 1	"t": 2454894	"P": 944.5	"F": 1}
{"v": 1	"t": 2454914	"P": 953.5	"F": 1}
{"v": 1	"t": 2454935	"P": 959.25	"F": 1}
{"v": 1	"t": 2454955	"P": 950.25	"F": 1}
{"v": 1	"t": 2454975	"P": 943.75	"F": 1}
{"v": 1	"t": 2454996	"P": 958.0	"F": 1}
{"v": 1	"t": 2455016	"P": 955.25	"F": 1}
{"v": 1	"t": 2455036	"P": 944.75	"F": 1}
{"v": 1	"t": 2455057	"P": 947.5	"F": 1}
{"v": 1	"t": 2455077	"P": 959.0	"F": 1	"C": 46.665	"D": 3273	"sn": 54091930088003	"file": "/data/device_log/data0000.out"	"CO2": 4699.23388671875	"Tp": 26.813156127929688	"H": 22.18100357055664}
{"v": 1	"t": 2455098	"P": 958.0	"F": 1}
{"v": 1	"t": 2455119	"P": 950.75	"F": 1}
{"v": 1	"t": 2455140	"P": 946.25	"F": 1}
{"v": 1	"t": 2455160	"P": 947.0	"F": 1}
{"v": 1	"t": 2455181	"P": 958.0	"F": 1}
{"v": 1	"t": 2455201	"P": 953.25	"F": 1}
{"v": 1	"t": 2455221	"P": 944.0	"F": 1}
{"v": 1	"t": 2455242	"P": 951.0	"F": 1}
{"v": 1	"t": 2455262	"P": 960.75	"F": 1}
{"v": 1	"t": 2455282	"P": 952.75	"F": 1}
{"v": 1	"t": 2455303	"P": 944.0	"F": 1}
{"v": 1	"t": 2455323	"P": 953.0	"F": 1}
{"v": 1	"t": 2455343	"P": 959.75	"F": 1}
{"v": 1	"t": 2455364	"P": 949.75	"F": 1}
{"v": 1	"t": 2455384	"P": 945.75	"F": 1}
{"v": 1	"t": 2455404	"P": 955.0	"F": 1}
{"v": 1	"t": 2455425	"P": 958.75	"F": 1}
{"v": 1	"t": 2455445	"P": 950.75	"F": 1}
{"v": 1	"t": 2455465	"P": 944.5	"F": 1}
{"v": 1	"t": 2455486	"P": 956.5	"F": 1}
{"v": 1	"t": 2455506	"P": 958.25	"F": 1}
{"v": 1	"t": 2455526	"P": 946.0	"F": 1}
{"v": 1	"t": 2455547	"P": 946.5	"F": 1}
{"v": 1	"t": 2455567	"P": 961.25	"F": 1}
{"v": 1	"t": 2455587	"P": 954.5	"F": 1}
{"v": 1	"t": 2455608	"P": 947.25	"F": 1}
{"v": 1	"t": 2455628	"P": 952.25	"F": 1}
{"v": 1	"t": 2455648	"P": 962.75	"F": 1}
{"v": 1	"t": 2455669	"P": 953.25	"F": 1}
{"v": 1	"t": 2455689	"P": 946.0	"F": 1}
{"v": 1	"t": 2455709	"P": 957.75	"F": 1}
{"v": 1	"t": 2455730	"P": 961.25	"F": 1}
{"v": 1	"t": 2455750	"P": 949.5	"F": 1}
{"v": 1	"t": 2455770	"P": 949.0	"F": 1}
{"v": 1	"t": 2455791	"P": 961.25	"F": 1}
{"v": 1	"t": 2455811	"P": 957.0	"F": 1}
{"v": 1	"t": 2455831	"P": 949.0	"F": 1}
{"v": 1	"t": 2455852	"P": 952.75	"F": 1}
{"v": 1	"t": 2455872	"P": 962.5	"F": 1}
{"v": 1	"t": 2455892	"P": 954.5	"F": 1}
{"v": 1	"t": 2455913	"P": 947.25	"F": 1}
{"v": 1	"t": 2455933	"P": 952.25	"F": 1}
{"v": 1	"t": 2455953	"P": 961.25	"F": 1}
{"v": 1	"t": 2455974	"P": 954.5	"F": 1}
{"v": 1	"t": 2455994	"P": 947.0	"F": 1}
{"v": 1	"t": 2456014	"P": 953.0	"F": 1}
{"v": 1	"t": 2456035	"P": 958.75	"F": 1}
{"v": 1	"t": 2456055	"P": 951.0	"F": 1}
{"v": 1	"t": 2456075	"P": 945.0	"F": 1}
{"v": 1	"t": 2456096	"P": 956.0	"F": 1	"C": 46.64	"D": 3273	"sn": 54091930088003	"file": "/data/device_log/data0000.out"}
{"v": 1	"t": 2456116	"P": 954.0	"F": 1}
{"v": 1	"t": 2456137	"P": 945.25	"F": 1}
{"v": 1	"t": 2456159	"P": 948.0	"F": 1}
{"v": 1	"t": 2456179	"P": 947.0	"F": 1}
{"v": 1	"t": 2456199	"P": 959.0	"F": 1}
{"v": 1	"t": 2456220	"P": 954.75	"F": 1}
{"v": 1	"t": 2456240	"P": 946.5	"F": 1}
{"v": 1	"t": 2456260	"P": 950.0	"F": 1}
{"v": 1	"t": 2456281	"P": 959.25	"F": 1}
{"v": 1	"t": 2456301	"P": 949.0	"F": 1}
{"v": 1	"t": 2456322	"P": 945.75	"F": 1}
{"v": 1	"t": 2456342	"P": 958.0	"F": 1}
{"v": 1	"t": 2456362	"P": 956.0	"F": 1}
{"v": 1	"t": 2456383	"P": 948.0	"F": 1}
{"v": 1	"t": 2456403	"P": 949.0	"F": 1}
{"v": 1	"t": 2456423	"P": 959.5	"F": 1}
{"v": 1	"t": 2456444	"P": 949.5	"F": 1}
{"v": 1	"t": 2456464	"P": 957.25	"F": 1}
{"v": 1	"t": 2456485	"P": 951.5	"F": 1}
{"v": 1	"t": 2456505	"P": 945.5	"F": 1}
{"v": 1	"t": 2456525	"P": 949.25	"F": 1}
{"v": 1	"t": 2456546	"P": 959.0	"F": 1}
{"v": 1	"t": 2456566	"P": 951.75	"F": 1}
{"v": 1	"t": 2456586	"P": 945.25	"F": 1}
{"v": 1	"t": 2456607	"P": 953.75	"F": 1}
{"v": 1	"t": 2456627	"P": 959.75	"F": 1}
{"v": 1	"t": 2456647	"P": 951.5	"F": 1}
{"v": 1	"t": 2456668	"P": 942.25	"F": 1}
{"v": 1	"t": 2456688	"P": 953.75	"F": 1}
{"v": 1	"t": 2456708	"P": 957.5	"F": 1}
{"v": 1	"t": 2456729	"P": 949.75	"F": 1}
{"v": 1	"t": 2456749	"P": 943.5	"F": 1}
{"v": 1	"t": 2456769	"P": 956.0	"F": 1}
{"v": 1	"t": 2456790	"P": 958.5	"F": 1}
{"v": 1	"t": 2456810	"P": 948.75	"F": 1}
{"v": 1	"t": 2456830	"P": 946.25	"F": 1}
{"v": 1	"t": 2456851	"P": 959.25	"F": 1}
{"v": 1	"t": 2456871	"P": 955.75	"F": 1}
{"v": 1	"t": 2456891	"P": 947.5	"F": 1}
{"v": 1	"t": 2456912	"P": 946.0	"F": 1}
{"v": 1	"t": 2456932	"P": 960.5	"F": 1}
{"v": 1	"t": 2456952	"P": 955.25	"F": 1}
{"v": 1	"t": 2456973	"P": 947.0	"F": 1}
{"v": 1	"t": 2456993	"P": 947.0	"F": 1}
{"v": 1	"t": 2457013	"P": 959.75	"F": 1}
{"v": 1	"t": 2457034	"P": 951.25	"F": 1}
{"v": 1	"t": 2457054	"P": 943.5	"F": 1}
{"v": 1	"t": 2457074	"P": 956.0	"F": 1}
{"v": 1	"t": 2457095	"P": 957.75	"F": 1}
{"v": 1	"t": 2457115	"P": 947.25	"F": 1	"C": 46.63	"D": 3273	"sn": 54091930088003	"file": "/data/device_log/data0000.out"	"CO2": 4697.0888671875	"Tp": 26.786453247070312	"H": 22.180997848510742}
{"v": 1	"t": 2457136	"P": 946.0	"F": 1}
{"v": 1	"t": 2457157	"P": 955.25	"F": 1}
{"v": 1	"t": 2457178	"P": 947.25	"F": 1}
{"v": 1	"t": 2457198	"P": 961.0	"F": 1}
{"v": 1	"t": 2457219	"P": 952.25	"F": 1}
{"v": 1	"t": 2457239	"P": 944.25	"F": 1}
{"v": 1	"t": 2457259	"P": 954.75	"F": 1}
{"v": 1	"t": 2457280	"P": 955.25	"F": 1}
{"v": 1	"t": 2457300	"P": 947.25	"F": 1}
{"v": 1	"t": 2457320	"P": 948.25	"F": 1}
{"v": 1	"t": 2457341	"P": 961.0	"F": 1}
{"v": 1	"t": 2457361	"P": 951.0	"F": 1}
{"v": 1	"t": 2457381	"P": 945.25	"F": 1}
{"v": 1	"t": 2457402	"P": 950.0	"F": 1}
{"v": 1	"t": 2457422	"P": 959.75	"F": 1}
{"v": 1	"t": 2457442	"P": 951.5	"F": 1}
{"v": 1	"t": 2457463	"P": 944.5	"F": 1}
{"v": 1	"t": 2457483	"P": 955.75	"F": 1}
{"v": 1	"t": 2457503	"P": 958.5	"F": 1}
{"v": 1	"t": 2457524	"P": 948.25	"F": 1}
{"v": 1	"t": 2457544	"P": 944.75	"F": 1}
{"v": 1	"t": 2457564	"P": 958.5	"F": 1}
{"v": 1	"t": 2457585	"P": 957.75	"F": 1}
{"v": 1	"t": 2457605	"P": 948.5	"F": 1}
{"v": 1	"t": 2457625	"P": 949.75	"F": 1}
{"v": 1	"t": 2457646	"P": 962.5	"F": 1}
{"v": 1	"t": 2457666	"P": 957.25	"F": 1}
{"v": 1	"t": 2457686	"P": 948.5	"F": 1}
{"v": 1	"t": 2457707	"P": 956.25	"F": 1}
{"v": 1	"t": 2457727	"P": 961.75	"F": 1}
{"v": 1	"t": 2457747	"P": 952.75	"F": 1}
{"v": 1	"t": 2457768	"P": 947.5	"F": 1}
{"v": 1	"t": 2457788	"P": 961.0	"F": 1}
{"v": 1	"t": 2457808	"P": 958.25	"F": 1}
{"v": 1	"t": 2457829	"P": 949.25	"F": 1}
{"v": 1	"t": 2457849	"P": 948.5	"F": 1}
{"v": 1	"t": 2457869	"P": 961.25	"F": 1}
{"v": 1	"t": 2457890	"P": 957.25	"F": 1}
{"v": 1	"t": 2457910	"P": 949.5	"F": 1}
{"v": 1	"t": 2457930	"P": 951.5	"F": 1}
{"v": 1	"t": 2457951	"P": 959.75	"F": 1}
{"v": 1	"t": 2457971	"P": 954.75	"F": 1}
{"v": 1	"t": 2457991	"P": 946.0	"F": 1}
{"v": 1	"t": 2458012	"P": 949.25	"F": 1}
{"v": 1	"t": 2458032	"P": 961.25	"F": 1}
{"v": 1	"t": 2458052	"P": 954.0	"F": 1}
{"v": 1	"t": 2458073	"P": 946.25	"F": 1}
{"v": 1	"t": 2458093	"P": 951.0	"F": 1}
{"v": 1	"t": 2458113	"P": 959.5	"F": 1}
{"v": 1	"t": 2458134	"P": 952.5	"F": 1	"C": 46.625	"D": 3273	"sn": 54091930088003	"file": "/data/device_log/data0000.out"}
{"v": 1	"t": 2458154	"P": 947.5	"F": 1}
{"v": 1	"t": 2458175	"P": 959.75	"F": 1}
{"v": 1	"t": 2458196	"P": 945.75	"F": 1}
{"v": 1	"t": 2458217	"P": 951.75	"F": 1}
{"v": 1	"t": 2458237	"P": 958.25	"F": 1}
{"v": 1	"t": 2458257	"P": 951.0	"F": 1}
{"v": 1	"t": 2458278	"P": 945.5	"F": 1}
{"v": 1	"t": 2458298	"P": 954.75	"F": 1}
{"v": 1	"t": 2458318	"P": 959.25	"F": 1}
{"v": 1	"t": 2458339	"P": 949.0	"F": 1}
{"v": 1	"t": 2458359	"P": 944.0	"F": 1}
{"v": 1	"t": 2458379	"P": 959.75	"F": 1}
{"v": 1	"t": 2458400	"P": 955.75	"F": 1}
{"v": 1	"t": 2458420	"P": 945.5	"F": 1}
{"v": 1	"t": 2458440	"P": 950.0	"F": 1}
{"v": 1	"t": 2458461	"P": 958.5	"F": 1}
{"v": 1	"t": 2458481	"P": 951.75	"F": 1}
{"v": 1	"t": 2458502	"P": 944.25	"F": 1}
{"v": 1	"t": 2458522	"P": 957.5	"F": 1}
{"v": 1	"t": 2458542	"P": 957.25	"F": 1}
{"v": 1	"t": 2458563	"P": 948.0	"F": 1}
{"v": 1	"t": 2458583	"P": 945.75	"F": 1}
{"v": 1	"t": 2458603	"P": 959.0	"F": 1}
{"v": 1	"t": 2458624	"P": 956.75	"F": 1}
{"v": 1	"t": 2458644	"P": 946.5	"F": 1}
{"v": 1	"t": 2458664	"P": 946.25	"F": 1}
{"v": 1	"t": 2458684	"P": 960.5	"F": 1}
{"v": 1	"t": 2458705	"P": 954.75	"F": 1}
{"v": 1	"t": 2458725	"P": 946.25	"F": 1}
{"v": 1	"t": 2458745	"P": 945.5	"F": 1}
{"v": 1	"t": 2458766	"P": 959.5	"F": 1}
{"v": 1	"t": 2458786	"P": 953.0	"F": 1}
{"v": 1	"t": 2458806	"P": 946.5	"F": 1}
{"v": 1	"t": 2458827	"P": 949.25	"F": 1}
{"v": 1	"t": 2458847	"P": 960.0	"F": 1}
{"v": 1	"t": 2458867	"P": 953.75	"F": 1}
{"v": 1	"t": 2458888	"P": 945.75	"F": 1}
{"v": 1	"t": 2458908	"P": 950.25	"F": 1}
{"v": 1	"t": 2458928	"P": 959.5	"F": 1}
{"v": 1	"t": 2458949	"P": 951.25	"F": 1}
{"v": 1	"t": 2458969	"P": 945.5	"F": 1}
{"v": 1	"t": 2458990	"P": 957.25	"F": 1}
{"v": 1	"t": 2459010	"P": 951.25	"F": 1}
{"v": 1	"t": 2459030	"P": 946.5	"F": 1}
{"v": 1	"t": 2459051	"P": 962.25	"F": 1}
{"v": 1	"t": 2459071	"P": 953.0	"F": 1}
{"v": 1	"t": 2459091	"P": 946.5	"F": 1}
{"v": 1	"t": 2459112	"P": 948.0	"F": 1}
{"v": 1	"t": 2459132	"P": 960.5	"F": 1}
{"v": 1	"t": 2459152	"P": 952.75	"F": 1	"C": 46.625	"D": 3273	"sn": 54091930088003	"file": "/data/device_log/data0000.out"	"CO2": 4690.810546875	"Tp": 26.7998046875	"H": 22.18100357055664}
{"v": 1	"t": 2459174	"P": 945.0	"F": 1}
{"v": 1	"t": 2459194	"P": 950.5	"F": 1}
{"v": 1	"t": 2459216	"P": 948.0	"F": 1}
{"v": 1	"t": 2459237	"P": 948.0	"F": 1}
{"v": 1	"t": 2459257	"P": 958.5	"F": 1}
{"v": 1	"t": 2459277	"P": 953.75	"F": 1}
{"v": 1	"t": 2459298	"P": 945.75	"F": 1}
{"v": 1	"t": 2459318	"P": 950.75	"F": 1}
{"v": 1	"t": 2459338	"P": 958.75	"F": 1}
{"v": 1	"t": 2459359	"P": 951.0	"F": 1}
{"v": 1	"t": 2459379	"P": 945.0	"F": 1}
{"v": 1	"t": 2459399	"P": 960.25	"F": 1}
{"v": 1	"t": 2459420	"P": 956.25	"F": 1}
{"v": 1	"t": 2459440	"P": 947.5	"F": 1}
{"v": 1	"t": 2459460	"P": 947.0	"F": 1}
{"v": 1	"t": 2459481	"P": 959.0	"F": 1}
{"v": 1	"t": 2459501	"P": 955.5	"F": 1}
{"v": 1	"t": 2459522	"P": 949.0	"F": 1}
{"v": 1	"t": 2459542	"P": 959.5	"F": 1}
{"v": 1	"t": 2459562	"P": 955.25	"F": 1}
{"v": 1	"t": 2459583	"P": 948.75	"F": 1}
{"v": 1	"t": 2459603	"P": 960.0	"F": 1}
{"v": 1	"t": 2459624	"P": 948.5	"F": 1}
{"v": 1	"t": 2459644	"P": 958.0	"F": 1}
{"v": 1	"t": 2459665	"P": 954.75	"F": 1}
{"v": 1	"t": 2459685	"P": 949.5	"F": 1}
{"v": 1	"t": 2459706	"P": 962.75	"F": 1}
{"v": 1	"t": 2459726	"P": 950.0	"F": 1}
{"v": 1	"t": 2459747	"P": 947.5	"F": 1}
{"v": 1	"t": 2459767	"P": 959.25	"F": 1}
{"v": 1	"t": 2459787	"P": 959.0	"F": 1}
{"v": 1	"t": 2459808	"P": 948.75	"F": 1}
{"v": 1	"t": 2459828	"P": 951.0	"F": 1}
{"v": 1	"t": 2459848	"P": 961.75	"F": 1}
{"v": 1	"t": 2459869	"P": 956.0	"F": 1}
{"v": 1	"t": 2459889	"P": 946.0	"F": 1}
{"v": 1	"t": 2459909	"P": 950.25	"F": 1}
{"v": 1	"t": 2459930	"P": 959.5	"F": 1}
{"v": 1	"t": 2459950	"P": 951.0	"F": 1}
{"v": 1	"t": 2459970	"P": 943.75	"F": 1}
{"v": 1	"t": 2459991	"P": 957.25	"F": 1}
{"v": 1	"t": 2460011	"P": 955.5	"F": 1}
{"v": 1	"t": 2460031	"P": 948.75	"F": 1}
{"v": 1	"t": 2460052	"P": 945.0	"F": 1}
{"v": 1	"t": 2460072	"P": 960.75	"F": 1}
{"v": 1	"t": 2460092	"P": 955.5	"F": 1}
{"v": 1	"t": 2460113	"P": 946.0	"F": 1}
{"v": 1	"t": 2460133	"P": 949.75	"F": 1}
{"v": 1	"t": 2460153	"P": 958.75	"F": 1}
{"v": 1	"t": 2460174	"P": 952.25	"F": 1	"C": 46.655	"D": 3273	"sn": 54091930088003	"file": "/data/device_log/data0000.out"	"CO2": 4684.94384765625	"Tp": 26.813156127929688	"H": 22.18100357055664}
{"v": 1	"t": 2460195	"P": 946.75	"F": 1}
{"v": 1	"t": 2460216	"P": 955.0	"F": 1}
{"v": 1	"t": 2460238	"P": 946.0	"F": 1}
{"v": 1	"t": 2460258	"P": 951.75	"F": 1}
{"v": 1	"t": 2460278	"P": 957.25	"F": 1}
{"v": 1	"t": 2460299	"P": 947.25	"F": 1}
{"v": 1	"t": 2460319	"P": 946.25	"F": 1}
{"v": 1	"t": 2460339	"P": 958.75	"F": 1}
{"v": 1	"t": 2460360	"P": 955.25	"F": 1}
{"v": 1	"t": 2460380	"P": 949.25	"F": 1}
{"v": 1	"t": 2460400	"P": 949.25	"F": 1}
{"v": 1	"t": 2460421	"P": 961.0	"F": 1}
{"v": 1	"t": 2460441	"P": 954.25	"F": 1}
{"v": 1	"t": 2460461	"P": 945.5	"F": 1}
{"v": 1	"t": 2460482	"P": 951.0	"F": 1}
{"v": 1	"t": 2460502	"P": 960.5	"F": 1}
{"v": 1	"t": 2460522	"P": 952.0	"F": 1}
{"v": 1	"t": 2460543	"P": 944.5	"F": 1}
{"v": 1	"t": 2460563	"P": 954.75	"F": 1}
{"v": 1	"t": 2460583	"P": 959.5	"F": 1}
{"v": 1	"t": 2460604	"P": 949.25	"F": 1}
{"v": 1	"t": 2460624	"P": 944.25	"F": 1}
{"v": 1	"t": 2460644	"P": 958.5	"F": 1}
{"v": 1	"t": 2460665	"P": 956.25	"F": 1}
{"v": 1	"t": 2460685	"P": 949.5	"F": 1}
{"v": 1	"t": 2460705	"P": 945.25	"F": 1}
{"v": 1	"t": 2460726	"P": 960.25	"F": 1}
{"v": 1	"t": 2460746	"P": 955.25	"F": 1}
{"v": 1	"t": 2460766	"P": 947.5	"F": 1}
{"v": 1	"t": 2460787	"P": 954.0	"F": 1}
{"v": 1	"t": 2460807	"P": 956.5	"F": 1}
{"v": 1	"t": 2460828	"P": 946.75	"F": 1}
{"v": 1	"t": 2460848	"P": 947.75	"F": 1}
{"v": 1	"t": 2460868	"P": 960.5	"F": 1}
{"v": 1	"t": 2460889	"P": 954.0	"F": 1}
{"v": 1	"t": 2460909	"P": 945.5	"F": 1}
{"v": 1	"t": 2460929	"P": 951.5	"F": 1}
{"v": 1	"t": 2460950	"P": 959.75	"F": 1}
{"v": 1	"t": 2460970	"P": 950.5	"F": 1}
{"v": 1	"t": 2460990	"P": 944.25	"F": 1}
{"v": 1	"t": 2461011	"P": 956.25	"F": 1}
{"v": 1	"t": 2461031	"P": 957.0	"F": 1}
{"v": 1	"t": 2461051	"P": 947.75	"F": 1}
{"v": 1	"t": 2461072	"P": 947.0	"F": 1}
{"v": 1	"t": 2461092	"P": 960.0	"F": 1}
{"v": 1	"t": 2461112	"P": 952.5	"F": 1}
{"v": 1	"t": 2461133	"P": 944.75	"F": 1}
{"v": 1	"t": 2461153	"P": 949.75	"F": 1}
{"v": 1	"t": 2461173	"P": 960.5	"F": 1}
{"v": 1	"t": 2461194	"P": 951.0	"F": 1	"C": 46.63	"D": 3273	"sn": 54091930088003	"file": "/data/device_log/data0000.out"}
{"v": 1	"t": 2461215	"P": 950.5	"F": 1}
{"v": 1	"t": 2461235	"P": 950.25	"F": 1}
{"v": 1	"t": 2461257	"P": 961.5	"F": 1}
{"v": 1	"t": 2461277	"P": 952.75	"F": 1}
{"v": 1	"t": 2461298	"P": 943.75	"F": 1}
{"v": 1	"t": 2461318	"P": 957.0	"F": 1}
{"v": 1	"t": 2461339	"P": 951.5	"F": 1}
{"v": 1	"t": 2461359	"P": 944.25	"F": 1}
{"v": 1	"t": 2461379	"P": 958.75	"F": 1}
{"v": 1	"t": 2461400	"P": 954.75	"F": 1}
{"v": 1	"t": 2461420	"P": 944.25	"F": 1}
{"v": 1	"t": 2461440	"P": 950.5	"F": 1}
{"v": 1	"t": 2461461	"P": 951.25	"F": 1}
{"v": 1	"t": 2461481	"P": 955.25	"F": 1}
{"v": 1	"t": 2461502	"P": 947.75	"F": 1}
{"v": 1	"t": 2461522	"P": 956.25	"F": 1}
{"v": 1	"t": 2461542	"P": 957.0	"F": 1}
{"v": 1	"t": 2461563	"P": 949.25	"F": 1}
{"v": 1	"t": 2461583	"P": 952.25	"F": 1}
{"v": 1	"t": 2461603	"P": 962.5	"F": 1}
{"v": 1	"t": 2461624	"P": 953.0	"F": 1}
{"v": 1	"t": 2461644	"P": 946.75	"F": 1}
{"v": 1	"t": 2461664	"P": 955.25	"F": 1}
{"v": 1	"t": 2461685	"P": 959.75	"F": 1}
{"v": 1	"t": 2461705	"P": 952.75	"F": 1}
{"v": 1	"t": 2461725	"P": 948.0	"F": 1}
{"v": 1	"t": 2461746	"P": 959.0	"F": 1}
{"v": 1	"t": 2461766	"P": 957.5	"F": 1}
{"v": 1	"t": 2461786	"P": 950.25	"F": 1}
{"v": 1	"t": 2461807	"P": 949.5	"F": 1}
{"v": 1	"t": 2461827	"P": 960.0	"F": 1}
{"v": 1	"t": 2461847	"P": 953.5	"F": 1}
{"v": 1	"t": 2461868	"P": 946.75	"F": 1}
{"v": 1	"t": 2461888	"P": 958.5	"F": 1}
{"v": 1	"t": 2461909	"P": 950.0	"F": 1}
{"v": 1	"t": 2461929	"P": 946.75	"F": 1}
{"v": 1	"t": 2461949	"P": 957.5	"F": 1}
{"v": 1	"t": 2461970	"P": 956.75	"F": 1}
{"v": 1	"t": 2461990	"P": 948.25	"F": 1}
{"v": 1	"t": 2462010	"P": 947.75	"F": 1}
{"v": 1	"t": 2462031	"P": 959.5	"F": 1}
{"v": 1	"t": 2462051	"P": 955.25	"F": 1}
{"v": 1	"t": 2462071	"P": 945.75	"F": 1}
{"v": 1	"t": 2462092	"P": 950.0	"F": 1}
{"v": 1	"t": 2462112	"P": 960.75	"F": 1}
{"v": 1	"t": 2462132	"P": 952.5	"F": 1}
{"v": 1	"t": 2462153	"P": 945.75	"F": 1}
{"v": 1	"t": 2462173	"P": 950.75	"F": 1}
{"v": 1	"t": 2462193	"P": 959.0	"F": 1}
{"v": 1	"t": 2462214	"P": 950.5	"F": 1	"C": 46.605	"D": 3273	"sn": 54091930088003	"file": "/data/device_log/data0000.out"	"CO2": 4680.2216796875	"Tp": 26.813156127929688	"H": 22.181076049804688}
{"v": 1	"t": 2462235	"P": 945.25	"F": 1}
{"v": 1	"t": 2462256	"P": 958.5	"F": 1}
{"v": 1	"t": 2462278	"P": 944.5	"F": 1}
{"v": 1	"t": 2462298	"P": 951.25	"F": 1}
{"v": 1	"t": 2462318	"P": 960.0	"F": 1}
{"v": 1	"t": 2462339	"P": 951.0	"F": 1}
{"v": 1	"t": 2462359	"P": 945.75	"F": 1}
{"v": 1	"t": 2462379	"P": 956.5	"F": 1}
{"v": 1	"t": 2462400	"P": 954.5	"F": 1}
{"v": 1	"t": 2462420	"P": 945.25	"F": 1}
{"v": 1	"t": 2462441	"P": 958.25	"F": 1}
{"v": 1	"t": 2462461	"P": 953.75	"F": 1}
{"v": 1	"t": 2462481	"P": 946.25	"F": 1}
{"v": 1	"t": 2462502	"P": 952.25	"F": 1}
{"v": 1	"t": 2462522	"P": 960.75	"F": 1}
{"v": 1	"t": 2462542	"P": 952.5	"F": 1}
{"v": 1	"t": 2462563	"P": 944.75	"F": 1}
{"v": 1	"t": 2462583	"P": 950.5	"F": 1}
{"v": 1	"t": 2462603	"P": 958.75	"F": 1}
{"v": 1	"t": 2462624	"P": 950.25	"F": 1}
{"v": 1	"t": 2462644	"P": 945.75	"F": 1}
{"v": 1	"t": 2462664	"P": 955.5	"F": 1}
{"v": 1	"t": 2462685	"P": 957.75	"F": 1}
{"v": 1	"t": 2462705	"P": 947.75	"F": 1}
{"v": 1	"t": 2462725	"P": 946.5	"F": 1}
{"v": 1	"t": 2462746	"P": 958.75	"F": 1}
{"v": 1	"t": 2462766	"P": 953.25	"F": 1}
{"v": 1	"t": 2462786	"P": 945.5	"F": 1}
{"v": 1	"t": 2462807	"P": 949.25	"F": 1}
{"v": 1	"t": 2462827	"P": 958.25	"F": 1}
{"v": 1	"t": 2462847	"P": 951.25	"F": 1}
{"v": 1	"t": 2462868	"P": 945.0	"F": 1}
{"v": 1	"t": 2462888	"P": 954.75	"F": 1}
{"v": 1	"t": 2462908	"P": 957.5	"F": 1}
{"v": 1	"t": 2462929	"P": 950.25	"F": 1}
{"v": 1	"t": 2462949	"P": 944.25	"F": 1}
{"v": 1	"t": 2462970	"P": 958.0	"F": 1}
{"v": 1	"t": 2462990	"P": 949.5	"F": 1}
{"v": 1	"t": 2463011	"P": 948.0	"F": 1}
{"v": 1	"t": 2463031	"P": 959.5	"F": 1}
{"v": 1	"t": 2463052	"P": 946.75	"F": 1}
{"v": 1	"t": 2463072	"P": 957.0	"F": 1}
{"v": 1	"t": 2463092	"P": 950.0	"F": 1}
{"v": 1	"t": 2463113	"P": 946.0	"F": 1}
{"v": 1	"t": 2463133	"P": 959.75	"F": 1}
{"v": 1	"t": 2463154	"P": 950.0	"F": 1}
{"v": 1	"t": 2463174	"P": 944.75	"F": 1}
{"v": 1	"t": 2463194	"P": 960.0	"F": 1}
{"v": 1	"t": 2463215	"P": 953.25	"F": 1}
{"v": 1	"t": 2463235	"P": 946.25	"F": 1	"C": 46.615	"D": 3273	"sn": 54091930088003	"file": "/data/device_log/data0000.out"}
{"v": 1	"t": 2463256	"P": 953.5	"F": 1}
{"v": 1	"t": 2463276	"P": 948.75	"F": 1}
{"v": 1	"t": 2463299	"P": 946.0	"F": 1}
{"v": 1	"t": 2463319	"P": 957.0	"F": 1}
{"v": 1	"t": 2463340	"P": 956.75	"F": 1}
{"v": 1	"t": 2463360	"P": 949.25	"F": 1}
{"v": 1	"t": 2463380	"P": 947.25	"F": 1}
{"v": 1	"t": 2463401	"P": 957.5	"F": 1}
{"v": 1	"t": 2463421	"P": 954.75	"F": 1}
{"v": 1	"t": 2463441	"P": 948.0	"F": 1}
{"v": 1	"t": 2463462	"P": 953.0	"F": 1}
{"v": 1	"t": 2463482	"P": 961.5	"F": 1}
{"v": 1	"t": 2463502	"P": 952.5	"F": 1}
{"v": 1	"t": 2463523	"P": 947.75	"F": 1}
{"v": 1	"t": 2463543	"P": 959.75	"F": 1}
{"v": 1	"t": 2463564	"P": 959.5	"F": 1}
{"v": 1	"t": 2463584	"P": 949.25	"F": 1}
{"v": 1	"t": 2463604	"P": 949.5	"F": 1}
{"v": 1	"t": 2463625	"P": 961.75	"F": 1}
{"v": 1	"t": 2463645	"P": 956.0	"F": 1}
{"v": 1	"t": 2463665	"P": 949.0	"F": 1}
{"v": 1	"t": 2463686	"P": 957.5	"F": 1}
{"v": 1	"t": 2463706	"P": 956.5	"F": 1}
{"v": 1	"t": 2463727	"P": 948.0	"F": 1}
{"v": 1	"t": 2463747	"P": 959.0	"F": 1}
{"v": 1	"t": 2463767	"P": 957.25	"F": 1}
{"v": 1	"t": 2463788	"P": 947.5	"F": 1}
{"v": 1	"t": 2463808	"P": 946.0	"F": 1}
{"v": 1	"t": 2463828	"P": 961.0	"F": 1}
{"v": 1	"t": 2463849	"P": 954.75	"F": 1}
{"v": 1	"t": 2463869	"P": 947.0	"F": 1}
{"v": 1	"t": 2463889	"P": 947.5	"F": 1}
{"v": 1	"t": 2463910	"P": 960.25	"F": 1}
{"v": 1	"t": 2463930	"P": 952.0	"F": 1}
{"v": 1	"t": 2463950	"P": 945.75	"F": 1}
{"v": 1	"t": 2463970	"P": 950.0	"F": 1}
{"v": 1	"t": 2463991	"P": 959.75	"F": 1}
{"v": 1	"t": 2464011	"P": 952.25	"F": 1}
{"v": 1	"t": 2464031	"P": 944.0	"F": 1}
{"v": 1	"t": 2464052	"P": 951.75	"F": 1}
{"v": 1	"t": 2464072	"P": 960.5	"F": 1}
{"v": 1	"t": 2464092	"P": 948.25	"F": 1}
{"v": 1	"t": 2464113	"P": 944.25	"F": 1}
{"v": 1	"t": 2464133	"P": 956.75	"F": 1}
{"v": 1	"t": 2464153	"P": 956.0	"F": 1}
{"v": 1	"t": 2464174	"P": 946.25	"F": 1}
{"v": 1	"t": 2464194	"P": 944.5	"F": 1}
{"v": 1	"t": 2464214	"P": 961.25	"F": 1}
{"v": 1	"t": 2464235	"P": 953.75	"F": 1}
{"v": 1	"t": 2464255	"P": 945.25	"F": 1	"C": 46.64	"D": 3273	"sn": 54091930088003	"file": "/data/device_log/data0000.out"	"CO2": 4676.662109375	"Tp": 26.786453247070312	"H": 22.18107032775879}
{"v": 1	"t": 2464277	"P": 953.0	"F": 1}
{"v": 1	"t": 2464297	"P": 955.0	"F": 1}
{"v": 1	"t": 2464319	"P": 949.75	"F": 1}
{"v": 1	"t": 2464339	"P": 944.25	"F": 1}
{"v": 1	"t": 2464359	"P": 955.5	"F": 1}
{"v": 1	"t": 2464380	"P": 956.75	"F": 1}
{"v": 1	"t": 2464400	"P": 947.5	"F": 1}
{"v": 1	"t": 2464420	"P": 948.0	"F": 1}
{"v": 1	"t": 2464441	"P": 959.0	"F": 1}
{"v": 1	"t": 2464461	"P": 952.0	"F": 1}
{"v": 1	"t": 2464481	"P": 945.0	"F": 1}
{"v": 1	"t": 2464502	"P": 953.25	"F": 1}
{"v": 1	"t": 2464522	"P": 957.5	"F": 1}
{"v": 1	"t": 2464542	"P": 948.75	"F": 1}
{"v": 1	"t": 2464563	"P": 943.5	"F": 1}
{"v": 1	"t": 2464583	"P": 957.75	"F": 1}
{"v": 1	"t": 2464604	"P": 954.5	"F": 1}
{"v": 1	"t": 2464624	"P": 948.25	"F": 1}
{"v": 1	"t": 2464644	"P": 945.25	"F": 1}
{"v": 1	"t": 2464664	"P": 958.5	"F": 1}
{"v": 1	"t": 2464685	"P": 955.5	"F": 1}
{"v": 1	"t": 2464705	"P": 946.75	"F": 1}
{"v": 1	"t": 2464725	"P": 948.25	"F": 1}
{"v": 1	"t": 2464746	"P": 959.5	"F": 1}
{"v": 1	"t": 2464766	"P": 954.0	"F": 1}
{"v": 1	"t": 2464786	"P": 944.0	"F": 1}
{"v": 1	"t": 2464807	"P": 951.0	"F": 1}
{"v": 1	"t": 2464827	"P": 960.75	"F": 1}
{"v": 1	"t": 2464847	"P": 949.75	"F": 1}
{"v": 1	"t": 2464868	"P": 944.5	"F": 1}
{"v": 1	"t": 2464888	"P": 958.0	"F": 1}
{"v": 1	"t": 2464908	"P": 956.75	"F": 1}
{"v": 1	"t": 2464929	"P": 945.5	"F": 1}
{"v": 1	"t": 2464949	"P": 947.5	"F": 1}
{"v": 1	"t": 2464970	"P": 959.75	"F": 1}
{"v": 1	"t": 2464990	"P": 953.25	"F": 1}
{"v": 1	"t": 2465010	"P": 944.25	"F": 1}
{"v": 1	"t": 2465031	"P": 951.25	"F": 1}
{"v": 1	"t": 2465051	"P": 958.75	"F": 1}
{"v": 1	"t": 2465071	"P": 951.75	"F": 1}
{"v": 1	"t": 2465091	"P": 943.5	"F": 1}
{"v": 1	"t": 2465112	"P": 954.5	"F": 1}
{"v": 1	"t": 2465132	"P": 957.25	"F": 1}
{"v": 1	"t": 2465153	"P": 948.5	"F": 1}
{"v": 1	"t": 2465173	"P": 946.5	"F": 1}
{"v": 1	"t": 2465193	"P": 958.75	"F": 1}
{"v": 1	"t": 2465214	"P": 953.25	"F": 1}
{"v": 1	"t": 2465234	"P": 947.0	"F": 1}
{"v": 1	"t": 2465254	"P": 946.75	"F": 1}
{"v": 1	"t": 2465274	"P": 960.25	"F": 1	"C": 46.66	"D": 3273	"sn": 54091930088003	"file": "/data/device_log/data0000.out"}
{"v": 1	"t": 2465295	"P": 953.0	"F": 1}
{"v": 1	"t": 2465315	"P": 947.25	"F": 1}
{"v": 1	"t": 2465337	"P": 955.5	"F": 1}
{"v": 1	"t": 2465358	"P": 948.0	"F": 1}
{"v": 1	"t": 2465378	"P": 955.5	"F": 1}
{"v": 1	"t": 2465398	"P": 959.25	"F": 1}
{"v": 1	"t": 2465419	"P": 949.0	"F": 1}
{"v": 1	"t": 2465439	"P": 950.0	"F": 1}
{"v": 1	"t": 2465459	"P": 961.25	"F": 1}
{"v": 1	"t": 2465480	"P": 957.75	"F": 1}
{"v": 1	"t": 2465500	"P": 951.75	"F": 1}
{"v": 1	"t": 2465520	"P": 947.25	"F": 1}
{"v": 1	"t": 2465541	"P": 962.75	"F": 1}
{"v": 1	"t": 2465561	"P": 954.25	"F": 1}
{"v": 1	"t": 2465581	"P": 947.0	"F": 1}
{"v": 1	"t": 2465602	"P": 953.0	"F": 1}
{"v": 1	"t": 2465622	"P": 959.75	"F": 1}
{"v": 1	"t": 2465642	"P": 952.5	"F": 1}
{"v": 1	"t": 2465663	"P": 947.0	"F": 1}
{"v": 1	"t": 2465683	"P": 960.25	"F": 1}
{"v": 1	"t": 2465703	"P": 958.25	"F": 1}
{"v": 1	"t": 2465724	"P": 949.75	"F": 1}
{"v": 1	"t": 2465744	"P": 945.75	"F": 1}
{"v": 1	"t": 2465764	"P": 960.75	"F": 1}
{"v": 1	"t": 2465785	"P": 954.5	"F": 1}
{"v": 1	"t": 2465805	"P": 946.25	"F": 1}
{"v": 1	"t": 2465825	"P": 948.5	"F": 1}
{"v": 1	"t": 2465846	"P": 960.5	"F": 1}
{"v": 1	"t": 2465866	"P": 954.25	"F": 1}
{"v": 1	"t": 2465886	"P": 946.0	"F": 1}
{"v": 1	"t": 2465907	"P": 949.75	"F": 1}
{"v": 1	"t": 2465927	"P": 959.5	"F": 1}
{"v": 1	"t": 2465947	"P": 952.25	"F": 1}
{"v": 1	"t": 2465968	"P": 945.25	"F": 1}
{"v": 1	"t": 2465988	"P": 951.5	"F": 1}
{"v": 1	"t": 2466008	"P": 958.75	"F": 1}
{"v": 1	"t": 2466029	"P": 953.25	"F": 1}
{"v": 1	"t": 2466049	"P": 942.5	"F": 1}
{"v": 1	"t": 2466069	"P": 949.75	"F": 1}
{"v": 1	"t": 2466090	"P": 959.75	"F": 1}
{"v": 1	"t": 2466110	"P": 949.0	"F": 1}
{"v": 1	"t": 2466130	"P": 944.0	"F": 1}
{"v": 1	"t": 2466151	"P": 953.25	"F": 1}
{"v": 1	"t": 2466171	"P": 959.0	"F": 1}
{"v": 1	"t": 2466191	"P": 948.0	"F": 1}
{"v": 1	"t": 2466212	"P": 944.5	"F": 1}
{"v": 1	"t": 2466232	"P": 958.25	"F": 1}
{"v": 1	"t": 2466252	"P": 956.0	"F": 1}
{"v": 1	"t": 2466273	"P": 945.75	"F": 1}
{"v": 1	"t": 2466293	"P": 948.75	"F": 1	"C": 46.64	"D": 3273	"sn": 54091930088003	"file": "/data/device_log/data0000.out"	"CO2": 4669.80029296875	"Tp": 26.7998046875	"H": 22.26620864868164}
{"v": 1	"t": 2466315	"P": 955.25	"F": 1}
{"v": 1	"t": 2466335	"P": 952.0	"F": 1}
{"v": 1	"t": 2466356	"P": 947.5	"F": 1}
{"v": 1	"t": 2466377	"P": 949.5	"F": 1}
{"v": 1	"t": 2466397	"P": 959.75	"F": 1}
{"v": 1	"t": 2466418	"P": 948.5	"F": 1}
{"v": 1	"t": 2466438	"P": 946.75	"F": 1}
{"v": 1	"t": 2466458	"P": 960.0	"F": 1}
{"v": 1	"t": 2466479	"P": 949.5	"F": 1}
{"v": 1	"t": 2466499	"P": 940.5	"F": 1}
{"v": 1	"t": 2466519	"P": 959.0	"F": 1}
{"v": 1	"t": 2466540	"P": 954.0	"F": 1}
{"v": 1	"t": 2466560	"P": 945.0	"F": 1}
{"v": 1	"t": 2466580	"P": 949.5	"F": 1}
{"v": 1	"t": 2466601	"P": 961.75	"F": 1}
{"v": 1	"t": 2466621	"P": 953.5	"F": 1}
{"v": 1	"t": 2466641	"P": 944.75	"F": 1}
{"v": 1	"t": 2466662	"P": 950.25	"F": 1}
{"v": 1	"t": 2466682	"P": 961.0	"F": 1}
{"v": 1	"t": 2466702	"P": 952.25	"F": 1}
{"v": 1	"t": 2466723	"P": 943.25	"F": 1}
{"v": 1	"t": 2466743	"P": 952.0	"F": 1}
{"v": 1	"t": 2466763	"P": 960.0	"F": 1}
{"v": 1	"t": 2466784	"P": 951.0	"F": 1}
{"v": 1	"t": 2466804	"P": 945.0	"F": 1}
{"v": 1	"t": 2466824	"P": 954.25	"F": 1}
{"v": 1	"t": 2466845	"P": 958.0	"F": 1}
{"v": 1	"t": 2466865	"P": 948.25	"F": 1}
{"v": 1	"t": 2466885	"P": 944.5	"F": 1}
{"v": 1	"t": 2466906	"P": 955.5	"F": 1}
{"v": 1	"t": 2466926	"P": 955.25	"F": 1}
{"v": 1	"t": 2466946	"P": 949.0	"F": 1}
{"v": 1	"t": 2466967	"P": 945.25	"F": 1}
{"v": 1	"t": 2466987	"P": 959.0	"F": 1}
{"v": 1	"t": 2467007	"P": 954.75	"F": 1}
{"v": 1	"t": 2467028	"P": 946.25	"F": 1}
{"v": 1	"t": 2467048	"P": 949.5	"F": 1}
{"v": 1	"t": 2467068	"P": 959.75	"F": 1}
{"v": 1	"t": 2467089	"P": 950.0	"F": 1}
{"v": 1	"t": 2467109	"P": 944.25	"F": 1}
{"v": 1	"t": 2467129	"P": 956.25	"F": 1}
{"v": 1	"t": 2467150	"P": 955.5	"F": 1}
{"v": 1	"t": 2467170	"P": 947.0	"F": 1}
{"v": 1	"t": 2467190	"P": 947.25	"F": 1}
{"v": 1	"t": 2467211	"P": 960.0	"F": 1}
{"v": 1	"t": 2467231	"P": 955.25	"F": 1}
{"v": 1	"t": 2467251	"P": 947.0	"F": 1}
{"v": 1	"t": 2467272	"P": 948.75	"F": 1}
{"v": 1	"t": 2467292	"P": 961.75	"F": 1}
{"v": 1	"t": 2467312	"P": 955.75	"F": 1	"C": 46.645	"D": 3273	"sn": 54091930088003	"file": "/data/device_log/data0000.out"}
{"v": 1	"t": 2467333	"P": 950.0	"F": 1}
{"v": 1	"t": 2467353	"P": 960.25	"F": 1}
{"v": 1	"t": 2467375	"P": 947.5	"F": 1}
{"v": 1	"t": 2467396	"P": 960.0	"F": 1}
{"v": 1	"t": 2467416	"P": 956.25	"F": 1}
{"v": 1	"t": 2467436	"P": 950.5	"F": 1}
{"v": 1	"t": 2467457	"P": 948.25	"F": 1}
{"v": 1	"t": 2467477	"P": 961.5	"F": 1}
{"v": 1	"t": 2467497	"P": 954.0	"F": 1}
{"v": 1	"t": 2467518	"P": 949.0	"F": 1}
{"v": 1	"t": 2467538	"P": 954.25	"F": 1}
{"v": 1	"t": 2467558	"P": 961.0	"F": 1}
{"v": 1	"t": 2467579	"P": 953.0	"F": 1}
{"v": 1	"t": 2467599	"P": 946.0	"F": 1}
{"v": 1	"t": 2467619	"P": 959.25	"F": 1}
{"v": 1	"t": 2467640	"P": 957.0	"F": 1}
{"v": 1	"t": 2467660	"P": 948.25	"F": 1}
{"v": 1	"t": 2467681	"P": 948.0	"F": 1}
{"v": 1	"t": 2467701	"P": 960.0	"F": 1}
{"v": 1	"t": 2467721	"P": 950.0	"F": 1}
{"v": 1	"t": 2467742	"P": 944.5	"F": 1}
{"v": 1	"t": 2467762	"P": 958.0	"F": 1}
{"v": 1	"t": 2467782	"P": 955.5	"F": 1}
{"v": 1	"t": 2467803	"P": 947.75	"F": 1}
{"v": 1	"t": 2467823	"P": 947.25	"F": 1}
{"v": 1	"t": 2467843	"P": 960.25	"F": 1}
{"v": 1	"t": 2467864	"P": 954.75	"F": 1}
{"v": 1	"t": 2467884	"P": 946.75	"F": 1}
{"v": 1	"t": 2467904	"P": 947.5	"F": 1}
{"v": 1	"t": 2467925	"P": 961.0	"F": 1}
{"v": 1	"t": 2467945	"P": 951.0	"F": 1}
{"v": 1	"t": 2467965	"P": 944.0	"F": 1}
{"v": 1	"t": 2467986	"P": 953.75	"F": 1}
{"v": 1	"t": 2468006	"P": 959.25	"F": 1}
{"v": 1	"t": 2468026	"P": 948.25	"F": 1}
{"v": 1	"t": 2468047	"P": 945.0	"F": 1}
{"v": 1	"t": 2468067	"P": 956.25	"F": 1}
{"v": 1	"t": 2468087	"P": 957.25	"F": 1}
{"v": 1	"t": 2468108	"P": 950.0	"F": 1}
{"v": 1	"t": 2468128	"P": 946.75	"F": 1}
{"v": 1	"t": 2468148	"P": 957.75	"F": 1}
{"v": 1	"t": 2468169	"P": 953.5	"F": 1}
{"v": 1	"t": 2468189	"P": 943.0	"F": 1}
{"v": 1	"t": 2468210	"P": 958.25	"F": 1}
{"v": 1	"t": 2468230	"P": 953.25	"F": 1}
{"v": 1	"t": 2468250	"P": 945.5	"F": 1}
{"v": 1	"t": 2468271	"P": 959.0	"F": 1}
{"v": 1	"t": 2468291	"P": 952.5	"F": 1}
{"v": 1	"t": 2468312	"P": 946.0	"F": 1}
{"v": 1	"t": 2468332	"P": 958.25	"F": 1	"C": 46.645	"D": 3273	"sn": 54091930088003	"file": "/data/device_log/data0000.out"	"CO2": 4662.587890625	"Tp": 26.7998046875	"H": 22.181129455566406}
{"v": 1	"t": 2468353	"P": 957.75	"F": 1}
{"v": 1	"t": 2468374	"P": 948.25	"F": 1}
{"v": 1	"t": 2468395	"P": 946.5	"F": 1}
{"v": 1	"t": 2468416	"P": 953.0	"F": 1}
{"v": 1	"t": 2468436	"P": 955.25	"F": 1}
{"v": 1	"t": 2468456	"P": 945.75	"F": 1}
{"v": 1	"t": 2468477	"P": 953.75	"F": 1}
{"v": 1	"t": 2468498	"P": 960.25	"F": 1}
{"v": 1	"t": 2468519	"P": 952.75	"F": 1}
{"v": 1	"t": 2468539	"P": 956.5	"F": 1}
{"v": 1	"t": 2468560	"P": 954.25	"F": 1}
{"v": 1	"t": 2468580	"P": 945.25	"F": 1}
{"v": 1	"t": 2468601	"P": 956.5	"F": 1}
{"v": 1	"t": 2468621	"P": 953.0	"F": 1}
{"v": 1	"t": 2468642	"P": 945.5	"F": 1}
{"v": 1	"t": 2468662	"P": 955.25	"F": 1}
{"v": 1	"t": 2468682	"P": 955.75	"F": 1}
{"v": 1	"t": 2468703	"P": 948.5	"F": 1}
{"v": 1	"t": 2468723	"P": 960.25	"F": 1}
{"v": 1	"t": 2468744	"P": 948.25	"F": 1}
{"v": 1	"t": 2468764	"P": 947.75	"F": 1}
{"v": 1	"t": 2468785	"P": 960.25	"F": 1}
{"v": 1	"t": 2468805	"P": 949.25	"F": 1}
{"v": 1	"t": 2468826	"P": 957.0	"F": 1}
{"v": 1	"t": 2468846	"P": 948.25	"F": 1}
{"v": 1	"t": 2468867	"P": 947.5	"F": 1}
{"v": 1	"t": 2468887	"P": 961.75	"F": 1}
{"v": 1	"t": 2468907	"P": 954.0	"F": 1}
{"v": 1	"t": 2468928	"P": 945.25	"F": 1}
{"v": 1	"t": 2468948	"P": 957.25	"F": 1}
{"v": 1	"t": 2468969	"P": 951.75	"F": 1}
{"v": 1	"t": 2468989	"P": 944.75	"F": 1}
{"v": 1	"t": 2469009	"P": 958.75	"F": 1}
{"v": 1	"t": 2469030	"P": 955.75	"F": 1}
{"v": 1	"t": 2469050	"P": 949.5	"F": 1}
{"v": 1	"t": 2469071	"P": 956.75	"F": 1}
{"v": 1	"t": 2469092	"P": 945.5	"F": 1}
{"v": 1	"t": 2469112	"P": 956.0	"F": 1}
{"v": 1	"t": 2469132	"P": 955.75	"F": 1}
{"v": 1	"t": 2469153	"P": 946.25	"F": 1}
{"v": 1	"t": 2469173	"P": 953.0	"F": 1}
{"v": 1	"t": 2469194	"P": 947.75	"F": 1}
{"v": 1	"t": 2469214	"P": 956.75	"F": 1}
{"v": 1	"t": 2469235	"P": 957.25	"F": 1}
{"v": 1	"t": 2469255	"P": 948.0	"F": 1}
{"v": 1	"t": 2469276	"P": 956.5	"F": 1}
{"v": 1	"t": 2469296	"P": 959.0	"F": 1}
{"v": 1	"t": 2469317	"P": 949.0	"F": 1}
{"v": 1	"t": 2469337	"P": 962.0	"F": 1}
{"v": 1	"t": 2469357	"P": 953.75	"F": 1	"C": 46.645	"D": 3273	"sn": 54091930088003	"file": "/data/device_log/data0000.out"}
{"v": 1	"t": 2469378	"P": 952.75	"F": 1}
{"v": 1	"t": 2469398	"P": 961.0	"F": 1}
{"v": 1	"t": 2469421	"P": 960.25	"F": 1}
{"v": 1	"t": 2469441	"P": 952.0	"F": 1}
{"v": 1	"t": 2469462	"P": 950.75	"F": 1}
{"v": 1	"t": 2469482	"P": 959.5	"F": 1}
{"v": 1	"t": 2469503	"P": 951.25	"F": 1}
{"v": 1	"t": 2469523	"P": 933.5	"F": 1}
{"v": 1	"t": 2469544	"P": 957.5	"F": 1}
{"v": 1	"t": 2469564	"P": 948.75	"F": 1}
{"v": 1	"t": 2469584	"P": 949.5	"F": 1}
{"v": 1	"t": 2469604	"P": 960.5	"F": 1}
{"v": 1	"t": 2469625	"P": 953.25	"F": 1}
{"v": 1	"t": 2469645	"P": 946.0	"F": 1}
{"v": 1	"t": 2469665	"P": 948.75	"F": 1}
{"v": 1	"t": 2469686	"P": 961.0	"F": 1}
{"v": 1	"t": 2469706	"P": 950.5	"F": 1}
{"v": 1	"t": 2469726	"P": 944.25	"F": 1}
{"v": 1	"t": 2469747	"P": 956.25	"F": 1}
{"v": 1	"t": 2469767	"P": 957.25	"F": 1}
{"v": 1	"t": 2469788	"P": 949.25	"F": 1}
{"v": 1	"t": 2469808	"P": 944.75	"F": 1}
{"v": 1	"t": 2469828	"P": 958.75	"F": 1}
{"v": 1	"t": 2469849	"P": 955.5	"F": 1}
{"v": 1	"t": 2469869	"P": 946.0	"F": 1}
{"v": 1	"t": 2469889	"P": 952.5	"F": 1}
{"v": 1	"t": 2469910	"P": 955.75	"F": 1}
{"v": 1	"t": 2469930	"P": 946.5	"F": 1}
{"v": 1	"t": 2469951	"P": 950.0	"F": 1}
{"v": 1	"t": 2469971	"P": 960.25	"F": 1}
{"v": 1	"t": 2469991	"P": 950.0	"F": 1}
{"v": 1	"t": 2470012	"P": 944.5	"F": 1}
{"v": 1	"t": 2470032	"P": 958.0	"F": 1}
{"v": 1	"t": 2470053	"P": 948.0	"F": 1}
{"v": 1	"t": 2470073	"P": 946.75	"F": 1}
{"v": 1	"t": 2470093	"P": 959.0	"F": 1}
{"v": 1	"t": 2470114	"P": 952.5	"F": 1}
{"v": 1	"t": 2470134	"P": 946.0	"F": 1}
{"v": 1	"t": 2470154	"P": 959.25	"F": 1}
{"v": 1	"t": 2470175	"P": 954.75	"F": 1}
{"v": 1	"t": 2470195	"P": 947.5	"F": 1}
{"v": 1	"t": 2470215	"P": 947.25	"F": 1}
{"v": 1	"t": 2470236	"P": 961.75	"F": 1}
{"v": 1	"t": 2470256	"P": 953.25	"F": 1}
{"v": 1	"t": 2470276	"P": 943.75	"F": 1}
{"v": 1	"t": 2470297	"P": 952.5	"F": 1}
{"v": 1	"t": 2470317	"P": 959.5	"F": 1}
{"v": 1	"t": 2470337	"P": 950.75	"F": 1}
{"v": 1	"t": 2470358	"P": 944.0	"F": 1}
{"v": 1	"t": 2470378	"P": 954.25	"F": 1	"C": 46.665	"D": 3273	"sn": 54091930088003	"file": "/data/device_log/data0000.out"	"CO2": 4653.5546875	"Tp": 26.786453247070312	"H": 22.266155242919922}
{"v": 1	"t": 2470399	"P": 956.5	"F": 1}
{"v": 1	"t": 2470420	"P": 953.25	"F": 1}
{"v": 1	"t": 2470441	"P": 959.5	"F": 1}
{"v": 1	"t": 2470461	"P": 948.75	"F": 1}
{"v": 1	"t": 2470482	"P": 943.25	"F": 1}
{"v": 1	"t": 2470502	"P": 959.25	"F": 1}
{"v": 1	"t": 2470522	"P": 957.0	"F": 1}
{"v": 1	"t": 2470543	"P": 948.0	"F": 1}
{"v": 1	"t": 2470563	"P": 946.25	"F": 1}
{"v": 1	"t": 2470583	"P": 959.0	"F": 1}
{"v": 1	"t": 2470604	"P": 951.5	"F": 1}
{"v": 1	"t": 2470624	"P": 944.5	"F": 1}
{"v": 1	"t": 2470644	"P": 953.5	"F": 1}
{"v": 1	"t": 2470665	"P": 958.75	"F": 1}
{"v": 1	"t": 2470685	"P": 950.25	"F": 1}
{"v": 1	"t": 2470705	"P": 944.75	"F": 1}
{"v": 1	"t": 2470726	"P": 955.0	"F": 1}
{"v": 1	"t": 2470746	"P": 957.25	"F": 1}
{"v": 1	"t": 2470766	"P": 948.25	"F": 1}
{"v": 1	"t": 2470787	"P": 946.0	"F": 1}
{"v": 1	"t": 2470807	"P": 958.0	"F": 1}
{"v": 1	"t": 2470827	"P": 958.25	"F": 1}
{"v": 1	"t": 2470848	"P": 947.5	"F": 1}
{"v": 1	"t": 2470868	"P": 949.0	"F": 1}
{"v": 1	"t": 2470888	"P": 957.75	"F": 1}
{"v": 1	"t": 2470909	"P": 949.25	"F": 1}
{"v": 1	"t": 2470929	"P": 946.25	"F": 1}
{"v": 1	"t": 2470950	"P": 959.0	"F": 1}
{"v": 1	"t": 2470971	"P": 952.5	"F": 1}
{"v": 1	"t": 2470990	"P": 945.25	"F": 1}
{"v": 1	"t": 2471011	"P": 956.75	"F": 1}
{"v": 1	"t": 2471031	"P": 957.0	"F": 1}
{"v": 1	"t": 2471051	"P": 947.5	"F": 1}
{"v": 1	"t": 2471072	"P": 944.75	"F": 1}
{"v": 1	"t": 2471092	"P": 960.25	"F": 1}
{"v": 1	"t": 2471112	"P": 955.0	"F": 1}
{"v": 1	"t": 2471133	"P": 948.5	"F": 1}
{"v": 1	"t": 2471154	"P": 956.0	"F": 1}
{"v": 1	"t": 2471174	"P": 945.5	"F": 1}
{"v": 1	"t": 2471194	"P": 953.25	"F": 1}
{"v": 1	"t": 2471215	"P": 960.75	"F": 1}
{"v": 1	"t": 2471235	"P": 952.25	"F": 1}
{"v": 1	"t": 2471255	"P": 950.25	"F": 1}
{"v": 1	"t": 2471276	"P": 961.0	"F": 1}
{"v": 1	"t": 2471296	"P": 957.5	"F": 1}
{"v": 1	"t": 2471316	"P": 947.5	"F": 1}
{"v": 1	"t": 2471337	"P": 955.25	"F": 1}
{"v": 1	"t": 2471357	"P": 960.25	"F": 1}
{"v": 1	"t": 2471377	"P": 951.25	"F": 1}
{"v": 1	"t": 2471398	"P": 946.25	"F": 1	"C": 46.625	"D": 3273	"sn": 54091930088003	"file": "/data/device_log/data0000.out"}
{"v": 1	"t": 2471418	"P": 958.0	"F": 1}
{"v": 1	"t": 2471439	"P": 952.0	"F": 1}
{"v": 1	"t": 2471461	"P": 959.5	"F": 1}
{"v": 1	"t": 2471481	"P": 957.5	"F": 1}
{"v": 1	"t": 2471501	"P": 949.0	"F": 1}
{"v": 1	"t": 2471522	"P": 952.25	"F": 1}
{"v": 1	"t": 2471542	"P": 961.25	"F": 1}
{"v": 1	"t": 2471562	"P": 951.0	"F": 1}
{"v": 1	"t": 2471583	"P": 944.75	"F": 1}
{"v": 1	"t": 2471603	"P": 958.0	"F": 1}
{"v": 1	"t": 2471624	"P": 957.5	"F": 1}
{"v": 1	"t": 2471644	"P": 947.5	"F": 1}
{"v": 1	"t": 2471664	"P": 949.0	"F": 1}
{"v": 1	"t": 2471685	"P": 959.0	"F": 1}
{"v": 1	"t": 2471705	"P": 952.5	"F": 1}
{"v": 1	"t": 2471725	"P": 944.75	"F": 1}
{"v": 1	"t": 2471746	"P": 955.0	"F": 1}
{"v": 1	"t": 2471766	"P": 955.75	"F": 1}
{"v": 1	"t": 2471786	"P": 949.25	"F": 1}
{"v": 1	"t": 2471807	"P": 946.0	"F": 1}
{"v": 1	"t": 2471827	"P": 960.75	"F": 1}
{"v": 1	"t": 2471847	"P": 953.0	"F": 1}
{"v": 1	"t": 2471868	"P": 946.25	"F": 1}
{"v": 1	"t": 2471888	"P": 949.25	"F": 1}
{"v": 1	"t": 2471908	"P": 961.0	"F": 1}
{"v": 1	"t": 2471929	"P": 952.0	"F": 1}
{"v": 1	"t": 2471949	"P": 944.75	"F": 1}
{"v": 1	"t": 2471969	"P": 951.75	"F": 1}
{"v": 1	"t": 2471990	"P": 957.25	"F": 1}
{"v": 1	"t": 2472010	"P": 950.5	"F": 1}
{"v": 1	"t": 2472030	"P": 944.5	"F": 1}
{"v": 1	"t": 2472051	"P": 957.0	"F": 1}
{"v": 1	"t": 2472071	"P": 958.0	"F": 1}
{"v": 1	"t": 2472091	"P": 948.0	"F": 1}
{"v": 1	"t": 2472112	"P": 943.25	"F": 1}
{"v": 1	"t": 2472132	"P": 957.75	"F": 1}
{"v": 1	"t": 2472152	"P": 956.75	"F": 1}
{"v": 1	"t": 2472173	"P": 948.75	"F": 1}
{"v": 1	"t": 2472193	"P": 946.0	"F": 1}
{"v": 1	"t": 2472213	"P": 958.75	"F": 1}
{"v": 1	"t": 2472233	"P": 955.25	"F": 1}
{"v": 1	"t": 2472254	"P": 948.0	"F": 1}
{"v": 1	"t": 2472274	"P": 949.0	"F": 1}
{"v": 1	"t": 2472295	"P": 950.75	"F": 1}
{"v": 1	"t": 2472316	"P": 953.75	"F": 1}
{"v": 1	"t": 2472336	"P": 956.75	"F": 1}
{"v": 1	"t": 2472356	"P": 946.5	"F": 1}
{"v": 1	"t": 2472377	"P": 948.75	"F": 1}
{"v": 1	"t": 2472397	"P": 961.25	"F": 1}
{"v": 1	"t": 2472417	"P": 952.5	"F": 1	"C": 46.64	"D": 3273	"sn": 54091930088003	"file": "/data/device_log/data0000.out"	"CO2": 4648.2490234375	"Tp": 26.813156127929688	"H": 22.181076049804688}
{"v": 1	"t": 2472439	"P": 952.5	"F": 1}
{"v": 1	"t": 2472459	"P": 945.0	"F": 1}
{"v": 1	"t": 2472480	"P": 945.0	"F": 1}
{"v": 1	"t": 2472501	"P": 949.25	"F": 1}
{"v": 1	"t": 2472521	"P": 958.5	"F": 1}
{"v": 1	"t": 2472541	"P": 952.0	"F": 1}
{"v": 1	"t": 2472562	"P": 946.5	"F": 1}
{"v": 1	"t": 2472582	"P": 958.5	"F": 1}
{"v": 1	"t": 2472603	"P": 949.25	"F": 1}
{"v": 1	"t": 2472623	"P": 947.0	"F": 1}
{"v": 1	"t": 2472643	"P": 961.0	"F": 1}
{"v": 1	"t": 2472664	"P": 953.0	"F": 1}
{"v": 1	"t": 2472684	"P": 946.25	"F": 1}
{"v": 1	"t": 2472704	"P": 951.0	"F": 1}
{"v": 1	"t": 2472725	"P": 960.5	"F": 1}
{"v": 1	"t": 2472745	"P": 950.25	"F": 1}
{"v": 1	"t": 2472765	"P": 944.5	"F": 1}
{"v": 1	"t": 2472786	"P": 958.75	"F": 1}
{"v": 1	"t": 2472806	"P": 958.0	"F": 1}
{"v": 1	"t": 2472826	"P": 949.5	"F": 1}
{"v": 1	"t": 2472847	"P": 946.75	"F": 1}
{"v": 1	"t": 2472867	"P": 960.0	"F": 1}
{"v": 1	"t": 2472888	"P": 948.75	"F": 1}
{"v": 1	"t": 2472908	"P": 944.0	"F": 1}
{"v": 1	"t": 2472928	"P": 962.5	"F": 1}
{"v": 1	"t": 2472949	"P": 953.5	"F": 1}
{"v": 1	"t": 2472969	"P": 946.5	"F": 1}
{"v": 1	"t": 2472989	"P": 953.25	"F": 1}
{"v": 1	"t": 2473010	"P": 956.5	"F": 1}
{"v": 1	"t": 2473030	"P": 946.0	"F": 1}
{"v": 1	"t": 2473051	"P": 958.75	"F": 1}
{"v": 1	"t": 2473071	"P": 956.0	"F": 1}
{"v": 1	"t": 2473091	"P": 948.0	"F": 1}
{"v": 1	"t": 2473112	"P": 950.25	"F": 1}
{"v": 1	"t": 2473132	"P": 960.0	"F": 1}
{"v": 1	"t": 2473153	"P": 952.5	"F": 1}
{"v": 1	"t": 2473173	"P": 950.5	"F": 1}
{"v": 1	"t": 2473193	"P": 960.5	"F": 1}
{"v": 1	"t": 2473214	"P": 951.75	"F": 1}
{"v": 1	"t": 2473234	"P": 957.5	"F": 1}
{"v": 1	"t": 2473255	"P": 957.25	"F": 1}
{"v": 1	"t": 2473275	"P": 948.0	"F": 1}
{"v": 1	"t": 2473295	"P": 950.75	"F": 1}
{"v": 1	"t": 2473316	"P": 963.75	"F": 1}
{"v": 1	"t": 2473336	"P": 952.0	"F": 1}
{"v": 1	"t": 2473356	"P": 947.5	"F": 1}
{"v": 1	"t": 2473377	"P": 956.0	"F": 1}
{"v": 1	"t": 2473397	"P": 962.5	"F": 1}
{"v": 1	"t": 2473417	"P": 951.75	"F": 1}
{"v": 1	"t": 2473438	"P": 947.75	"F": 1	"C": 46.64	"D": 3273	"sn": 54091930088003	"file": "/data/device_log/data0000.out"}
{"v": 1	"t": 2473458	"P": 956.5	"F": 1}
{"v": 1	"t": 2473479	"P": 951.75	"F": 1}
{"v": 1	"t": 2473500	"P": 948.0	"F": 1}
{"v": 1	"t": 2473520	"P": 945.0	"F": 1}
{"v": 1	"t": 2473541	"P": 960.5	"F": 1}
{"v": 1	"t": 2473561	"P": 953.25	"F": 1}
{"v": 1	"t": 2473581	"P": 947.25	"F": 1}
{"v": 1	"t": 2473602	"P": 948.0	"F": 1}
{"v": 1	"t": 2473622	"P": 959.5	"F": 1}
{"v": 1	"t": 2473642	"P": 952.0	"F": 1}
{"v": 1	"t": 2473663	"P": 945.75	"F": 1}
{"v": 1	"t": 2473683	"P": 959.0	"F": 1}
{"v": 1	"t": 2473704	"P": 954.75	"F": 1}
{"v": 1	"t": 2473724	"P": 944.5	"F": 1}
{"v": 1	"t": 2473744	"P": 957.25	"F": 1}
{"v": 1	"t": 2473765	"P": 956.0	"F": 1}
{"v": 1	"t": 2473785	"P": 948.5	"F": 1}
{"v": 1	"t": 2473806	"P": 952.75	"F": 1}
{"v": 1	"t": 2473826	"P": 952.5	"F": 1}
{"v": 1	"t": 2473847	"P": 948.0	"F": 1}
{"v": 1	"t": 2473867	"P": 959.25	"F": 1}
{"v": 1	"t": 2473888	"P": 949.75	"F": 1}
{"v": 1	"t": 2473908	"P": 943.75	"F": 1}
{"v": 1	"t": 2473928	"P": 958.75	"F": 1}
{"v": 1	"t": 2473949	"P": 956.0	"F": 1}
{"v": 1	"t": 2473969	"P": 947.25	"F": 1}
{"v": 1	"t": 2473989	"P": 950.0	"F": 1}
{"v": 1	"t": 2474010	"P": 955.25	"F": 1}
{"v": 1	"t": 2474030	"P": 946.0	"F": 1}
{"v": 1	"t": 2474051	"P": 953.25	"F": 1}
{"v": 1	"t": 2474071	"P": 958.25	"F": 1}
{"v": 1	"t": 2474091	"P": 947.5	"F": 1}
{"v": 1	"t": 2474112	"P": 946.5	"F": 1}
{"v": 1	"t": 2474132	"P": 960.75	"F": 1}
{"v": 1	"t": 2474152	"P": 953.0	"F": 1}
{"v": 1	"t": 2474173	"P": 946.0	"F": 1}
{"v": 1	"t": 2474193	"P": 951.0	"F": 1}
{"v": 1	"t": 2474213	"P": 958.75	"F": 1}
{"v": 1	"t": 2474234	"P": 951.25	"F": 1}
{"v": 1	"t": 2474254	"P": 945.75	"F": 1}
{"v": 1	"t": 2474275	"P": 959.25	"F": 1}
{"v": 1	"t": 2474295	"P": 951.75	"F": 1}
{"v": 1	"t": 2474315	"P": 945.5	"F": 1}
{"v": 1	"t": 2474336	"P": 961.0	"F": 1}
{"v": 1	"t": 2474356	"P": 951.0	"F": 1}
{"v": 1	"t": 2474377	"P": 944.25	"F": 1}
{"v": 1	"t": 2474397	"P": 958.75	"F": 1}
{"v": 1	"t": 2474417	"P": 954.5	"F": 1}
{"v": 1	"t": 2474438	"P": 946.75	"F": 1}
{"v": 1	"t": 2474458	"P": 954.5	"F": 1	"C": 46.64	"D": 3273	"sn": 54091930088003	"file": "/data/device_log/data0000.out"	"CO2": 4647.48095703125	"Tp": 26.7998046875	"H": 22.181129455566406}
{"v": 1	"t": 2474480	"P": 959.25	"F": 1}
{"v": 1	"t": 2474500	"P": 949.75	"F": 1}
{"v": 1	"t": 2474523	"P": 953.5	"F": 1}
{"v": 1	"t": 2474543	"P": 958.0	"F": 1}
{"v": 1	"t": 2474564	"P": 948.75	"F": 1}
{"v": 1	"t": 2474584	"P": 947.0	"F": 1}
{"v": 1	"t": 2474605	"P": 958.5	"F": 1}
{"v": 1	"t": 2474625	"P": 954.25	"F": 1}
{"v": 1	"t": 2474645	"P": 944.75	"F": 1}
{"v": 1	"t": 2474666	"P": 956.5	"F": 1}
{"v": 1	"t": 2474686	"P": 954.5	"F": 1}
{"v": 1	"t": 2474706	"P": 946.75	"F": 1}
{"v": 1	"t": 2474727	"P": 948.25	"F": 1}
{"v": 1	"t": 2474747	"P": 958.0	"F": 1}
{"v": 1	"t": 2474768	"P": 949.25	"F": 1}
{"v": 1	"t": 2474788	"P": 946.5	"F": 1}
{"v": 1	"t": 2474808	"P": 960.0	"F": 1}
{"v": 1	"t": 2474829	"P": 951.25	"F": 1}
{"v": 1	"t": 2474849	"P": 945.75	"F": 1}
{"v": 1	"t": 2474869	"P": 958.5	"F": 1}
{"v": 1	"t": 2474890	"P": 953.0	"F": 1}
{"v": 1	"t": 2474910	"P": 944.0	"F": 1}
{"v": 1	"t": 2474931	"P": 955.0	"F": 1}
{"v": 1	"t": 2474951	"P": 957.0	"F": 1}
{"v": 1	"t": 2474971	"P": 947.25	"F": 1}
{"v": 1	"t": 2474992	"P": 948.25	"F": 1}
{"v": 1	"t": 2475012	"P": 961.5	"F": 1}
{"v": 1	"t": 2475032	"P": 950.25	"F": 1}
{"v": 1	"t": 2475053	"P": 945.75	"F": 1}
{"v": 1	"t": 2475073	"P": 960.5	"F": 1}
{"v": 1	"t": 2475094	"P": 957.25	"F": 1}
{"v": 1	"t": 2475114	"P": 947.5	"F": 1}
{"v": 1	"t": 2475134	"P": 953.25	"F": 1}
{"v": 1	"t": 2475155	"P": 963.0	"F": 1}
{"v": 1	"t": 2475175	"P": 952.25	"F": 1}
{"v": 1	"t": 2475195	"P": 948.75	"F": 1}
{"v": 1	"t": 2475216	"P": 962.0	"F": 1}
{"v": 1	"t": 2475237	"P": 955.5	"F": 1}
{"v": 1	"t": 2475257	"P": 962.0	"F": 1}
{"v": 1	"t": 2475279	"P": 953.75	"F": 1}
{"v": 1	"t": 2475299	"P": 947.25	"F": 1}
{"v": 1	"t": 2475320	"P": 962.5	"F": 1}
{"v": 1	"t": 2475340	"P": 955.5	"F": 1}
{"v": 1	"t": 2475360	"P": 951.0	"F": 1}
{"v": 1	"t": 2475381	"P": 959.0	"F": 1}
{"v": 1	"t": 2475401	"P": 955.0	"F": 1}
{"v": 1	"t": 2475422	"P": 947.0	"F": 1}
{"v": 1	"t": 2475442	"P": 959.25	"F": 1}
{"v": 1	"t": 2475462	"P": 954.5	"F": 1}
{"v": 1	"t": 2475483	"P": 948.75	"F": 1	"C": 46.63	"D": 3273	"sn": 54091930088003	"file": "/data/device_log/data0000.out"}
{"v": 1	"t": 2475503	"P": 952.5	"F": 1}
{"v": 1	"t": 2475523	"P": 957.5	"F": 1}
{"v": 1	"t": 2475544	"P": 945.5	"F": 1}
{"v": 1	"t": 2475564	"P": 950.75	"F": 1}
{"v": 1	"t": 2475585	"P": 959.25	"F": 1}
{"v": 1	"t": 2475605	"P": 949.0	"F": 1}
{"v": 1	"t": 2475625	"P": 946.5	"F": 1}
{"v": 1	"t": 2475646	"P": 957.75	"F": 1}
{"v": 1	"t": 2475666	"P": 954.25	"F": 1}
{"v": 1	"t": 2475687	"P": 944.0	"F": 1}
{"v": 1	"t": 2475707	"P": 954.0	"F": 1}
{"v": 1	"t": 2475727	"P": 957.75	"F": 1}
{"v": 1	"t": 2475748	"P": 947.75	"F": 1}
{"v": 1	"t": 2475768	"P": 948.75	"F": 1}
{"v": 1	"t": 2475788	"P": 960.75	"F": 1}
{"v": 1	"t": 2475809	"P": 950.0	"F": 1}
{"v": 1	"t": 2475829	"P": 944.75	"F": 1}
{"v": 1	"t": 2475849	"P": 958.25	"F": 1}
{"v": 1	"t": 2475870	"P": 954.5	"F": 1}
{"v": 1	"t": 2475890	"P": 945.0	"F": 1}
{"v": 1	"t": 2475911	"P": 955.0	"F": 1}
{"v": 1	"t": 2475931	"P": 957.5	"F": 1}
{"v": 1	"t": 2475951	"P": 944.75	"F": 1}
{"v": 1	"t": 2475972	"P": 952.25	"F": 1}
{"v": 1	"t": 2475992	"P": 957.5	"F": 1}
{"v": 1	"t": 2476013	"P": 947.25	"F": 1}
{"v": 1	"t": 2476033	"P": 949.75	"F": 1}
{"v": 1	"t": 2476053	"P": 958.75	"F": 1}
{"v": 1	"t": 2476074	"P": 947.75	"F": 1}
{"v": 1	"t": 2476094	"P": 946.0	"F": 1}
{"v": 1	"t": 2476115	"P": 960.0	"F": 1}
{"v": 1	"t": 2476135	"P": 951.75	"F": 1}
{"v": 1	"t": 2476155	"P": 944.75	"F": 1}
{"v": 1	"t": 2476176	"P": 956.5	"F": 1}
{"v": 1	"t": 2476196	"P": 957.5	"F": 1}
{"v": 1	"t": 2476216	"P": 947.25	"F": 1}
{"v": 1	"t": 2476237	"P": 950.75	"F": 1}
{"v": 1	"t": 2476257	"P": 961.25	"F": 1}
{"v": 1	"t": 2476278	"P": 950.25	"F": 1}
{"v": 1	"t": 2476298	"P": 944.25	"F": 1}
{"v": 1	"t": 2476318	"P": 958.25	"F": 1}
{"v": 1	"t": 2476339	"P": 953.25	"F": 1}
{"v": 1	"t": 2476359	"P": 945.75	"F": 1}
{"v": 1	"t": 2476379	"P": 955.0	"F": 1}
{"v": 1	"t": 2476400	"P": 957.25	"F": 1}
{"v": 1	"t": 2476420	"P": 947.0	"F": 1}
{"v": 1	"t": 2476440	"P": 947.5	"F": 1}
{"v": 1	"t": 2476461	"P": 959.5	"F": 1}
{"v": 1	"t": 2476481	"P": 950.0	"F": 1}
{"v": 1	"t": 2476502	"P": 944.5	"F": 1	"C": 46.63	"D": 3273	"sn": 54091930088003	"file": "/data/device_log/data0000.out"	"CO2": 4643.42529296875	"Tp": 26.813156127929688	"H": 22.266155242919922}
{"v": 1	"t": 2476523	"P": 953.25	"F": 1}
{"v": 1	"t": 2476544	"P": 948.5	"F": 1}
{"v": 1	"t": 2476564	"P": 947.5	"F": 1}
{"v": 1	"t": 2476585	"P": 960.0	"F": 1}
{"v": 1	"t": 2476605	"P": 949.5	"F": 1}
{"v": 1	"t": 2476625	"P": 946.0	"F": 1}
{"v": 1	"t": 2476646	"P": 960.75	"F": 1}
{"v": 1	"t": 2476666	"P": 958.0	"F": 1}
{"v": 1	"t": 2476686	"P": 946.25	"F": 1}
{"v": 1	"t": 2476707	"P": 948.25	"F": 1}
{"v": 1	"t": 2476727	"P": 960.25	"F": 1}
{"v": 1	"t": 2476747	"P": 954.0	"F": 1}
{"v": 1	"t": 2476768	"P": 947.25	"F": 1}
{"v": 1	"t": 2476788	"P": 951.25	"F": 1}
{"v": 1	"t": 2476808	"P": 960.0	"F": 1}
{"v": 1	"t": 2476829	"P": 952.0	"F": 1}
{"v": 1	"t": 2476849	"P": 942.75	"F": 1}
{"v": 1	"t": 2476869	"P": 954.25	"F": 1}
{"v": 1	"t": 2476890	"P": 956.75	"F": 1}
{"v": 1	"t": 2476910	"P": 950.25	"F": 1}
{"v": 1	"t": 2476930	"P": 944.75	"F": 1}
{"v": 1	"t": 2476951	"P": 959.75	"F": 1}
{"v": 1	"t": 2476971	"P": 957.25	"F": 1}
{"v": 1	"t": 2476991	"P": 948.75	"F": 1}
{"v": 1	"t": 2477012	"P": 948.0	"F": 1}
{"v": 1	"t": 2477032	"P": 962.75	"F": 1}
{"v": 1	"t": 2477052	"P": 955.25	"F": 1}
{"v": 1	"t": 2477073	"P": 947.5	"F": 1}
{"v": 1	"t": 2477093	"P": 953.0	"F": 1}
{"v": 1	"t": 2477113	"P": 961.75	"F": 1}
{"v": 1	"t": 2477134	"P": 953.5	"F": 1}
{"v": 1	"t": 2477154	"P": 947.0	"F": 1}
{"v": 1	"t": 2477174	"P": 955.0	"F": 1}
{"v": 1	"t": 2477195	"P": 958.25	"F": 1}
{"v": 1	"t": 2477215	"P": 948.5	"F": 1}
{"v": 1	"t": 2477235	"P": 951.0	"F": 1}
{"v": 1	"t": 2477256	"P": 962.25	"F": 1}
{"v": 1	"t": 2477276	"P": 953.75	"F": 1}
{"v": 1	"t": 2477296	"P": 947.25	"F": 1}
{"v": 1	"t": 2477317	"P": 954.5	"F": 1}
{"v": 1	"t": 2477337	"P": 960.25	"F": 1}
{"v": 1	"t": 2477357	"P": 953.25	"F": 1}
{"v": 1	"t": 2477378	"P": 946.0	"F": 1}
{"v": 1	"t": 2477398	"P": 954.0	"F": 1}
{"v": 1	"t": 2477418	"P": 957.25	"F": 1}
{"v": 1	"t": 2477439	"P": 949.0	"F": 1}
{"v": 1	"t": 2477459	"P": 945.0	"F": 1}
{"v": 1	"t": 2477479	"P": 958.5	"F": 1}
{"v": 1	"t": 2477500	"P": 957.5	"F": 1}
{"v": 1	"t": 2477520	"P": 947.25	"F": 1	"C": 46.635	"D": 3273	"sn": 54091930088003	"file": "/data/device_log/data0000.out"}
{"v": 1	"t": 2477541	"P": 948.0	"F": 1}
{"v": 1	"t": 2477561	"P": 959.0	"F": 1}
{"v": 1	"t": 2477581	"P": 947.25	"F": 1}
{"v": 1	"t": 2477602	"P": 948.25	"F": 1}
{"v": 1	"t": 2477622	"P": 961.75	"F": 1}
{"v": 1	"t": 2477642	"P": 954.0	"F": 1}
{"v": 1	"t": 2477663	"P": 946.0	"F": 1}
{"v": 1	"t": 2477683	"P": 949.5	"F": 1}
{"v": 1	"t": 2477703	"P": 960.5	"F": 1}
{"v": 1	"t": 2477724	"P": 951.25	"F": 1}
{"v": 1	"t": 2477744	"P": 942.5	"F": 1}
{"v": 1	"t": 2477764	"P": 952.5	"F": 1}
{"v": 1	"t": 2477785	"P": 958.25	"F": 1}
{"v": 1	"t": 2477805	"P": 949.25	"F": 1}
{"v": 1	"t": 2477825	"P": 945.75	"F": 1}
{"v": 1	"t": 2477846	"P": 960.25	"F": 1}
{"v": 1	"t": 2477866	"P": 954.75	"F": 1}
{"v": 1	"t": 2477886	"P": 944.25	"F": 1}
{"v": 1	"t": 2477907	"P": 951.5	"F": 1}
{"v": 1	"t": 2477927	"P": 960.5	"F": 1}
{"v": 1	"t": 2477947	"P": 949.75	"F": 1}
{"v": 1	"t": 2477968	"P": 944.75	"F": 1}
{"v": 1	"t": 2477988	"P": 957.25	"F": 1}
{"v": 1	"t": 2478009	"P": 956.25	"F": 1}
{"v": 1	"t": 2478029	"P": 945.75	"F": 1}
{"v": 1	"t": 2478049	"P": 951.5	"F": 1}
{"v": 1	"t": 2478070	"P": 958.0	"F": 1}
{"v": 1	"t": 2478090	"P": 946.0	"F": 1}
{"v": 1	"t": 2478111	"P": 954.75	"F": 1}
{"v": 1	"t": 2478131	"P": 958.75	"F": 1}
{"v": 1	"t": 2478151	"P": 949.25	"F": 1}
{"v": 1	"t": 2478172	"P": 948.75	"F": 1}
{"v": 1	"t": 2478192	"P": 960.0	"F": 1}
{"v": 1	"t": 2478213	"P": 949.5	"F": 1}
{"v": 1	"t": 2478233	"P": 946.5	"F": 1}
{"v": 1	"t": 2478253	"P": 960.75	"F": 1}
{"v": 1	"t": 2478274	"P": 956.25	"F": 1}
{"v": 1	"t": 2478294	"P": 947.25	"F": 1}
{"v": 1	"t": 2478314	"P": 950.0	"F": 1}
{"v": 1	"t": 2478335	"P": 958.75	"F": 1}
{"v": 1	"t": 2478355	"P": 949.25	"F": 1}
{"v": 1	"t": 2478375	"P": 944.75	"F": 1}
{"v": 1	"t": 2478396	"P": 956.25	"F": 1}
{"v": 1	"t": 2478416	"P": 956.75	"F": 1}
{"v": 1	"t": 2478436	"P": 947.75	"F": 1}
{"v": 1	"t": 2478457	"P": 946.25	"F": 1}
{"v": 1	"t": 2478477	"P": 960.5	"F": 1}
{"v": 1	"t": 2478497	"P": 954.75	"F": 1}
{"v": 1	"t": 2478518	"P": 944.75	"F": 1}
{"v": 1	"t": 2478538	"P": 948.25	"F": 1	"C": 46.66	"D": 3273	"sn": 54091930088003	"file": "/data/device_log/data0000.out"	"CO2": 4637.08935546875	"Tp": 26.7998046875	"H": 22.18107032775879}
{"v": 1	"t": 2478559	"P": 947.0	"F": 1}
{"v": 1	"t": 2478580	"P": 959.25	"F": 1}
{"v": 1	"t": 2478600	"P": 949.75	"F": 1}
{"v": 1	"t": 2478620	"P": 945.25	"F": 1}
{"v": 1	"t": 2478641	"P": 957.75	"F": 1}
{"v": 1	"t": 2478661	"P": 957.75	"F": 1}
{"v": 1	"t": 2478681	"P": 949.25	"F": 1}
{"v": 1	"t": 2478702	"P": 944.75	"F": 1}
{"v": 1	"t": 2478722	"P": 959.0	"F": 1}
{"v": 1	"t": 2478742	"P": 954.25	"F": 1}
{"v": 1	"t": 2478763	"P": 944.5	"F": 1}
{"v": 1	"t": 2478783	"P": 946.25	"F": 1}
{"v": 1	"t": 2478803	"P": 959.75	"F": 1}
{"v": 1	"t": 2478824	"P": 952.75	"F": 1}
{"v": 1	"t": 2478844	"P": 946.75	"F": 1}
{"v": 1	"t": 2478864	"P": 948.25	"F": 1}
{"v": 1	"t": 2478885	"P": 960.0	"F": 1}
{"v": 1	"t": 2478905	"P": 953.0	"F": 1}
{"v": 1	"t": 2478925	"P": 945.75	"F": 1}
{"v": 1	"t": 2478946	"P": 952.0	"F": 1}
{"v": 1	"t": 2478966	"P": 960.5	"F": 1}
{"v": 1	"t": 2478986	"P": 952.75	"F": 1}
{"v": 1	"t": 2479007	"P": 946.5	"F": 1}
{"v": 1	"t": 2479027	"P": 960.0	"F": 1}
{"v": 1	"t": 2479047	"P": 957.25	"F": 1}
{"v": 1	"t": 2479068	"P": 949.5	"F": 1}
{"v": 1	"t": 2479088	"P": 952.0	"F": 1}
{"v": 1	"t": 2479108	"P": 961.0	"F": 1}
{"v": 1	"t": 2479129	"P": 955.75	"F": 1}
{"v": 1	"t": 2479149	"P": 947.25	"F": 1}
{"v": 1	"t": 2479169	"P": 953.0	"F": 1}
{"v": 1	"t": 2479190	"P": 962.5	"F": 1}
{"v": 1	"t": 2479210	"P": 954.25	"F": 1}
{"v": 1	"t": 2479230	"P": 947.0	"F": 1}
{"v": 1	"t": 2479251	"P": 959.75	"F": 1}
{"v": 1	"t": 2479271	"P": 962.25	"F": 1}
{"v": 1	"t": 2479291	"P": 953.5	"F": 1}
{"v": 1	"t": 2479312	"P": 946.5	"F": 1}
{"v": 1	"t": 2479332	"P": 959.25	"F": 1}
{"v": 1	"t": 2479352	"P": 956.0	"F": 1}
{"v": 1	"t": 2479373	"P": 948.5	"F": 1}
{"v": 1	"t": 2479393	"P": 945.5	"F": 1}
{"v": 1	"t": 2479413	"P": 957.75	"F": 1}
{"v": 1	"t": 2479433	"P": 958.0	"F": 1}
{"v": 1	"t": 2479454	"P": 948.5	"F": 1}
{"v": 1	"t": 2479474	"P": 945.5	"F": 1}
{"v": 1	"t": 2479494	"P": 959.25	"F": 1}
{"v": 1	"t": 2479515	"P": 954.75	"F": 1}
{"v": 1	"t": 2479535	"P": 946.0	"F": 1}
{"v": 1	"t": 2479555	"P": 947.25	"F": 1	"C": 46.61	"D": 3273	"sn": 54091930088003	"file": "/data/device_log/data0000.out"}
{"v": 1	"t": 2479576	"P": 957.25	"F": 1}
{"v": 1	"t": 2479596	"P": 949.5	"F": 1}
{"v": 1	"t": 2479617	"P": 946.75	"F": 1}
{"v": 1	"t": 2479637	"P": 961.25	"F": 1}
{"v": 1	"t": 2479657	"P": 952.5	"F": 1}
{"v": 1	"t": 2479678	"P": 944.25	"F": 1}
{"v": 1	"t": 2479698	"P": 952.5	"F": 1}
{"v": 1	"t": 2479718	"P": 961.0	"F": 1}
{"v": 1	"t": 2479739	"P": 950.25	"F": 1}
{"v": 1	"t": 2479759	"P": 945.75	"F": 1}
{"v": 1	"t": 2479779	"P": 957.75	"F": 1}
{"v": 1	"t": 2479800	"P": 957.25	"F": 1}
{"v": 1	"t": 2479820	"P": 948.25	"F": 1}
{"v": 1	"t": 2479840	"P": 946.0	"F": 1}
{"v": 1	"t": 2479861	"P": 958.0	"F": 1}
{"v": 1	"t": 2479881	"P": 953.5	"F": 1}
{"v": 1	"t": 2479901	"P": 945.0	"F": 1}
{"v": 1	"t": 2479922	"P": 946.0	"F": 1}
{"v": 1	"t": 2479942	"P": 960.25	"F": 1}
{"v": 1	"t": 2479962	"P": 953.5	"F": 1}
{"v": 1	"t": 2479983	"P": 945.25	"F": 1}
{"v": 1	"t": 2480003	"P": 949.25	"F": 1}
{"v": 1	"t": 2480023	"P": 960.25	"F": 1}
{"v": 1	"t": 2480044	"P": 952.75	"F": 1}
{"v": 1	"t": 2480064	"P": 944.5	"F": 1}
{"v": 1	"t": 2480084	"P": 950.25	"F": 1}
{"v": 1	"t": 2480105	"P": 959.5	"F": 1}
{"v": 1	"t": 2480125	"P": 950.5	"F": 1}
{"v": 1	"t": 2480145	"P": 942.25	"F": 1}
{"v": 1	"t": 2480166	"P": 957.0	"F": 1}
{"v": 1	"t": 2480186	"P": 956.5	"F": 1}
{"v": 1	"t": 2480206	"P": 947.75	"F": 1}
{"v": 1	"t": 2480227	"P": 944.5	"F": 1}
{"v": 1	"t": 2480247	"P": 959.75	"F": 1}
{"v": 1	"t": 2480267	"P": 955.0	"F": 1}
{"v": 1	"t": 2480288	"P": 947.25	"F": 1}
{"v": 1	"t": 2480308	"P": 948.25	"F": 1}
{"v": 1	"t": 2480328	"P": 960.25	"F": 1}
{"v": 1	"t": 2480349	"P": 951.5	"F": 1}
{"v": 1	"t": 2480369	"P": 945.0	"F": 1}
{"v": 1	"t": 2480389	"P": 955.25	"F": 1}
{"v": 1	"t": 2480410	"P": 955.5	"F": 1}
{"v": 1	"t": 2480430	"P": 947.25	"F": 1}
{"v": 1	"t": 2480450	"P": 946.0	"F": 1}
{"v": 1	"t": 2480471	"P": 959.75	"F": 1}
{"v": 1	"t": 2480491	"P": 955.5	"F": 1}
{"v": 1	"t": 2480511	"P": 944.25	"F": 1}
{"v": 1	"t": 2480532	"P": 952.25	"F": 1}
{"v": 1	"t": 2480552	"P": 959.25	"F": 1}
{"v": 1	"t": 2480572	"P": 951.25	"F": 1	"C": 46.645	"D": 3273	"sn": 54091930088003	"file": "/data/device_log/data0000.out"	"CO2": 4635.0625	"Tp": 26.786453247070312	"H": 22.266155242919922}
{"v": 1	"t": 2480593	"P": 946.25	"F": 1}
{"v": 1	"t": 2480613	"P": 959.25	"F": 1}
{"v": 1	"t": 2480634	"P": 950.5	"F": 1}
{"v": 1	"t": 2480654	"P": 944.25	"F": 1}
{"v": 1	"t": 2480674	"P": 956.25	"F": 1}
{"v": 1	"t": 2480695	"P": 957.5	"F": 1}
{"v": 1	"t": 2480715	"P": 950.75	"F": 1}
{"v": 1	"t": 2480735	"P": 946.75	"F": 1}
{"v": 1	"t": 2480756	"P": 958.75	"F": 1}
{"v": 1	"t": 2480776	"P": 954.0	"F": 1}
{"v": 1	"t": 2480796	"P": 945.5	"F": 1}
{"v": 1	"t": 2480817	"P": 950.0	"F": 1}
{"v": 1	"t": 2480837	"P": 960.25	"F": 1}
{"v": 1	"t": 2480857	"P": 951.5	"F": 1}
{"v": 1	"t": 2480878	"P": 945.5	"F": 1}
{"v": 1	"t": 2480898	"P": 953.0	"F": 1}
{"v": 1	"t": 2480918	"P": 960.5	"F": 1}
{"v": 1	"t": 2480939	"P": 952.5	"F": 1}
{"v": 1	"t": 2480959	"P": 947.0	"F": 1}
{"v": 1	"t": 2480979	"P": 955.75	"F": 1}
{"v": 1	"t": 2481000	"P": 960.5	"F": 1}
{"v": 1	"t": 2481020	"P": 952.0	"F": 1}
{"v": 1	"t": 2481040	"P": 948.0	"F": 1}
{"v": 1	"t": 2481061	"P": 963.5	"F": 1}
{"v": 1	"t": 2481081	"P": 956.5	"F": 1}
{"v": 1	"t": 2481101	"P": 948.25	"F": 1}
{"v": 1	"t": 2481122	"P": 951.75	"F": 1}
{"v": 1	"t": 2481142	"P": 961.0	"F": 1}
{"v": 1	"t": 2481162	"P": 953.25	"F": 1}
{"v": 1	"t": 2481183	"P": 943.75	"F": 1}
{"v": 1	"t": 2481203	"P": 957.25	"F": 1}
{"v": 1	"t": 2481223	"P": 959.25	"F": 1}
{"v": 1	"t": 2481244	"P": 952.25	"F": 1}
{"v": 1	"t": 2481264	"P": 950.5	"F": 1}
{"v": 1	"t": 2481284	"P": 959.25	"F": 1}
{"v": 1	"t": 2481305	"P": 953.5	"F": 1}
{"v": 1	"t": 2481325	"P": 947.5	"F": 1}
{"v": 1	"t": 2481345	"P": 946.5	"F": 1}
{"v": 1	"t": 2481366	"P": 960.75	"F": 1}
{"v": 1	"t": 2481386	"P": 952.75	"F": 1}
{"v": 1	"t": 2481406	"P": 946.75	"F": 1}
{"v": 1	"t": 2481427	"P": 947.75	"F": 1}
{"v": 1	"t": 2481447	"P": 959.5	"F": 1}
{"v": 1	"t": 2481467	"P": 953.0	"F": 1}
{"v": 1	"t": 2481488	"P": 944.25	"F": 1}
{"v": 1	"t": 2481508	"P": 949.0	"F": 1}
{"v": 1	"t": 2481528	"P": 960.25	"F": 1}
{"v": 1	"t": 2481549	"P": 952.5	"F": 1}
{"v": 1	"t": 2481569	"P": 944.75	"F": 1}
{"v": 1	"t": 2481589	"P": 950.75	"F": 1	"C": 46.635	"D": 3273	"sn": 54091930088003	"file": "/data/device_log/data0000.out"	"CO2": 4631.27294921875	"Tp": 26.813156127929688	"H": 22.266155242919922}
{"v": 1	"t": 2481611	"P": 950.0	"F": 1}
{"v": 1	"t": 2481631	"P": 958.75	"F": 1}
{"v": 1	"t": 2481651	"P": 947.0	"F": 1}
{"v": 1	"t": 2481672	"P": 947.25	"F": 1}
{"v": 1	"t": 2481692	"P": 958.5	"F": 1}
{"v": 1	"t": 2481712	"P": 951.5	"F": 1}
{"v": 1	"t": 2481733	"P": 943.75	"F": 1}
{"v": 1	"t": 2481753	"P": 951.5	"F": 1}
{"v": 1	"t": 2481773	"P": 959.5	"F": 1}
{"v": 1	"t": 2481794	"P": 949.25	"F": 1}
{"v": 1	"t": 2481814	"P": 945.75	"F": 1}
{"v": 1	"t": 2481834	"P": 956.25	"F": 1}
{"v": 1	"t": 2481855	"P": 951.5	"F": 1}
{"v": 1	"t": 2481875	"P": 944.75	"F": 1}
{"v": 1	"t": 2481896	"P": 958.25	"F": 1}
{"v": 1	"t": 2481916	"P": 952.0	"F": 1}
{"v": 1	"t": 2481937	"P": 944.25	"F": 1}
{"v": 1	"t": 2481957	"P": 956.5	"F": 1}
{"v": 1	"t": 2481977	"P": 957.25	"F": 1}
{"v": 1	"t": 2481998	"P": 947.75	"F": 1}
{"v": 1	"t": 2482018	"P": 947.75	"F": 1}
{"v": 1	"t": 2482038	"P": 959.75	"F": 1}
{"v": 1	"t": 2482059	"P": 950.0	"F": 1}
{"v": 1	"t": 2482079	"P": 944.75	"F": 1}
{"v": 1	"t": 2482100	"P": 958.75	"F": 1}
{"v": 1	"t": 2482120	"P": 952.5	"F": 1}
{"v": 1	"t": 2482140	"P": 945.0	"F": 1}
{"v": 1	"t": 2482161	"P": 951.0	"F": 1}
{"v": 1	"t": 2482181	"P": 958.25	"F": 1}
{"v": 1	"t": 2482201	"P": 950.0	"F": 1}
{"v": 1	"t": 2482222	"P": 944.25	"F": 1}
{"v": 1	"t": 2482242	"P": 958.5	"F": 1}
{"v": 1	"t": 2482262	"P": 956.5	"F": 1}
{"v": 1	"t": 2482283	"P": 947.75	"F": 1}
{"v": 1	"t": 2482303	"P": 948.25	"F": 1}
{"v": 1	"t": 2482323	"P": 959.5	"F": 1}
{"v": 1	"t": 2482344	"P": 953.5	"F": 1}
{"v": 1	"t": 2482364	"P": 943.75	"F": 1}
{"v": 1	"t": 2482384	"P": 951.75	"F": 1}
{"v": 1	"t": 2482405	"P": 959.25	"F": 1}
{"v": 1	"t": 2482425	"P": 951.0	"F": 1}
{"v": 1	"t": 2482445	"P": 944.25	"F": 1}
{"v": 1	"t": 2482466	"P": 954.0	"F": 1}
{"v": 1	"t": 2482486	"P": 958.0	"F": 1}
{"v": 1	"t": 2482506	"P": 951.5	"F": 1}
{"v": 1	"t": 2482527	"P": 945.75	"F": 1}
{"v": 1	"t": 2482547	"P": 957.25	"F": 1}
{"v": 1	"t": 2482567	"P": 957.25	"F": 1}
{"v": 1	"t": 2482588	"P": 947.0	"F": 1}
{"v": 1	"t": 2482608	"P": 944.0	"F": 1	"C": 46.645	"D": 3273	"sn": 54091930088003	"file": "/data/device_log/data0000.out"}
{"v": 1	"t": 2482628	"P": 956.25	"F": 1}
{"v": 1	"t": 2482649	"P": 950.25	"F": 1}
{"v": 1	"t": 2482669	"P": 945.25	"F": 1}
{"v": 1	"t": 2482689	"P": 958.0	"F": 1}
{"v": 1	"t": 2482710	"P": 954.0	"F": 1}
{"v": 1	"t": 2482730	"P": 945.75	"F": 1}
{"v": 1	"t": 2482750	"P": 948.75	"F": 1}
{"v": 1	"t": 2482771	"P": 960.25	"F": 1}
{"v": 1	"t": 2482791	"P": 952.5	"F": 1}
{"v": 1	"t": 2482811	"P": 946.0	"F": 1}
{"v": 1	"t": 2482832	"P": 950.0	"F": 1}
{"v": 1	"t": 2482852	"P": 960.75	"F": 1}
{"v": 1	"t": 2482872	"P": 953.5	"F": 1}
{"v": 1	"t": 2482893	"P": 947.0	"F": 1}
{"v": 1	"t": 2482913	"P": 956.75	"F": 1}
{"v": 1	"t": 2482933	"P": 962.5	"F": 1}
{"v": 1	"t": 2482954	"P": 953.25	"F": 1}
{"v": 1	"t": 2482974	"P": 950.0	"F": 1}
{"v": 1	"t": 2482994	"P": 958.75	"F": 1}
{"v": 1	"t": 2483015	"P": 959.25	"F": 1}
{"v": 1	"t": 2483035	"P": 949.75	"F": 1}
{"v": 1	"t": 2483055	"P": 950.75	"F": 1}
{"v": 1	"t": 2483076	"P": 961.25	"F": 1}
{"v": 1	"t": 2483096	"P": 954.5	"F": 1}
{"v": 1	"t": 2483116	"P": 950.25	"F": 1}
{"v": 1	"t": 2483137	"P": 952.0	"F": 1}
{"v": 1	"t": 2483157	"P": 960.75	"F": 1}
{"v": 1	"t": 2483177	"P": 953.75	"F": 1}
{"v": 1	"t": 2483198	"P": 947.5	"F": 1}
{"v": 1	"t": 2483218	"P": 954.25	"F": 1}
{"v": 1	"t": 2483238	"P": 958.75	"F": 1}
{"v": 1	"t": 2483259	"P": 950.5	"F": 1}
{"v": 1	"t": 2483279	"P": 943.5	"F": 1}
{"v": 1	"t": 2483299	"P": 953.0	"F": 1}
{"v": 1	"t": 2483320	"P": 958.0	"F": 1}
{"v": 1	"t": 2483340	"P": 951.0	"F": 1}
{"v": 1	"t": 2483360	"P": 944.5	"F": 1}
{"v": 1	"t": 2483381	"P": 958.75	"F": 1}
{"v": 1	"t": 2483401	"P": 955.5	"F": 1}
{"v": 1	"t": 2483421	"P": 945.5	"F": 1}
{"v": 1	"t": 2483442	"P": 947.25	"F": 1}
{"v": 1	"t": 2483462	"P": 958.75	"F": 1}
{"v": 1	"t": 2483482	"P": 954.25	"F": 1}
{"v": 1	"t": 2483503	"P": 944.75	"F": 1}
{"v": 1	"t": 2483523	"P": 947.25	"F": 1}
{"v": 1	"t": 2483543	"P": 961.5	"F": 1}
{"v": 1	"t": 2483564	"P": 955.0	"F": 1}
{"v": 1	"t": 2483584	"P": 943.5	"F": 1}
{"v": 1	"t": 2483604	"P": 950.5	"F": 1}
{"v": 1	"t": 2483625	"P": 960.5	"F": 1	"C": 46.605	"D": 3273	"sn": 54091930088003	"file": "/data/device_log/data0000.out"	"CO2": 4627.53369140625	"Tp": 26.7998046875	"H": 22.181129455566406}
{"v": 1	"t": 2483646	"P": 957.75	"F": 1}
{"v": 1	"t": 2483666	"P": 945.25	"F": 1}
{"v": 1	"t": 2483687	"P": 953.75	"F": 1}
{"v": 1	"t": 2483707	"P": 956.0	"F": 1}
{"v": 1	"t": 2483727	"P": 949.0	"F": 1}
{"v": 1	"t": 2483748	"P": 944.0	"F": 1}
{"v": 1	"t": 2483768	"P": 954.75	"F": 1}
{"v": 1	"t": 2483788	"P": 956.25	"F": 1}
{"v": 1	"t": 2483809	"P": 948.5	"F": 1}
{"v": 1	"t": 2483829	"P": 944.25	"F": 1}
{"v": 1	"t": 2483849	"P": 957.5	"F": 1}
{"v": 1	"t": 2483870	"P": 956.25	"F": 1}
{"v": 1	"t": 2483890	"P": 946.75	"F": 1}
{"v": 1	"t": 2483910	"P": 947.25	"F": 1}
{"v": 1	"t": 2483931	"P": 960.0	"F": 1}
{"v": 1	"t": 2483951	"P": 953.75	"F": 1}
{"v": 1	"t": 2483971	"P": 946.0	"F": 1}
{"v": 1	"t": 2483992	"P": 947.25	"F": 1}
{"v": 1	"t": 2484012	"P": 960.75	"F": 1}
{"v": 1	"t": 2484032	"P": 952.25	"F": 1}
{"v": 1	"t": 2484053	"P": 945.5	"F": 1}
{"v": 1	"t": 2484073	"P": 949.25	"F": 1}
{"v": 1	"t": 2484093	"P": 960.75	"F": 1}
{"v": 1	"t": 2484114	"P": 951.5	"F": 1}
{"v": 1	"t": 2484134	"P": 943.75	"F": 1}
{"v": 1	"t": 2484154	"P": 949.5	"F": 1}
{"v": 1	"t": 2484175	"P": 960.5	"F": 1}
{"v": 1	"t": 2484195	"P": 951.0	"F": 1}
{"v": 1	"t": 2484215	"P": 944.75	"F": 1}
{"v": 1	"t": 2484236	"P": 956.5	"F": 1}
{"v": 1	"t": 2484256	"P": 957.0	"F": 1}
{"v": 1	"t": 2484276	"P": 947.5	"F": 1}
{"v": 1	"t": 2484297	"P": 945.5	"F": 1}
{"v": 1	"t": 2484317	"P": 959.25	"F": 1}
{"v": 1	"t": 2484337	"P": 953.25	"F": 1}
{"v": 1	"t": 2484358	"P": 944.75	"F": 1}
{"v": 1	"t": 2484378	"P": 949.75	"F": 1}
{"v": 1	"t": 2484398	"P": 962.0	"F": 1}
{"v": 1	"t": 2484419	"P": 953.0	"F": 1}
{"v": 1	"t": 2484439	"P": 944.5	"F": 1}
{"v": 1	"t": 2484459	"P": 950.25	"F": 1}
{"v": 1	"t": 2484480	"P": 960.25	"F": 1}
{"v": 1	"t": 2484500	"P": 952.25	"F": 1}
{"v": 1	"t": 2484520	"P": 945.0	"F": 1}
{"v": 1	"t": 2484541	"P": 954.75	"F": 1}
{"v": 1	"t": 2484561	"P": 957.0	"F": 1}
{"v": 1	"t": 2484581	"P": 950.5	"F": 1}
{"v": 1	"t": 2484602	"P": 945.25	"F": 1}
{"v": 1	"t": 2484622	"P": 959.5	"F": 1}
{"v": 1	"t": 2484642	"P": 957.25	"F": 1	"C": 46.675	"D": 3272	"sn": 54091930088003	"file": "/data/device_log/data0000.out"}
{"v": 1	"t": 2484663	"P": 947.0	"F": 1}
{"v": 1	"t": 2484683	"P": 952.75	"F": 1}
{"v": 1	"t": 2484704	"P": 956.5	"F": 1}
{"v": 1	"t": 2484724	"P": 946.75	"F": 1}
{"v": 1	"t": 2484744	"P": 946.25	"F": 1}
{"v": 1	"t": 2484764	"P": 960.5	"F": 1}
{"v": 1	"t": 2484785	"P": 953.25	"F": 1}
{"v": 1	"t": 2484805	"P": 949.75	"F": 1}
{"v": 1	"t": 2484826	"P": 950.75	"F": 1}
{"v": 1	"t": 2484846	"P": 960.75	"F": 1}
{"v": 1	"t": 2484866	"P": 951.0	"F": 1}
{"v": 1	"t": 2484887	"P": 947.5	"F": 1}
{"v": 1	"t": 2484907	"P": 961.25	"F": 1}
{"v": 1	"t": 2484927	"P": 956.25	"F": 1}
{"v": 1	"t": 2484948	"P": 949.25	"F": 1}
{"v": 1	"t": 2484968	"P": 952.75	"F": 1}
{"v": 1	"t": 2484988	"P": 962.5	"F": 1}
{"v": 1	"t": 2485009	"P": 954.0	"F": 1}
{"v": 1	"t": 2485029	"P": 949.0	"F": 1}
{"v": 1	"t": 2485049	"P": 958.0	"F": 1}
{"v": 1	"t": 2485070	"P": 960.0	"F": 1}
{"v": 1	"t": 2485090	"P": 949.25	"F": 1}
{"v": 1	"t": 2485110	"P": 947.5	"F": 1}
{"v": 1	"t": 2485131	"P": 961.25	"F": 1}
{"v": 1	"t": 2485151	"P": 956.25	"F": 1}
{"v": 1	"t": 2485171	"P": 949.0	"F": 1}
{"v": 1	"t": 2485192	"P": 945.5	"F": 1}
{"v": 1	"t": 2485212	"P": 959.0	"F": 1}
{"v": 1	"t": 2485232	"P": 954.75	"F": 1}
{"v": 1	"t": 2485253	"P": 948.0	"F": 1}
{"v": 1	"t": 2485273	"P": 946.75	"F": 1}
{"v": 1	"t": 2485293	"P": 960.0	"F": 1}
{"v": 1	"t": 2485314	"P": 954.75	"F": 1}
{"v": 1	"t": 2485334	"P": 945.5	"F": 1}
{"v": 1	"t": 2485354	"P": 949.25	"F": 1}
{"v": 1	"t": 2485375	"P": 960.25	"F": 1}
{"v": 1	"t": 2485395	"P": 951.0	"F": 1}
{"v": 1	"t": 2485415	"P": 945.5	"F": 1}
{"v": 1	"t": 2485436	"P": 951.0	"F": 1}
{"v": 1	"t": 2485456	"P": 959.0	"F": 1}
{"v": 1	"t": 2485476	"P": 949.5	"F": 1}
{"v": 1	"t": 2485497	"P": 944.5	"F": 1}
{"v": 1	"t": 2485517	"P": 957.75	"F": 1}
{"v": 1	"t": 2485537	"P": 955.75	"F": 1}
{"v": 1	"t": 2485558	"P": 949.75	"F": 1}
{"v": 1	"t": 2485578	"P": 945.5	"F": 1}
{"v": 1	"t": 2485598	"P": 958.5	"F": 1}
{"v": 1	"t": 2485619	"P": 958.0	"F": 1}
{"v": 1	"t": 2485639	"P": 946.25	"F": 1}
{"v": 1	"t": 2485659	"P": 948.75	"F": 1	"C": 46.605	"D": 3272	"sn": 54091930088003	"file": "/data/device_log/data0000.out"	"CO2": 4623.6005859375	"Tp": 26.7998046875	"H": 22.266334533691406}
{"v": 1	"t": 2485680	"P": 946.5	"F": 1}
{"v": 1	"t": 2485701	"P": 959.75	"F": 1}
{"v": 1	"t": 2485721	"P": 946.75	"F": 1}
{"v": 1	"t": 2485742	"P": 947.75	"F": 1}
{"v": 1	"t": 2485762	"P": 960.25	"F": 1}
{"v": 1	"t": 2485782	"P": 952.5	"F": 1}
{"v": 1	"t": 2485803	"P": 944.25	"F": 1}
{"v": 1	"t": 2485823	"P": 956.25	"F": 1}
{"v": 1	"t": 2485844	"P": 955.25	"F": 1}
{"v": 1	"t": 2485864	"P": 945.0	"F": 1}
{"v": 1	"t": 2485884	"P": 948.75	"F": 1}
{"v": 1	"t": 2485905	"P": 959.75	"F": 1}
{"v": 1	"t": 2485925	"P": 946.75	"F": 1}
{"v": 1	"t": 2485946	"P": 950.75	"F": 1}
{"v": 1	"t": 2485966	"P": 959.5	"F": 1}
{"v": 1	"t": 2485986	"P": 949.5	"F": 1}
{"v": 1	"t": 2486007	"P": 948.0	"F": 1}
{"v": 1	"t": 2486027	"P": 959.0	"F": 1}
{"v": 1	"t": 2486047	"P": 954.25	"F": 1}
{"v": 1	"t": 2486068	"P": 946.75	"F": 1}
{"v": 1	"t": 2486088	"P": 950.5	"F": 1}
{"v": 1	"t": 2486108	"P": 961.75	"F": 1}
{"v": 1	"t": 2486129	"P": 951.0	"F": 1}
{"v": 1	"t": 2486149	"P": 944.75	"F": 1}
{"v": 1	"t": 2486169	"P": 955.0	"F": 1}
{"v": 1	"t": 2486190	"P": 959.0	"F": 1}
{"v": 1	"t": 2486210	"P": 947.75	"F": 1}
{"v": 1	"t": 2486230	"P": 946.25	"F": 1}
{"v": 1	"t": 2486251	"P": 962.75	"F": 1}
{"v": 1	"t": 2486271	"P": 953.75	"F": 1}
{"v": 1	"t": 2486291	"P": 945.5	"F": 1}
{"v": 1	"t": 2486312	"P": 950.5	"F": 1}
{"v": 1	"t": 2486332	"P": 960.5	"F": 1}
{"v": 1	"t": 2486352	"P": 951.5	"F": 1}
{"v": 1	"t": 2486373	"P": 943.75	"F": 1}
{"v": 1	"t": 2486393	"P": 952.5	"F": 1}
{"v": 1	"t": 2486413	"P": 958.75	"F": 1}
{"v": 1	"t": 2486434	"P": 951.5	"F": 1}
{"v": 1	"t": 2486454	"P": 945.5	"F": 1}
{"v": 1	"t": 2486474	"P": 954.5	"F": 1}
{"v": 1	"t": 2486495	"P": 956.75	"F": 1}
{"v": 1	"t": 2486515	"P": 949.75	"F": 1}
{"v": 1	"t": 2486535	"P": 945.5	"F": 1}
{"v": 1	"t": 2486556	"P": 957.75	"F": 1}
{"v": 1	"t": 2486576	"P": 957.75	"F": 1}
{"v": 1	"t": 2486596	"P": 947.75	"F": 1}
{"v": 1	"t": 2486617	"P": 947.5	"F": 1}
{"v": 1	"t": 2486637	"P": 959.0	"F": 1}
{"v": 1	"t": 2486657	"P": 953.75	"F": 1}
{"v": 1	"t": 2486678	"P": 946.5	"F": 1	"C": 46.645	"D": 3272	"sn": 54091930088003	"file": "/data/device_log/data0000.out"}
{"v": 1	"t": 2486698	"P": 953.25	"F": 1}
{"v": 1	"t": 2486718	"P": 958.25	"F": 1}
{"v": 1	"t": 2486739	"P": 949.25	"F": 1}
{"v": 1	"t": 2486759	"P": 953.0	"F": 1}
{"v": 1	"t": 2486780	"P": 962.75	"F": 1}
{"v": 1	"t": 2486800	"P": 955.25	"F": 1}
{"v": 1	"t": 2486820	"P": 948.75	"F": 1}
{"v": 1	"t": 2486841	"P": 953.25	"F": 1}
{"v": 1	"t": 2486861	"P": 958.5	"F": 1}
{"v": 1	"t": 2486881	"P": 950.5	"F": 1}
{"v": 1	"t": 2486902	"P": 947.0	"F": 1}
{"v": 1	"t": 2486922	"P": 961.25	"F": 1}
{"v": 1	"t": 2486942	"P": 958.5	"F": 1}
{"v": 1	"t": 2486963	"P": 948.75	"F": 1}
{"v": 1	"t": 2486983	"P": 950.0	"F": 1}
{"v": 1	"t": 2487003	"P": 963.0	"F": 1}
{"v": 1	"t": 2487024	"P": 954.75	"F": 1}
{"v": 1	"t": 2487044	"P": 946.75	"F": 1}
{"v": 1	"t": 2487064	"P": 951.0	"F": 1}
{"v": 1	"t": 2487085	"P": 961.25	"F": 1}
{"v": 1	"t": 2487105	"P": 955.5	"F": 1}
{"v": 1	"t": 2487125	"P": 946.0	"F": 1}
{"v": 1	"t": 2487146	"P": 950.5	"F": 1}
{"v": 1	"t": 2487166	"P": 959.25	"F": 1}
{"v": 1	"t": 2487186	"P": 950.5	"F": 1}
{"v": 1	"t": 2487206	"P": 943.75	"F": 1}
{"v": 1	"t": 2487227	"P": 951.75	"F": 1}
{"v": 1	"t": 2487247	"P": 959.0	"F": 1}
{"v": 1	"t": 2487267	"P": 949.75	"F": 1}
{"v": 1	"t": 2487288	"P": 944.0	"F": 1}
{"v": 1	"t": 2487308	"P": 952.75	"F": 1}
{"v": 1	"t": 2487328	"P": 957.75	"F": 1}
{"v": 1	"t": 2487349	"P": 950.75	"F": 1}
{"v": 1	"t": 2487369	"P": 943.25	"F": 1}
{"v": 1	"t": 2487389	"P": 954.75	"F": 1}
{"v": 1	"t": 2487410	"P": 956.0	"F": 1}
{"v": 1	"t": 2487430	"P": 947.5	"F": 1}
{"v": 1	"t": 2487450	"P": 946.0	"F": 1}
{"v": 1	"t": 2487471	"P": 959.0	"F": 1}
{"v": 1	"t": 2487491	"P": 954.0	"F": 1}
{"v": 1	"t": 2487511	"P": 944.25	"F": 1}
{"v": 1	"t": 2487532	"P": 951.25	"F": 1}
{"v": 1	"t": 2487552	"P": 958.75	"F": 1}
{"v": 1	"t": 2487572	"P": 949.25	"F": 1}
{"v": 1	"t": 2487593	"P": 944.25	"F": 1}
{"v": 1	"t": 2487613	"P": 956.25	"F": 1}
{"v": 1	"t": 2487633	"P": 958.0	"F": 1}
{"v": 1	"t": 2487654	"P": 949.25	"F": 1}
{"v": 1	"t": 2487674	"P": 944.75	"F": 1}
{"v": 1	"t": 2487694	"P": 957.75	"F": 1	"C": 46.635	"D": 3272	"sn": 54091930088003	"file": "/data/device_log/data0000.out"	"CO2": 4620.3359375	"Tp": 26.826507568359375	"H": 22.26621437072754}
{"v": 1	"t": 2487716	"P": 955.5	"F": 1}
{"v": 1	"t": 2487736	"P": 956.5	"F": 1}
{"v": 1	"t": 2487756	"P": 945.5	"F": 1}
{"v": 1	"t": 2487777	"P": 952.0	"F": 1}
{"v": 1	"t": 2487797	"P": 959.75	"F": 1}
{"v": 1	"t": 2487817	"P": 951.5	"F": 1}
{"v": 1	"t": 2487838	"P": 944.0	"F": 1}
{"v": 1	"t": 2487858	"P": 953.5	"F": 1}
{"v": 1	"t": 2487878	"P": 959.75	"F": 1}
{"v": 1	"t": 2487899	"P": 950.75	"F": 1}
{"v": 1	"t": 2487919	"P": 944.0	"F": 1}
{"v": 1	"t": 2487939	"P": 953.5	"F": 1}
{"v": 1	"t": 2487960	"P": 958.25	"F": 1}
{"v": 1	"t": 2487980	"P": 949.75	"F": 1}
{"v": 1	"t": 2488000	"P": 945.0	"F": 1}
{"v": 1	"t": 2488021	"P": 957.0	"F": 1}
{"v": 1	"t": 2488041	"P": 948.75	"F": 1}
{"v": 1	"t": 2488062	"P": 945.0	"F": 1}
{"v": 1	"t": 2488082	"P": 960.75	"F": 1}
{"v": 1	"t": 2488102	"P": 955.25	"F": 1}
{"v": 1	"t": 2488123	"P": 946.25	"F": 1}
{"v": 1	"t": 2488143	"P": 944.75	"F": 1}
{"v": 1	"t": 2488163	"P": 961.5	"F": 1}
{"v": 1	"t": 2488184	"P": 950.75	"F": 1}
{"v": 1	"t": 2488204	"P": 943.75	"F": 1}
{"v": 1	"t": 2488224	"P": 952.75	"F": 1}
{"v": 1	"t": 2488245	"P": 957.5	"F": 1}
{"v": 1	"t": 2488265	"P": 948.25	"F": 1}
{"v": 1	"t": 2488285	"P": 944.5	"F": 1}
{"v": 1	"t": 2488306	"P": 957.75	"F": 1}
{"v": 1	"t": 2488326	"P": 955.75	"F": 1}
{"v": 1	"t": 2488346	"P": 949.0	"F": 1}
{"v": 1	"t": 2488367	"P": 945.0	"F": 1}
{"v": 1	"t": 2488387	"P": 959.25	"F": 1}
{"v": 1	"t": 2488407	"P": 953.25	"F": 1}
{"v": 1	"t": 2488428	"P": 946.75	"F": 1}
{"v": 1	"t": 2488448	"P": 948.0	"F": 1}
{"v": 1	"t": 2488468	"P": 960.25	"F": 1}
{"v": 1	"t": 2488489	"P": 951.0	"F": 1}
{"v": 1	"t": 2488509	"P": 944.5	"F": 1}
{"v": 1	"t": 2488529	"P": 957.5	"F": 1}
{"v": 1	"t": 2488550	"P": 955.0	"F": 1}
{"v": 1	"t": 2488570	"P": 946.5	"F": 1}
{"v": 1	"t": 2488591	"P": 959.25	"F": 1}
{"v": 1	"t": 2488611	"P": 952.25	"F": 1}
{"v": 1	"t": 2488631	"P": 944.5	"F": 1}
{"v": 1	"t": 2488652	"P": 954.25	"F": 1}
{"v": 1	"t": 2488672	"P": 959.25	"F": 1}
{"v": 1	"t": 2488692	"P": 952.25	"F": 1}
{"v": 1	"t": 2488713	"P": 946.25	"F": 1	"C": 46.66	"D": 3272	"sn": 54091930088003	"file": "/data/device_log/data0000.out"}
{"v": 1	"t": 2488733	"P": 958.5	"F": 1}
{"v": 1	"t": 2488754	"P": 956.25	"F": 1}
{"v": 1	"t": 2488774	"P": 949.75	"F": 1}
{"v": 1	"t": 2488794	"P": 956.75	"F": 1}
{"v": 1	"t": 2488815	"P": 961.25	"F": 1}
{"v": 1	"t": 2488835	"P": 953.0	"F": 1}
{"v": 1	"t": 2488855	"P": 946.5	"F": 1}
{"v": 1	"t": 2488876	"P": 958.25	"F": 1}
{"v": 1	"t": 2488896	"P": 955.5	"F": 1}
{"v": 1	"t": 2488916	"P": 949.25	"F": 1}
{"v": 1	"t": 2488937	"P": 955.0	"F": 1}
{"v": 1	"t": 2488957	"P": 958.25	"F": 1}
{"v": 1	"t": 2488977	"P": 952.75	"F": 1}
{"v": 1	"t": 2488998	"P": 948.0	"F": 1}
{"v": 1	"t": 2489018	"P": 960.75	"F": 1}
{"v": 1	"t": 2489038	"P": 957.5	"F": 1}
{"v": 1	"t": 2489059	"P": 949.25	"F": 1}
{"v": 1	"t": 2489079	"P": 943.75	"F": 1}
{"v": 1	"t": 2489100	"P": 958.75	"F": 1}
{"v": 1	"t": 2489120	"P": 952.25	"F": 1}
{"v": 1	"t": 2489140	"P": 948.25	"F": 1}
{"v": 1	"t": 2489161	"P": 959.5	"F": 1}
{"v": 1	"t": 2489181	"P": 951.5	"F": 1}
{"v": 1	"t": 2489202	"P": 944.0	"F": 1}
{"v": 1	"t": 2489222	"P": 953.75	"F": 1}
{"v": 1	"t": 2489242	"P": 959.0	"F": 1}
{"v": 1	"t": 2489262	"P": 950.25	"F": 1}
{"v": 1	"t": 2489283	"P": 942.75	"F": 1}
{"v": 1	"t": 2489303	"P": 956.25	"F": 1}
{"v": 1	"t": 2489323	"P": 958.0	"F": 1}
{"v": 1	"t": 2489344	"P": 950.0	"F": 1}
{"v": 1	"t": 2489364	"P": 945.0	"F": 1}
{"v": 1	"t": 2489384	"P": 956.0	"F": 1}
{"v": 1	"t": 2489405	"P": 956.75	"F": 1}
{"v": 1	"t": 2489425	"P": 947.0	"F": 1}
{"v": 1	"t": 2489445	"P": 944.75	"F": 1}
{"v": 1	"t": 2489466	"P": 959.0	"F": 1}
{"v": 1	"t": 2489486	"P": 956.0	"F": 1}
{"v": 1	"t": 2489506	"P": 945.5	"F": 1}
{"v": 1	"t": 2489527	"P": 950.25	"F": 1}
{"v": 1	"t": 2489547	"P": 960.75	"F": 1}
{"v": 1	"t": 2489567	"P": 951.25	"F": 1}
{"v": 1	"t": 2489588	"P": 945.5	"F": 1}
{"v": 1	"t": 2489608	"P": 952.0	"F": 1}
{"v": 1	"t": 2489628	"P": 959.25	"F": 1}
{"v": 1	"t": 2489649	"P": 948.25	"F": 1}
{"v": 1	"t": 2489669	"P": 947.25	"F": 1}
{"v": 1	"t": 2489690	"P": 957.0	"F": 1}
{"v": 1	"t": 2489710	"P": 945.75	"F": 1}
{"v": 1	"t": 2489731	"P": 955.0	"F": 1	"C": 46.635	"D": 3272	"sn": 54091930088003	"file": "/data/device_log/data0000.out"	"CO2": 4620.61962890625	"Tp": 26.7998046875	"H": 22.266155242919922}
{"v": 1	"t": 2489753	"P": 951.5	"F": 1}
{"v": 1	"t": 2489773	"P": 951.75	"F": 1}
{"v": 1	"t": 2489794	"P": 953.5	"F": 1}
{"v": 1	"t": 2489814	"P": 945.0	"F": 1}
{"v": 1	"t": 2489834	"P": 958.5	"F": 1}
{"v": 1	"t": 2489855	"P": 949.0	"F": 1}
{"v": 1	"t": 2489875	"P": 944.5	"F": 1}
{"v": 1	"t": 2489896	"P": 954.25	"F": 1}
{"v": 1	"t": 2489916	"P": 955.25	"F": 1}
{"v": 1	"t": 2489936	"P": 949.25	"F": 1}
{"v": 1	"t": 2489957	"P": 946.0	"F": 1}
{"v": 1	"t": 2489977	"P": 962.5	"F": 1}
{"v": 1	"t": 2489997	"P": 952.5	"F": 1}
{"v": 1	"t": 2490018	"P": 945.75	"F": 1}
{"v": 1	"t": 2490038	"P": 947.0	"F": 1}
{"v": 1	"t": 2490058	"P": 960.0	"F": 1}
{"v": 1	"t": 2490079	"P": 953.75	"F": 1}
{"v": 1	"t": 2490099	"P": 945.5	"F": 1}
{"v": 1	"t": 2490119	"P": 951.75	"F": 1}
{"v": 1	"t": 2490140	"P": 960.25	"F": 1}
{"v": 1	"t": 2490160	"P": 949.5	"F": 1}
{"v": 1	"t": 2490180	"P": 943.75	"F": 1}
{"v": 1	"t": 2490201	"P": 957.5	"F": 1}
{"v": 1	"t": 2490221	"P": 958.0	"F": 1}
{"v": 1	"t": 2490241	"P": 949.75	"F": 1}
{"v": 1	"t": 2490262	"P": 945.5	"F": 1}
{"v": 1	"t": 2490282	"P": 959.75	"F": 1}
{"v": 1	"t": 2490302	"P": 953.5	"F": 1}
{"v": 1	"t": 2490323	"P": 946.0	"F": 1}
{"v": 1	"t": 2490343	"P": 946.5	"F": 1}
{"v": 1	"t": 2490363	"P": 957.75	"F": 1}
{"v": 1	"t": 2490384	"P": 948.5	"F": 1}
{"v": 1	"t": 2490404	"P": 949.75	"F": 1}
{"v": 1	"t": 2490425	"P": 959.25	"F": 1}
{"v": 1	"t": 2490445	"P": 950.5	"F": 1}
{"v": 1	"t": 2490465	"P": 944.25	"F": 1}
{"v": 1	"t": 2490486	"P": 956.0	"F": 1}
{"v": 1	"t": 2490506	"P": 956.5	"F": 1}
{"v": 1	"t": 2490526	"P": 947.0	"F": 1}
{"v": 1	"t": 2490547	"P": 945.25	"F": 1}
{"v": 1	"t": 2490567	"P": 959.25	"F": 1}
{"v": 1	"t": 2490587	"P": 955.5	"F": 1}
{"v": 1	"t": 2490608	"P": 946.0	"F": 1}
{"v": 1	"t": 2490628	"P": 948.5	"F": 1}
{"v": 1	"t": 2490648	"P": 963.0	"F": 1}
{"v": 1	"t": 2490669	"P": 955.0	"F": 1}
{"v": 1	"t": 2490689	"P": 947.75	"F": 1}
{"v": 1	"t": 2490709	"P": 955.5	"F": 1}
{"v": 1	"t": 2490730	"P": 963.0	"F": 1}
{"v": 1	"t": 2490750	"P": 950.25	"F": 1	"C": 46.625	"D": 3272	"sn": 54091930088003	"file": "/data/device_log/data0000.out"}
{"v": 1	"t": 2490770	"P": 948.75	"F": 1}
{"v": 1	"t": 2490791	"P": 961.25	"F": 1}
{"v": 1	"t": 2490811	"P": 955.25	"F": 1}
{"v": 1	"t": 2490831	"P": 944.75	"F": 1}
{"v": 1	"t": 2490852	"P": 952.75	"F": 1}
{"v": 1	"t": 2490872	"P": 963.0	"F": 1}
{"v": 1	"t": 2490892	"P": 951.25	"F": 1}
{"v": 1	"t": 2490913	"P": 952.25	"F": 1}
{"v": 1	"t": 2490933	"P": 962.75	"F": 1}
{"v": 1	"t": 2490954	"P": 950.5	"F": 1}
{"v": 1	"t": 2490974	"P": 954.0	"F": 1}
{"v": 1	"t": 2490995	"P": 959.0	"F": 1}
{"v": 1	"t": 2491015	"P": 949.5	"F": 1}
{"v": 1	"t": 2491035	"P": 944.0	"F": 1}
{"v": 1	"t": 2491056	"P": 957.75	"F": 1}
{"v": 1	"t": 2491076	"P": 957.75	"F": 1}
{"v": 1	"t": 2491096	"P": 947.0	"F": 1}
{"v": 1	"t": 2491117	"P": 946.75	"F": 1}
{"v": 1	"t": 2491137	"P": 959.75	"F": 1}
{"v": 1	"t": 2491157	"P": 953.5	"F": 1}
{"v": 1	"t": 2491178	"P": 944.5	"F": 1}
{"v": 1	"t": 2491198	"P": 949.5	"F": 1}
{"v": 1	"t": 2491218	"P": 960.5	"F": 1}
{"v": 1	"t": 2491239	"P": 953.75	"F": 1}
{"v": 1	"t": 2491259	"P": 944.75	"F": 1}
{"v": 1	"t": 2491279	"P": 953.25	"F": 1}
{"v": 1	"t": 2491300	"P": 958.5	"F": 1}
{"v": 1	"t": 2491320	"P": 950.75	"F": 1}
{"v": 1	"t": 2491340	"P": 944.5	"F": 1}
{"v": 1	"t": 2491361	"P": 958.0	"F": 1}
{"v": 1	"t": 2491381	"P": 956.75	"F": 1}
{"v": 1	"t": 2491401	"P": 948.0	"F": 1}
{"v": 1	"t": 2491422	"P": 945.5	"F": 1}
{"v": 1	"t": 2491442	"P": 958.75	"F": 1}
{"v": 1	"t": 2491462	"P": 954.5	"F": 1}
{"v": 1	"t": 2491483	"P": 945.0	"F": 1}
{"v": 1	"t": 2491503	"P": 956.0	"F": 1}
{"v": 1	"t": 2491524	"P": 955.0	"F": 1}
{"v": 1	"t": 2491544	"P": 946.25	"F": 1}
{"v": 1	"t": 2491564	"P": 950.5	"F": 1}
{"v": 1	"t": 2491585	"P": 960.5	"F": 1}
{"v": 1	"t": 2491605	"P": 950.75	"F": 1}
{"v": 1	"t": 2491625	"P": 943.75	"F": 1}
{"v": 1	"t": 2491646	"P": 954.75	"F": 1}
{"v": 1	"t": 2491666	"P": 957.5	"F": 1}
{"v": 1	"t": 2491686	"P": 947.25	"F": 1}
{"v": 1	"t": 2491707	"P": 946.5	"F": 1}
{"v": 1	"t": 2491727	"P": 958.75	"F": 1}
{"v": 1	"t": 2491747	"P": 955.0	"F": 1}
{"v": 1	"t": 2491768	"P": 945.75	"F": 1	"C": 46.625	"D": 3272	"sn": 54091930088003	"file": "/data/device_log/data0000.out"	"CO2": 4616.248046875	"Tp": 26.813156127929688	"H": 22.26626968383789}
{"v": 1	"t": 2491789	"P": 948.25	"F": 1}
{"v": 1	"t": 2491809	"P": 949.5	"F": 1}
{"v": 1	"t": 2491830	"P": 958.0	"F": 1}
{"v": 1	"t": 2491850	"P": 950.5	"F": 1}
{"v": 1	"t": 2491870	"P": 943.25	"F": 1}
{"v": 1	"t": 2491891	"P": 956.0	"F": 1}
{"v": 1	"t": 2491911	"P": 955.25	"F": 1}
{"v": 1	"t": 2491931	"P": 947.5	"F": 1}
{"v": 1	"t": 2491952	"P": 945.5	"F": 1}
{"v": 1	"t": 2491972	"P": 959.5	"F": 1}
{"v": 1	"t": 2491992	"P": 954.0	"F": 1}
{"v": 1	"t": 2492013	"P": 945.25	"F": 1}
{"v": 1	"t": 2492033	"P": 958.0	"F": 1}
{"v": 1	"t": 2492054	"P": 952.25	"F": 1}
{"v": 1	"t": 2492074	"P": 943.5	"F": 1}
{"v": 1	"t": 2492094	"P": 957.5	"F": 1}
{"v": 1	"t": 2492115	"P": 956.75	"F": 1}
{"v": 1	"t": 2492135	"P": 946.0	"F": 1}
{"v": 1	"t": 2492155	"P": 949.0	"F": 1}
{"v": 1	"t": 2492176	"P": 961.25	"F": 1}
{"v": 1	"t": 2492196	"P": 954.0	"F": 1}
{"v": 1	"t": 2492216	"P": 944.5	"F": 1}
{"v": 1	"t": 2492237	"P": 951.0	"F": 1}
{"v": 1	"t": 2492257	"P": 962.5	"F": 1}
{"v": 1	"t": 2492277	"P": 954.0	"F": 1}
{"v": 1	"t": 2492298	"P": 944.0	"F": 1}
{"v": 1	"t": 2492318	"P": 952.5	"F": 1}
{"v": 1	"t": 2492338	"P": 960.5	"F": 1}
{"v": 1	"t": 2492359	"P": 950.75	"F": 1}
{"v": 1	"t": 2492379	"P": 944.0	"F": 1}
{"v": 1	"t": 2492399	"P": 956.5	"F": 1}
{"v": 1	"t": 2492420	"P": 956.75	"F": 1}
{"v": 1	"t": 2492440	"P": 949.5	"F": 1}
{"v": 1	"t": 2492460	"P": 945.25	"F": 1}
{"v": 1	"t": 2492481	"P": 959.25	"F": 1}
{"v": 1	"t": 2492501	"P": 955.75	"F": 1}
{"v": 1	"t": 2492521	"P": 946.25	"F": 1}
{"v": 1	"t": 2492542	"P": 949.75	"F": 1}
{"v": 1	"t": 2492562	"P": 960.25	"F": 1}
{"v": 1	"t": 2492583	"P": 951.0	"F": 1}
{"v": 1	"t": 2492603	"P": 952.0	"F": 1}
{"v": 1	"t": 2492624	"P": 958.5	"F": 1}
{"v": 1	"t": 2492644	"P": 951.25	"F": 1}
{"v": 1	"t": 2492664	"P": 949.25	"F": 1}
{"v": 1	"t": 2492685	"P": 961.75	"F": 1}
{"v": 1	"t": 2492705	"P": 954.25	"F": 1}
{"v": 1	"t": 2492725	"P": 948.75	"F": 1}
{"v": 1	"t": 2492746	"P": 956.25	"F": 1}
{"v": 1	"t": 2492766	"P": 960.75	"F": 1}
{"v": 1	"t": 2492786	"P": 952.0	"F": 1	"C": 46.635	"D": 3272	"sn": 54091930088003	"file": "/data/device_log/data0000.out"}
{"v": 1	"t": 2492807	"P": 948.0	"F": 1}
{"v": 1	"t": 2492827	"P": 963.75	"F": 1}
{"v": 1	"t": 2492847	"P": 953.5	"F": 1}
{"v": 1	"t": 2492868	"P": 946.75	"F": 1}
{"v": 1	"t": 2492888	"P": 957.75	"F": 1}
{"v": 1	"t": 2492908	"P": 961.0	"F": 1}
{"v": 1	"t": 2492929	"P": 951.0	"F": 1}
{"v": 1	"t": 2492949	"P": 945.0	"F": 1}
{"v": 1	"t": 2492969	"P": 956.25	"F": 1}
{"v": 1	"t": 2492990	"P": 955.75	"F": 1}
{"v": 1	"t": 2493010	"P": 948.25	"F": 1}
{"v": 1	"t": 2493030	"P": 946.5	"F": 1}
{"v": 1	"t": 2493051	"P": 962.0	"F": 1}
{"v": 1	"t": 2493071	"P": 955.75	"F": 1}
{"v": 1	"t": 2493091	"P": 944.75	"F": 1}
{"v": 1	"t": 2493112	"P": 949.0	"F": 1}
{"v": 1	"t": 2493132	"P": 959.5	"F": 1}
{"v": 1	"t": 2493153	"P": 948.5	"F": 1}
{"v": 1	"t": 2493173	"P": 950.0	"F": 1}
{"v": 1	"t": 2493194	"P": 956.25	"F": 1}
{"v": 1	"t": 2493214	"P": 947.75	"F": 1}
{"v": 1	"t": 2493235	"P": 958.25	"F": 1}
{"v": 1	"t": 2493255	"P": 949.5	"F": 1}
{"v": 1	"t": 2493276	"P": 952.5	"F": 1}
{"v": 1	"t": 2493296	"P": 956.5	"F": 1}
{"v": 1	"t": 2493316	"P": 947.25	"F": 1}
{"v": 1	"t": 2493337	"P": 954.0	"F": 1}
{"v": 1	"t": 2493357	"P": 956.5	"F": 1}
{"v": 1	"t": 2493378	"P": 945.5	"F": 1}
{"v": 1	"t": 2493398	"P": 946.5	"F": 1}
{"v": 1	"t": 2493418	"P": 959.75	"F": 1}
{"v": 1	"t": 2493439	"P": 952.0	"F": 1}
{"v": 1	"t": 2493459	"P": 945.75	"F": 1}
{"v": 1	"t": 2493479	"P": 950.75	"F": 1}
{"v": 1	"t": 2493500	"P": 959.75	"F": 1}
{"v": 1	"t": 2493520	"P": 950.0	"F": 1}
{"v": 1	"t": 2493540	"P": 945.25	"F": 1}
{"v": 1	"t": 2493561	"P": 957.5	"F": 1}
{"v": 1	"t": 2493581	"P": 955.75	"F": 1}
{"v": 1	"t": 2493601	"P": 948.5	"F": 1}
{"v": 1	"t": 2493622	"P": 945.5	"F": 1}
{"v": 1	"t": 2493642	"P": 959.25	"F": 1}
{"v": 1	"t": 2493662	"P": 954.75	"F": 1}
{"v": 1	"t": 2493683	"P": 944.75	"F": 1}
{"v": 1	"t": 2493703	"P": 948.0	"F": 1}
{"v": 1	"t": 2493723	"P": 960.0	"F": 1}
{"v": 1	"t": 2493744	"P": 950.5	"F": 1}
{"v": 1	"t": 2493764	"P": 945.25	"F": 1}
{"v": 1	"t": 2493784	"P": 952.5	"F": 1}
{"v": 1	"t": 2493805	"P": 959.25	"F": 1	"C": 46.65	"D": 3272	"sn": 54091930088003	"file": "/data/device_log/data0000.out"	"CO2": 4613.71142578125	"Tp": 26.813156127929688	"H": 22.26626968383789}
{"v": 1	"t": 2493826	"P": 959.25	"F": 1}
{"v": 1	"t": 2493846	"P": 948.5	"F": 1}
{"v": 1	"t": 2493867	"P": 947.75	"F": 1}
{"v": 1	"t": 2493887	"P": 959.0	"F": 1}
{"v": 1	"t": 2493908	"P": 947.5	"F": 1}
{"v": 1	"t": 2493928	"P": 950.5	"F": 1}
{"v": 1	"t": 2493948	"P": 960.5	"F": 1}
{"v": 1	"t": 2493969	"P": 951.25	"F": 1}
{"v": 1	"t": 2493989	"P": 943.75	"F": 1}
{"v": 1	"t": 2494009	"P": 956.25	"F": 1}
{"v": 1	"t": 2494030	"P": 956.0	"F": 1}
{"v": 1	"t": 2494050	"P": 947.5	"F": 1}
{"v": 1	"t": 2494070	"P": 946.0	"F": 1}
{"v": 1	"t": 2494091	"P": 960.25	"F": 1}
{"v": 1	"t": 2494111	"P": 954.75	"F": 1}
{"v": 1	"t": 2494131	"P": 947.0	"F": 1}
{"v": 1	"t": 2494152	"P": 946.75	"F": 1}
{"v": 1	"t": 2494172	"P": 959.5	"F": 1}
{"v": 1	"t": 2494192	"P": 952.5	"F": 1}
{"v": 1	"t": 2494213	"P": 946.0	"F": 1}
{"v": 1	"t": 2494233	"P": 949.5	"F": 1}
{"v": 1	"t": 2494253	"P": 960.5	"F": 1}
{"v": 1	"t": 2494274	"P": 951.75	"F": 1}
{"v": 1	"t": 2494294	"P": 945.25	"F": 1}
{"v": 1	"t": 2494314	"P": 952.5	"F": 1}
{"v": 1	"t": 2494335	"P": 959.75	"F": 1}
{"v": 1	"t": 2494355	"P": 950.0	"F": 1}
{"v": 1	"t": 2494375	"P": 945.0	"F": 1}
{"v": 1	"t": 2494396	"P": 957.25	"F": 1}
{"v": 1	"t": 2494416	"P": 955.5	"F": 1}
{"v": 1	"t": 2494437	"P": 945.5	"F": 1}
{"v": 1	"t": 2494457	"P": 957.5	"F": 1}
{"v": 1	"t": 2494477	"P": 953.25	"F": 1}
{"v": 1	"t": 2494498	"P": 946.0	"F": 1}
{"v": 1	"t": 2494518	"P": 953.25	"F": 1}
{"v": 1	"t": 2494538	"P": 960.5	"F": 1}
{"v": 1	"t": 2494559	"P": 950.75	"F": 1}
{"v": 1	"t": 2494579	"P": 947.0	"F": 1}
{"v": 1	"t": 2494599	"P": 959.0	"F": 1}
{"v": 1	"t": 2494620	"P": 959.0	"F": 1}
{"v": 1	"t": 2494640	"P": 951.25	"F": 1}
{"v": 1	"t": 2494660	"P": 948.75	"F": 1}
{"v": 1	"t": 2494681	"P": 962.75	"F": 1}
{"v": 1	"t": 2494701	"P": 956.0	"F": 1}
{"v": 1	"t": 2494721	"P": 950.75	"F": 1}
{"v": 1	"t": 2494742	"P": 949.5	"F": 1}
{"v": 1	"t": 2494762	"P": 961.25	"F": 1}
{"v": 1	"t": 2494782	"P": 957.0	"F": 1}
{"v": 1	"t": 2494803	"P": 948.25	"F": 1}
{"v": 1	"t": 2494823	"P": 952.75	"F": 1	"C": 46.645	"D": 3272	"sn": 54091930088003	"file": "/data/device_log/data0000.out"}
{"v": 1	"t": 2494843	"P": 960.75	"F": 1}
{"v": 1	"t": 2494864	"P": 951.25	"F": 1}
{"v": 1	"t": 2494884	"P": 949.75	"F": 1}
{"v": 1	"t": 2494905	"P": 961.0	"F": 1}
{"v": 1	"t": 2494925	"P": 952.5	"F": 1}
{"v": 1	"t": 2494945	"P": 944.25	"F": 1}
{"v": 1	"t": 2494966	"P": 955.5	"F": 1}
{"v": 1	"t": 2494986	"P": 954.5	"F": 1}
{"v": 1	"t": 2495007	"P": 947.25	"F": 1}
{"v": 1	"t": 2495027	"P": 958.75	"F": 1}
{"v": 1	"t": 2495047	"P": 955.0	"F": 1}
{"v": 1	"t": 2495068	"P": 945.25	"F": 1}
{"v": 1	"t": 2495088	"P": 949.25	"F": 1}
{"v": 1	"t": 2495108	"P": 959.5	"F": 1}
{"v": 1	"t": 2495129	"P": 950.25	"F": 1}
{"v": 1	"t": 2495149	"P": 943.25	"F": 1}
{"v": 1	"t": 2495169	"P": 952.5	"F": 1}
{"v": 1	"t": 2495190	"P": 958.25	"F": 1}
{"v": 1	"t": 2495210	"P": 949.25	"F": 1}
{"v": 1	"t": 2495230	"P": 947.0	"F": 1}
{"v": 1	"t": 2495251	"P": 959.5	"F": 1}
{"v": 1	"t": 2495271	"P": 954.75	"F": 1}
{"v": 1	"t": 2495291	"P": 947.5	"F": 1}
{"v": 1	"t": 2495312	"P": 948.25	"F": 1}
{"v": 1	"t": 2495332	"P": 960.25	"F": 1}
{"v": 1	"t": 2495352	"P": 954.5	"F": 1}
{"v": 1	"t": 2495373	"P": 945.25	"F": 1}
{"v": 1	"t": 2495393	"P": 952.0	"F": 1}
{"v": 1	"t": 2495413	"P": 958.75	"F": 1}
{"v": 1	"t": 2495434	"P": 949.5	"F": 1}
{"v": 1	"t": 2495454	"P": 946.25	"F": 1}
{"v": 1	"t": 2495474	"P": 954.75	"F": 1}
{"v": 1	"t": 2495495	"P": 956.75	"F": 1}
{"v": 1	"t": 2495515	"P": 948.75	"F": 1}
{"v": 1	"t": 2495535	"P": 948.5	"F": 1}
{"v": 1	"t": 2495556	"P": 956.0	"F": 1}
{"v": 1	"t": 2495576	"P": 946.75	"F": 1}
{"v": 1	"t": 2495597	"P": 953.25	"F": 1}
{"v": 1	"t": 2495617	"P": 959.0	"F": 1}
{"v": 1	"t": 2495637	"P": 950.75	"F": 1}
{"v": 1	"t": 2495658	"P": 944.25	"F": 1}
{"v": 1	"t": 2495678	"P": 956.0	"F": 1}
{"v": 1	"t": 2495698	"P": 957.25	"F": 1}
{"v": 1	"t": 2495719	"P": 949.25	"F": 1}
{"v": 1	"t": 2495739	"P": 945.25	"F": 1}
{"v": 1	"t": 2495759	"P": 958.75	"F": 1}
{"v": 1	"t": 2495780	"P": 954.75	"F": 1}
{"v": 1	"t": 2495800	"P": 947.0	"F": 1}
{"v": 1	"t": 2495820	"P": 944.5	"F": 1}
{"v": 1	"t": 2495841	"P": 960.0	"F": 1	"C": 46.65	"D": 3272	"sn": 54091930088003	"file": "/data/device_log/data0000.out"	"CO2": 4609.2236328125	"Tp": 26.786453247070312	"H": 22.266155242919922}
{"v": 1	"t": 2495862	"P": 957.5	"F": 1}
{"v": 1	"t": 2495882	"P": 952.25	"F": 1}
{"v": 1	"t": 2495903	"P": 944.0	"F": 1}
{"v": 1	"t": 2495923	"P": 957.25	"F": 1}
{"v": 1	"t": 2495943	"P": 957.25	"F": 1}
{"v": 1	"t": 2495964	"P": 949.25	"F": 1}
{"v": 1	"t": 2495984	"P": 944.5	"F": 1}
{"v": 1	"t": 2496004	"P": 959.0	"F": 1}
{"v": 1	"t": 2496025	"P": 955.75	"F": 1}
{"v": 1	"t": 2496045	"P": 945.5	"F": 1}
{"v": 1	"t": 2496065	"P": 945.25	"F": 1}
{"v": 1	"t": 2496086	"P": 959.0	"F": 1}
{"v": 1	"t": 2496106	"P": 950.75	"F": 1}
{"v": 1	"t": 2496127	"P": 950.5	"F": 1}
{"v": 1	"t": 2496147	"P": 958.0	"F": 1}
{"v": 1	"t": 2496167	"P": 948.25	"F": 1}
{"v": 1	"t": 2496188	"P": 944.75	"F": 1}
{"v": 1	"t": 2496208	"P": 956.5	"F": 1}
{"v": 1	"t": 2496228	"P": 957.5	"F": 1}
{"v": 1	"t": 2496249	"P": 950.75	"F": 1}
{"v": 1	"t": 2496269	"P": 944.75	"F": 1}
{"v": 1	"t": 2496289	"P": 958.0	"F": 1}
{"v": 1	"t": 2496310	"P": 956.0	"F": 1}
{"v": 1	"t": 2496330	"P": 946.5	"F": 1}
{"v": 1	"t": 2496350	"P": 947.5	"F": 1}
{"v": 1	"t": 2496371	"P": 959.75	"F": 1}
{"v": 1	"t": 2496391	"P": 952.0	"F": 1}
{"v": 1	"t": 2496411	"P": 945.75	"F": 1}
{"v": 1	"t": 2496432	"P": 950.25	"F": 1}
{"v": 1	"t": 2496452	"P": 962.75	"F": 1}
{"v": 1	"t": 2496472	"P": 952.25	"F": 1}
{"v": 1	"t": 2496493	"P": 947.0	"F": 1}
{"v": 1	"t": 2496513	"P": 958.25	"F": 1}
{"v": 1	"t": 2496533	"P": 961.25	"F": 1}
{"v": 1	"t": 2496554	"P": 951.0	"F": 1}
{"v": 1	"t": 2496574	"P": 950.25	"F": 1}
{"v": 1	"t": 2496594	"P": 961.0	"F": 1}
{"v": 1	"t": 2496615	"P": 956.25	"F": 1}
{"v": 1	"t": 2496635	"P": 948.5	"F": 1}
{"v": 1	"t": 2496656	"P": 957.75	"F": 1}
{"v": 1	"t": 2496676	"P": 954.5	"F": 1}
{"v": 1	"t": 2496697	"P": 950.0	"F": 1}
{"v": 1	"t": 2496717	"P": 956.5	"F": 1}
{"v": 1	"t": 2496738	"P": 946.75	"F": 1}
{"v": 1	"t": 2496758	"P": 959.25	"F": 1}
{"v": 1	"t": 2496779	"P": 952.5	"F": 1}
{"v": 1	"t": 2496799	"P": 952.0	"F": 1}
{"v": 1	"t": 2496820	"P": 959.5	"F": 1}
{"v": 1	"t": 2496840	"P": 947.75	"F": 1}
{"v": 1	"t": 2496860	"P": 946.5	"F": 1	"C": 46.665	"D": 3272	"sn": 54091930088003	"file": "/data/device_log/data0000.out"}
{"v": 1	"t": 2496881	"P": 958.25	"F": 1}
{"v": 1	"t": 2496901	"P": 948.75	"F": 1}
{"v": 1	"t": 2496922	"P": 946.0	"F": 1}
{"v": 1	"t": 2496942	"P": 960.25	"F": 1}
{"v": 1	"t": 2496962	"P": 954.25	"F": 1}
{"v": 1	"t": 2496983	"P": 944.75	"F": 1}
{"v": 1	"t": 2497003	"P": 950.75	"F": 1}
{"v": 1	"t": 2497023	"P": 959.0	"F": 1}
{"v": 1	"t": 2497044	"P": 950.5	"F": 1}
{"v": 1	"t": 2497064	"P": 944.75	"F": 1}
{"v": 1	"t": 2497084	"P": 953.75	"F": 1}
{"v": 1	"t": 2497105	"P": 957.25	"F": 1}
{"v": 1	"t": 2497125	"P": 948.5	"F": 1}
{"v": 1	"t": 2497145	"P": 946.0	"F": 1}
{"v": 1	"t": 2497166	"P": 961.0	"F": 1}
{"v": 1	"t": 2497186	"P": 954.0	"F": 1}
{"v": 1	"t": 2497206	"P": 944.0	"F": 1}
{"v": 1	"t": 2497227	"P": 947.75	"F": 1}
{"v": 1	"t": 2497247	"P": 961.25	"F": 1}
{"v": 1	"t": 2497267	"P": 955.0	"F": 1}
{"v": 1	"t": 2497288	"P": 944.5	"F": 1}
{"v": 1	"t": 2497308	"P": 949.5	"F": 1}
{"v": 1	"t": 2497328	"P": 961.5	"F": 1}
{"v": 1	"t": 2497349	"P": 950.25	"F": 1}
{"v": 1	"t": 2497369	"P": 948.25	"F": 1}
{"v": 1	"t": 2497390	"P": 958.75	"F": 1}
{"v": 1	"t": 2497410	"P": 949.75	"F": 1}
{"v": 1	"t": 2497430	"P": 947.0	"F": 1}
{"v": 1	"t": 2497451	"P": 961.0	"F": 1}
{"v": 1	"t": 2497471	"P": 952.75	"F": 1}
{"v": 1	"t": 2497491	"P": 946.0	"F": 1}
{"v": 1	"t": 2497512	"P": 949.5	"F": 1}
{"v": 1	"t": 2497532	"P": 961.0	"F": 1}
{"v": 1	"t": 2497552	"P": 950.75	"F": 1}
{"v": 1	"t": 2497573	"P": 945.75	"F": 1}
{"v": 1	"t": 2497593	"P": 953.75	"F": 1}
{"v": 1	"t": 2497613	"P": 960.25	"F": 1}
{"v": 1	"t": 2497634	"P": 950.25	"F": 1}
{"v": 1	"t": 2497654	"P": 942.25	"F": 1}
{"v": 1	"t": 2497674	"P": 955.75	"F": 1}
{"v": 1	"t": 2497695	"P": 957.5	"F": 1}
{"v": 1	"t": 2497715	"P": 946.0	"F": 1}
{"v": 1	"t": 2497735	"P": 947.5	"F": 1}
{"v": 1	"t": 2497756	"P": 959.25	"F": 1}
{"v": 1	"t": 2497776	"P": 955.5	"F": 1}
{"v": 1	"t": 2497796	"P": 946.25	"F": 1}
{"v": 1	"t": 2497817	"P": 951.75	"F": 1}
{"v": 1	"t": 2497837	"P": 961.0	"F": 1}
{"v": 1	"t": 2497857	"P": 950.0	"F": 1}
{"v": 1	"t": 2497878	"P": 944.5	"F": 1	"C": 46.675	"D": 3272	"sn": 54091930088003	"file": "/data/device_log/data0000.out"	"CO2": 4606.181640625	"Tp": 26.826507568359375	"H": 22.181129455566406}
{"v": 1	"t": 2497900	"P": 958.75	"F": 1}
{"v": 1	"t": 2497920	"P": 947.5	"F": 1}
{"v": 1	"t": 2497941	"P": 953.0	"F": 1}
{"v": 1	"t": 2497961	"P": 957.75	"F": 1}
{"v": 1	"t": 2497981	"P": 950.25	"F": 1}
{"v": 1	"t": 2498002	"P": 943.5	"F": 1}
{"v": 1	"t": 2498022	"P": 959.5	"F": 1}
{"v": 1	"t": 2498042	"P": 959.5	"F": 1}
{"v": 1	"t": 2498063	"P": 948.0	"F": 1}
{"v": 1	"t": 2498083	"P": 946.75	"F": 1}
{"v": 1	"t": 2498103	"P": 939.25	"F": 1}
{"v": 1	"t": 2498124	"P": 955.0	"F": 1}
{"v": 1	"t": 2498144	"P": 945.5	"F": 1}
{"v": 1	"t": 2498164	"P": 948.5	"F": 1}
{"v": 1	"t": 2498185	"P": 960.75	"F": 1}
{"v": 1	"t": 2498205	"P": 951.0	"F": 1}
{"v": 1	"t": 2498225	"P": 944.75	"F": 1}
{"v": 1	"t": 2498246	"P": 951.25	"F": 1}
{"v": 1	"t": 2498266	"P": 959.0	"F": 1}
{"v": 1	"t": 2498286	"P": 950.0	"F": 1}
{"v": 1	"t": 2498307	"P": 945.0	"F": 1}
{"v": 1	"t": 2498327	"P": 957.0	"F": 1}
{"v": 1	"t": 2498347	"P": 955.75	"F": 1}
{"v": 1	"t": 2498368	"P": 946.75	"F": 1}
{"v": 1	"t": 2498388	"P": 949.0	"F": 1}
{"v": 1	"t": 2498408	"P": 961.75	"F": 1}
{"v": 1	"t": 2498429	"P": 953.0	"F": 1}
{"v": 1	"t": 2498449	"P": 948.0	"F": 1}
{"v": 1	"t": 2498470	"P": 958.25	"F": 1}
{"v": 1	"t": 2498490	"P": 952.5	"F": 1}
{"v": 1	"t": 2498510	"P": 948.0	"F": 1}
{"v": 1	"t": 2498531	"P": 961.75	"F": 1}
{"v": 1	"t": 2498551	"P": 955.5	"F": 1}
{"v": 1	"t": 2498571	"P": 950.5	"F": 1}
{"v": 1	"t": 2498592	"P": 949.5	"F": 1}
{"v": 1	"t": 2498612	"P": 962.75	"F": 1}
{"v": 1	"t": 2498632	"P": 954.5	"F": 1}
{"v": 1	"t": 2498653	"P": 946.5	"F": 1}
{"v": 1	"t": 2498673	"P": 953.0	"F": 1}
{"v": 1	"t": 2498693	"P": 962.0	"F": 1}
{"v": 1	"t": 2498714	"P": 954.5	"F": 1}
{"v": 1	"t": 2498734	"P": 947.75	"F": 1}
{"v": 1	"t": 2498754	"P": 952.75	"F": 1}
{"v": 1	"t": 2498775	"P": 962.25	"F": 1}
{"v": 1	"t": 2498795	"P": 950.25	"F": 1}
{"v": 1	"t": 2498815	"P": 946.25	"F": 1}
{"v": 1	"t": 2498836	"P": 957.0	"F": 1}
{"v": 1	"t": 2498856	"P": 957.25	"F": 1}
{"v": 1	"t": 2498876	"P": 948.0	"F": 1}
{"v": 1	"t": 2498897	"P": 947.0	"F": 1	"C": 46.645	"D": 3272	"sn": 54091930088003	"file": "/data/device_log/data0000.out"}
{"v": 1	"t": 2498917	"P": 959.0	"F": 1}
{"v": 1	"t": 2498938	"P": 949.75	"F": 1}
{"v": 1	"t": 2498958	"P": 948.0	"F": 1}
{"v": 1	"t": 2498978	"P": 958.75	"F": 1}
{"v": 1	"t": 2498999	"P": 954.5	"F": 1}
{"v": 1	"t": 2499019	"P": 944.5	"F": 1}
{"v": 1	"t": 2499039	"P": 957.25	"F": 1}
{"v": 1	"t": 2499060	"P": 951.75	"F": 1}
{"v": 1	"t": 2499080	"P": 946.0	"F": 1}
{"v": 1	"t": 2499101	"P": 957.75	"F": 1}
{"v": 1	"t": 2499121	"P": 953.5	"F": 1}
{"v": 1	"t": 2499141	"P": 945.0	"F": 1}
{"v": 1	"t": 2499162	"P": 948.75	"F": 1}
{"v": 1	"t": 2499182	"P": 960.0	"F": 1}
{"v": 1	"t": 2499202	"P": 952.5	"F": 1}
{"v": 1	"t": 2499223	"P": 946.0	"F": 1}
{"v": 1	"t": 2499243	"P": 949.75	"F": 1}
{"v": 1	"t": 2499263	"P": 961.25	"F": 1}
{"v": 1	"t": 2499284	"P": 952.75	"F": 1}
{"v": 1	"t": 2499304	"P": 943.0	"F": 1}
{"v": 1	"t": 2499324	"P": 953.0	"F": 1}
{"v": 1	"t": 2499345	"P": 959.25	"F": 1}
{"v": 1	"t": 2499365	"P": 949.5	"F": 1}
{"v": 1	"t": 2499385	"P": 943.5	"F": 1}
{"v": 1	"t": 2499406	"P": 957.25	"F": 1}
{"v": 1	"t": 2499426	"P": 956.75	"F": 1}
{"v": 1	"t": 2499446	"P": 947.0	"F": 1}
{"v": 1	"t": 2499467	"P": 946.25	"F": 1}
{"v": 1	"t": 2499487	"P": 960.25	"F": 1}
{"v": 1	"t": 2499507	"P": 953.75	"F": 1}
{"v": 1	"t": 2499528	"P": 946.25	"F": 1}
{"v": 1	"t": 2499548	"P": 949.25	"F": 1}
{"v": 1	"t": 2499568	"P": 959.0	"F": 1}
{"v": 1	"t": 2499589	"P": 950.25	"F": 1}
{"v": 1	"t": 2499609	"P": 949.5	"F": 1}
{"v": 1	"t": 2499630	"P": 960.0	"F": 1}
{"v": 1	"t": 2499650	"P": 948.25	"F": 1}
{"v": 1	"t": 2499670	"P": 947.0	"F": 1}
{"v": 1	"t": 2499691	"P": 959.75	"F": 1}
{"v": 1	"t": 2499711	"P": 954.75	"F": 1}
{"v": 1	"t": 2499731	"P": 946.0	"F": 1}
{"v": 1	"t": 2499752	"P": 948.5	"F": 1}
{"v": 1	"t": 2499772	"P": 959.5	"F": 1}
{"v": 1	"t": 2499792	"P": 953.5	"F": 1}
{"v": 1	"t": 2499813	"P": 944.5	"F": 1}
{"v": 1	"t": 2499833	"P": 951.75	"F": 1}
{"v": 1	"t": 2499853	"P": 960.75	"F": 1}
{"v": 1	"t": 2499874	"P": 950.0	"F": 1}
{"v": 1	"t": 2499894	"P": 945.0	"F": 1}
{"v": 1	"t": 2499914	"P": 952.0	"F": 1	"C": 46.67	"D": 3272	"sn": 54091930088003	"file": "/data/device_log/data0000.out"	"CO2": 4604.27197265625	"Tp": 26.826507568359375	"H": 22.26621437072754}
{"v": 1	"t": 2499942	"P": 948.75	"F": 1}
{"v": 1	"t": 2499962	"P": 960.75	"F": 1}
{"v": 1	"t": 2499983	"P": 943.5	"F": 1}
{"v": 1	"t": 2500003	"P": 953.5	"F": 1}
{"v": 1	"t": 2500023	"P": 956.0	"F": 1}
{"v": 1	"t": 2500044	"P": 948.5	"F": 1}
{"v": 1	"t": 2500064	"P": 944.5	"F": 1}
{"v": 1	"t": 2500084	"P": 958.25	"F": 1}
{"v": 1	"t": 2500105	"P": 954.5	"F": 1}
{"v": 1	"t": 2500125	"P": 946.25	"F": 1}
{"v": 1	"t": 2500146	"P": 956.5	"F": 1}
{"v": 1	"t": 2500166	"P": 954.25	"F": 1}
{"v": 1	"t": 2500187	"P": 945.75	"F": 1}
{"v": 1	"t": 2500207	"P": 957.5	"F": 1}
{"v": 1	"t": 2500228	"P": 947.75	"F": 1}
{"v": 1	"t": 2500248	"P": 951.5	"F": 1}
{"v": 1	"t": 2500269	"P": 955.0	"F": 1}
{"v": 1	"t": 2500289	"P": 947.0	"F": 1}
{"v": 1	"t": 2500309	"P": 957.25	"F": 1}
{"v": 1	"t": 2500330	"P": 952.75	"F": 1}
{"v": 1	"t": 2500350	"P": 945.75	"F": 1}
{"v": 1	"t": 2500371	"P": 961.0	"F": 1}
{"v": 1	"t": 2500391	"P": 956.75	"F": 1}
{"v": 1	"t": 2500411	"P": 948.5	"F": 1}
{"v": 1	"t": 2500432	"P": 953.25	"F": 1}
{"v": 1	"t": 2500452	"P": 963.25	"F": 1}
{"v": 1	"t": 2500472	"P": 955.25	"F": 1}
{"v": 1	"t": 2500493	"P": 948.25	"F": 1}
{"v": 1	"t": 2500513	"P": 957.0	"F": 1}
{"v": 1	"t": 2500533	"P": 960.25	"F": 1}
{"v": 1	"t": 2500554	"P": 952.25	"F": 1}
{"v": 1	"t": 2500574	"P": 946.75	"F": 1}
{"v": 1	"t": 2500594	"P": 959.0	"F": 1}
{"v": 1	"t": 2500615	"P": 960.5	"F": 1}
{"v": 1	"t": 2500635	"P": 950.0	"F": 1}
{"v": 1	"t": 2500655	"P": 948.0	"F": 1}
{"v": 1	"t": 2500676	"P": 961.0	"F": 1}
{"v": 1	"t": 2500696	"P": 957.0	"F": 1}
{"v": 1	"t": 2500716	"P": 948.5	"F": 1}
{"v": 1	"t": 2500737	"P": 947.25	"F": 1}
{"v": 1	"t": 2500757	"P": 959.5	"F": 1}
{"v": 1	"t": 2500777	"P": 952.25	"F": 1}
{"v": 1	"t": 2500798	"P": 944.25	"F": 1}
{"v": 1	"t": 2500818	"P": 952.5	"F": 1}
{"v": 1	"t": 2500838	"P": 959.75	"F": 1}
{"v": 1	"t": 2500859	"P": 949.75	"F": 1}
{"v": 1	"t": 2500879	"P": 949.75	"F": 1}
{"v": 1	"t": 2500900	"P": 955.5	"F": 1}
{"v": 1	"t": 2500920	"P": 946.25	"F": 1}
{"v": 1	"t": 2500941	"P": 951.5	"F": 1	"C": 46.675	"D": 3272	"sn": 54091930088003	"file": "/data/device_log/data0000.out"}
{"v": 1	"t": 2500961	"P": 957.0	"F": 1}
{"v": 1	"t": 2500981	"P": 949.0	"F": 1}
{"v": 1	"t": 2501002	"P": 947.25	"F": 1}
{"v": 1	"t": 2501022	"P": 961.25	"F": 1}
{"v": 1	"t": 2501042	"P": 953.25	"F": 1}
{"v": 1	"t": 2501063	"P": 945.75	"F": 1}
{"v": 1	"t": 2501083	"P": 951.25	"F": 1}
{"v": 1	"t": 2501103	"P": 958.75	"F": 1}
{"v": 1	"t": 2501124	"P": 952.25	"F": 1}
{"v": 1	"t": 2501144	"P": 943.75	"F": 1}
{"v": 1	"t": 2501164	"P": 954.25	"F": 1}
{"v": 1	"t": 2501185	"P": 957.25	"F": 1}
{"v": 1	"t": 2501205	"P": 947.25	"F": 1}
{"v": 1	"t": 2501225	"P": 945.0	"F": 1}
{"v": 1	"t": 2501246	"P": 958.5	"F": 1}
{"v": 1	"t": 2501266	"P": 954.75	"F": 1}
{"v": 1	"t": 2501286	"P": 946.5	"F": 1}
{"v": 1	"t": 2501307	"P": 947.75	"F": 1}
{"v": 1	"t": 2501327	"P": 960.75	"F": 1}
{"v": 1	"t": 2501347	"P": 953.75	"F": 1}
{"v": 1	"t": 2501368	"P": 944.5	"F": 1}
{"v": 1	"t": 2501388	"P": 953.25	"F": 1}
{"v": 1	"t": 2501409	"P": 957.25	"F": 1}
{"v": 1	"t": 2501429	"P": 943.5	"F": 1}
{"v": 1	"t": 2501450	"P": 958.0	"F": 1}
{"v": 1	"t": 2501470	"P": 953.25	"F": 1}
{"v": 1	"t": 2501490	"P": 944.5	"F": 1}
{"v": 1	"t": 2501511	"P": 928.5	"F": 1}
{"v": 1	"t": 2501531	"P": 957.75	"F": 1}
{"v": 1	"t": 2501551	"P": 950.25	"F": 1}
{"v": 1	"t": 2501572	"P": 944.25	"F": 1}
{"v": 1	"t": 2501592	"P": 957.75	"F": 1}
{"v": 1	"t": 2501612	"P": 957.25	"F": 1}
{"v": 1	"t": 2501633	"P": 947.25	"F": 1}
{"v": 1	"t": 2501653	"P": 944.5	"F": 1}
{"v": 1	"t": 2501673	"P": 958.75	"F": 1}
{"v": 1	"t": 2501694	"P": 956.25	"F": 1}
{"v": 1	"t": 2501714	"P": 947.0	"F": 1}
{"v": 1	"t": 2501734	"P": 945.0	"F": 1}
{"v": 1	"t": 2501755	"P": 961.0	"F": 1}
{"v": 1	"t": 2501775	"P": 953.0	"F": 1}
{"v": 1	"t": 2501795	"P": 945.5	"F": 1}
{"v": 1	"t": 2501816	"P": 952.25	"F": 1}
{"v": 1	"t": 2501836	"P": 959.5	"F": 1}
{"v": 1	"t": 2501856	"P": 952.0	"F": 1}
{"v": 1	"t": 2501877	"P": 945.75	"F": 1}
{"v": 1	"t": 2501897	"P": 953.5	"F": 1}
{"v": 1	"t": 2501917	"P": 959.25	"F": 1}
{"v": 1	"t": 2501937	"P": 949.75	"F": 1}
{"v": 1	"t": 2501958	"P": 956.25	"F": 1	"C": 46.645	"D": 3272	"sn": 54091930088003	"file": "/data/device_log/data0000.out"	"CO2": 4599.33056640625	"Tp": 26.813156127929688	"H": 22.26621437072754}
{"v": 1	"t": 2501979	"P": 948.0	"F": 1}
{"v": 1	"t": 2502000	"P": 958.25	"F": 1}
{"v": 1	"t": 2502020	"P": 949.0	"F": 1}
{"v": 1	"t": 2502040	"P": 946.75	"F": 1}
{"v": 1	"t": 2502061	"P": 960.0	"F": 1}
{"v": 1	"t": 2502081	"P": 953.0	"F": 1}
{"v": 1	"t": 2502102	"P": 944.75	"F": 1}
{"v": 1	"t": 2502122	"P": 957.75	"F": 1}
{"v": 1	"t": 2502142	"P": 956.75	"F": 1}
{"v": 1	"t": 2502163	"P": 945.75	"F": 1}
{"v": 1	"t": 2502183	"P": 952.0	"F": 1}
{"v": 1	"t": 2502203	"P": 958.5	"F": 1}
{"v": 1	"t": 2502224	"P": 949.0	"F": 1}
{"v": 1	"t": 2502244	"P": 947.75	"F": 1}
{"v": 1	"t": 2502265	"P": 960.0	"F": 1}
{"v": 1	"t": 2502285	"P": 952.75	"F": 1}
{"v": 1	"t": 2502305	"P": 946.25	"F": 1}
{"v": 1	"t": 2502326	"P": 958.25	"F": 1}
{"v": 1	"t": 2502346	"P": 956.75	"F": 1}
{"v": 1	"t": 2502366	"P": 948.75	"F": 1}
{"v": 1	"t": 2502387	"P": 952.25	"F": 1}
{"v": 1	"t": 2502407	"P": 959.5	"F": 1}
{"v": 1	"t": 2502428	"P": 951.25	"F": 1}
{"v": 1	"t": 2502448	"P": 948.0	"F": 1}
{"v": 1	"t": 2502468	"P": 961.5	"F": 1}
{"v": 1	"t": 2502489	"P": 954.5	"F": 1}
{"v": 1	"t": 2502509	"P": 948.25	"F": 1}
{"v": 1	"t": 2502529	"P": 958.25	"F": 1}
{"v": 1	"t": 2502550	"P": 956.25	"F": 1}
{"v": 1	"t": 2502570	"P": 949.0	"F": 1}
{"v": 1	"t": 2502591	"P": 960.25	"F": 1}
{"v": 1	"t": 2502611	"P": 959.5	"F": 1}
{"v": 1	"t": 2502631	"P": 947.25	"F": 1}
{"v": 1	"t": 2502652	"P": 955.0	"F": 1}
{"v": 1	"t": 2502672	"P": 958.75	"F": 1}
{"v": 1	"t": 2502693	"P": 946.75	"F": 1}
{"v": 1	"t": 2502713	"P": 951.5	"F": 1}
{"v": 1	"t": 2502733	"P": 958.75	"F": 1}
{"v": 1	"t": 2502754	"P": 950.0	"F": 1}
{"v": 1	"t": 2502774	"P": 946.75	"F": 1}
{"v": 1	"t": 2502795	"P": 959.5	"F": 1}
{"v": 1	"t": 2502815	"P": 952.0	"F": 1}
{"v": 1	"t": 2502835	"P": 944.75	"F": 1}
{"v": 1	"t": 2502856	"P": 956.25	"F": 1}
{"v": 1	"t": 2502876	"P": 956.75	"F": 1}
{"v": 1	"t": 2502896	"P": 945.5	"F": 1}
{"v": 1	"t": 2502917	"P": 950.5	"F": 1}
{"v": 1	"t": 2502937	"P": 959.0	"F": 1}
{"v": 1	"t": 2502958	"P": 948.0	"F": 1}
{"v": 1	"t": 2502978	"P": 944.5	"F": 1	"C": 46.64	"D": 3272	"sn": 54091930088003	"file": "/data/device_log/data0000.out"	"CO2": 4592.71630859375	"Tp": 26.7998046875	"H": 22.266387939453125}
{"v": 1	"t": 2502999	"P": 946.75	"F": 1}
{"v": 1	"t": 2503020	"P": 960.75	"F": 1}
{"v": 1	"t": 2503040	"P": 952.75	"F": 1}
{"v": 1	"t": 2503060	"P": 945.0	"F": 1}
{"v": 1	"t": 2503081	"P": 957.5	"F": 1}
{"v": 1	"t": 2503101	"P": 954.0	"F": 1}
{"v": 1	"t": 2503121	"P": 946.25	"F": 1}
{"v": 1	"t": 2503142	"P": 952.25	"F": 1}
{"v": 1	"t": 2503162	"P": 958.5	"F": 1}
{"v": 1	"t": 2503183	"P": 948.0	"F": 1}
{"v": 1	"t": 2503203	"P": 948.5	"F": 1}
{"v": 1	"t": 2503223	"P": 960.5	"F": 1}
{"v": 1	"t": 2503244	"P": 951.25	"F": 1}
{"v": 1	"t": 2503264	"P": 946.0	"F": 1}
{"v": 1	"t": 2503285	"P": 959.5	"F": 1}
{"v": 1	"t": 2503305	"P": 950.25	"F": 1}
{"v": 1	"t": 2503325	"P": 946.5	"F": 1}
{"v": 1	"t": 2503346	"P": 960.5	"F": 1}
{"v": 1	"t": 2503366	"P": 950.0	"F": 1}
{"v": 1	"t": 2503387	"P": 943.75	"F": 1}
{"v": 1	"t": 2503407	"P": 958.25	"F": 1}
{"v": 1	"t": 2503427	"P": 955.25	"F": 1}
{"v": 1	"t": 2503448	"P": 944.0	"F": 1}
{"v": 1	"t": 2503468	"P": 951.25	"F": 1}
{"v": 1	"t": 2503488	"P": 959.0	"F": 1}
{"v": 1	"t": 2503509	"P": 947.25	"F": 1}
{"v": 1	"t": 2503529	"P": 944.75	"F": 1}
{"v": 1	"t": 2503550	"P": 959.0	"F": 1}
{"v": 1	"t": 2503570	"P": 952.0	"F": 1}
{"v": 1	"t": 2503590	"P": 945.25	"F": 1}
{"v": 1	"t": 2503611	"P": 956.25	"F": 1}
{"v": 1	"t": 2503631	"P": 955.75	"F": 1}
{"v": 1	"t": 2503651	"P": 947.25	"F": 1}
{"v": 1	"t": 2503672	"P": 949.0	"F": 1}
{"v": 1	"t": 2503692	"P": 959.25	"F": 1}
{"v": 1	"t": 2503713	"P": 950.0	"F": 1}
{"v": 1	"t": 2503733	"P": 945.75	"F": 1}
{"v": 1	"t": 2503753	"P": 958.5	"F": 1}
{"v": 1	"t": 2503774	"P": 950.75	"F": 1}
{"v": 1	"t": 2503794	"P": 945.75	"F": 1}
{"v": 1	"t": 2503814	"P": 957.25	"F": 1}
{"v": 1	"t": 2503835	"P": 957.5	"F": 1}
{"v": 1	"t": 2503855	"P": 945.25	"F": 1}
{"v": 1	"t": 2503876	"P": 951.75	"F": 1}
{"v": 1	"t": 2503896	"P": 959.0	"F": 1}
{"v": 1	"t": 2503916	"P": 946.5	"F": 1}
{"v": 1	"t": 2503937	"P": 949.5	"F": 1}
{"v": 1	"t": 2503957	"P": 957.0	"F": 1}
{"v": 1	"t": 2503978	"P": 948.75	"F": 1}
{"v": 1	"t": 2503998	"P": 948.5	"F": 1	"C": 46.655	"D": 3272	"sn": 54091930088003	"file": "/data/device_log/data0000.out"}
{"v": 1	"t": 2504019	"P": 958.0	"F": 1}
{"v": 1	"t": 2504039	"P": 945.5	"F": 1}
{"v": 1	"t": 2504059	"P": 955.75	"F": 1}
{"v": 1	"t": 2504080	"P": 955.5	"F": 1}
{"v": 1	"t": 2504100	"P": 945.5	"F": 1}
{"v": 1	"t": 2504121	"P": 957.5	"F": 1}
{"v": 1	"t": 2504141	"P": 952.5	"F": 1}
{"v": 1	"t": 2504162	"P": 944.5	"F": 1}
{"v": 1	"t": 2504182	"P": 956.5	"F": 1}
{"v": 1	"t": 2504202	"P": 955.5	"F": 1}
{"v": 1	"t": 2504223	"P": 947.0	"F": 1}
{"v": 1	"t": 2504243	"P": 957.75	"F": 1}
{"v": 1	"t": 2504264	"P": 957.25	"F": 1}
{"v": 1	"t": 2504284	"P": 949.5	"F": 1}
{"v": 1	"t": 2504304	"P": 954.5	"F": 1}
{"v": 1	"t": 2504325	"P": 960.25	"F": 1}
{"v": 1	"t": 2504345	"P": 951.0	"F": 1}
{"v": 1	"t": 2504365	"P": 948.0	"F": 1}
{"v": 1	"t": 2504386	"P": 963.0	"F": 1}
{"v": 1	"t": 2504406	"P": 952.25	"F": 1}
{"v": 1	"t": 2504427	"P": 949.25	"F": 1}
{"v": 1	"t": 2504447	"P": 959.0	"F": 1}
{"v": 1	"t": 2504467	"P": 959.0	"F": 1}
{"v": 1	"t": 2504488	"P": 948.75	"F": 1}
{"v": 1	"t": 2504508	"P": 952.0	"F": 1}
{"v": 1	"t": 2504528	"P": 959.25	"F": 1}
{"v": 1	"t": 2504549	"P": 953.75	"F": 1}
{"v": 1	"t": 2504569	"P": 948.0	"F": 1}
{"v": 1	"t": 2504590	"P": 961.25	"F": 1}
{"v": 1	"t": 2504610	"P": 956.75	"F": 1}
{"v": 1	"t": 2504630	"P": 944.25	"F": 1}
{"v": 1	"t": 2504651	"P": 953.75	"F": 1}
{"v": 1	"t": 2504671	"P": 956.75	"F": 1}
{"v": 1	"t": 2504691	"P": 945.75	"F": 1}
{"v": 1	"t": 2504712	"P": 948.0	"F": 1}
{"v": 1	"t": 2504732	"P": 959.0	"F": 1}
{"v": 1	"t": 2504752	"P": 950.5	"F": 1}
{"v": 1	"t": 2504773	"P": 945.75	"F": 1}
{"v": 1	"t": 2504793	"P": 958.0	"F": 1}
{"v": 1	"t": 2504814	"P": 954.75	"F": 1}
{"v": 1	"t": 2504834	"P": 945.25	"F": 1}
{"v": 1	"t": 2504854	"P": 955.75	"F": 1}
{"v": 1	"t": 2504875	"P": 954.0	"F": 1}
{"v": 1	"t": 2504895	"P": 947.25	"F": 1}
{"v": 1	"t": 2504916	"P": 954.5	"F": 1}
{"v": 1	"t": 2504936	"P": 956.25	"F": 1}
{"v": 1	"t": 2504956	"P": 944.0	"F": 1}
{"v": 1	"t": 2504977	"P": 951.75	"F": 1}
{"v": 1	"t": 2504997	"P": 957.5	"F": 1}
{"v": 1	"t": 2505018	"P": 949.25	"F": 1	"C": 46.66	"D": 3272	"sn": 54091930088003	"file": "/data/device_log/data0000.out"	"CO2": 4584.12158203125	"Tp": 26.826507568359375	"H": 22.26651954650879}
{"v": 1	"t": 2505039	"P": 950.25	"F": 1}
{"v": 1	"t": 2505059	"P": 946.5	"F": 1}
{"v": 1	"t": 2505080	"P": 959.0	"F": 1}
{"v": 1	"t": 2505100	"P": 950.25	"F": 1}
{"v": 1	"t": 2505120	"P": 945.5	"F": 1}
{"v": 1	"t": 2505141	"P": 958.75	"F": 1}
{"v": 1	"t": 2505161	"P": 954.0	"F": 1}
{"v": 1	"t": 2505182	"P": 945.0	"F": 1}
{"v": 1	"t": 2505202	"P": 956.5	"F": 1}
{"v": 1	"t": 2505222	"P": 955.25	"F": 1}
{"v": 1	"t": 2505243	"P": 945.5	"F": 1}
{"v": 1	"t": 2505263	"P": 949.25	"F": 1}
{"v": 1	"t": 2505283	"P": 959.0	"F": 1}
{"v": 1	"t": 2505304	"P": 948.25	"F": 1}
{"v": 1	"t": 2505324	"P": 946.5	"F": 1}
{"v": 1	"t": 2505345	"P": 960.0	"F": 1}
{"v": 1	"t": 2505365	"P": 950.0	"F": 1}
{"v": 1	"t": 2505385	"P": 949.0	"F": 1}
{"v": 1	"t": 2505406	"P": 959.5	"F": 1}
{"v": 1	"t": 2505426	"P": 949.75	"F": 1}
{"v": 1	"t": 2505447	"P": 944.75	"F": 1}
{"v": 1	"t": 2505467	"P": 960.25	"F": 1}
{"v": 1	"t": 2505487	"P": 952.0	"F": 1}
{"v": 1	"t": 2505508	"P": 945.75	"F": 1}
{"v": 1	"t": 2505528	"P": 959.25	"F": 1}
{"v": 1	"t": 2505549	"P": 952.25	"F": 1}
{"v": 1	"t": 2505569	"P": 945.25	"F": 1}
{"v": 1	"t": 2505589	"P": 956.0	"F": 1}
{"v": 1	"t": 2505610	"P": 955.0	"F": 1}
{"v": 1	"t": 2505630	"P": 945.0	"F": 1}
{"v": 1	"t": 2505651	"P": 953.0	"F": 1}
{"v": 1	"t": 2505671	"P": 959.0	"F": 1}
{"v": 1	"t": 2505691	"P": 948.0	"F": 1}
{"v": 1	"t": 2505712	"P": 945.75	"F": 1}
{"v": 1	"t": 2505732	"P": 960.0	"F": 1}
{"v": 1	"t": 2505752	"P": 952.0	"F": 1}
{"v": 1	"t": 2505773	"P": 945.75	"F": 1}
{"v": 1	"t": 2505793	"P": 957.0	"F": 1}
{"v": 1	"t": 2505814	"P": 956.0	"F": 1}
{"v": 1	"t": 2505834	"P": 945.5	"F": 1}
{"v": 1	"t": 2505854	"P": 952.0	"F": 1}
{"v": 1	"t": 2505875	"P": 958.75	"F": 1}
{"v": 1	"t": 2505895	"P": 950.5	"F": 1}
{"v": 1	"t": 2505915	"P": 945.75	"F": 1}
{"v": 1	"t": 2505936	"P": 958.75	"F": 1}
{"v": 1	"t": 2505956	"P": 951.75	"F": 1}
{"v": 1	"t": 2505977	"P": 944.5	"F": 1}
{"v": 1	"t": 2505997	"P": 958.75	"F": 1}
{"v": 1	"t": 2506017	"P": 956.25	"F": 1}
{"v": 1	"t": 2506038	"P": 947.5	"F": 1	"C": 46.665	"D": 3272	"sn": 54091930088003	"file": "/data/device_log/data0000.out"}
{"v": 1	"t": 2506058	"P": 953.0	"F": 1}
{"v": 1	"t": 2506078	"P": 958.0	"F": 1}
{"v": 1	"t": 2506099	"P": 946.0	"F": 1}
{"v": 1	"t": 2506119	"P": 949.5	"F": 1}
{"v": 1	"t": 2506140	"P": 958.75	"F": 1}
{"v": 1	"t": 2506160	"P": 948.5	"F": 1}
{"v": 1	"t": 2506180	"P": 946.0	"F": 1}
{"v": 1	"t": 2506202	"P": 957.75	"F": 1}
{"v": 1	"t": 2506221	"P": 958.5	"F": 1}
{"v": 1	"t": 2506241	"P": 949.25	"F": 1}
{"v": 1	"t": 2506262	"P": 952.0	"F": 1}
{"v": 1	"t": 2506282	"P": 960.75	"F": 1}
{"v": 1	"t": 2506302	"P": 953.25	"F": 1}
{"v": 1	"t": 2506323	"P": 947.5	"F": 1}
{"v": 1	"t": 2506343	"P": 957.75	"F": 1}
{"v": 1	"t": 2506363	"P": 959.25	"F": 1}
{"v": 1	"t": 2506384	"P": 950.5	"F": 1}
{"v": 1	"t": 2506404	"P": 948.75	"F": 1}
{"v": 1	"t": 2506424	"P": 960.25	"F": 1}
{"v": 1	"t": 2506445	"P": 960.0	"F": 1}
{"v": 1	"t": 2506465	"P": 951.25	"F": 1}
{"v": 1	"t": 2506485	"P": 947.5	"F": 1}
{"v": 1	"t": 2506506	"P": 960.0	"F": 1}
{"v": 1	"t": 2506526	"P": 957.75	"F": 1}
{"v": 1	"t": 2506546	"P": 948.25	"F": 1}
{"v": 1	"t": 2506567	"P": 946.25	"F": 1}
{"v": 1	"t": 2506587	"P": 960.25	"F": 1}
{"v": 1	"t": 2506607	"P": 952.5	"F": 1}
{"v": 1	"t": 2506628	"P": 943.0	"F": 1}
{"v": 1	"t": 2506648	"P": 950.25	"F": 1}
{"v": 1	"t": 2506668	"P": 961.5	"F": 1}
{"v": 1	"t": 2506689	"P": 950.0	"F": 1}
{"v": 1	"t": 2506709	"P": 945.0	"F": 1}
{"v": 1	"t": 2506729	"P": 956.75	"F": 1}
{"v": 1	"t": 2506750	"P": 956.25	"F": 1}
{"v": 1	"t": 2506770	"P": 946.5	"F": 1}
{"v": 1	"t": 2506790	"P": 945.25	"F": 1}
{"v": 1	"t": 2506811	"P": 959.75	"F": 1}
{"v": 1	"t": 2506831	"P": 956.25	"F": 1}
{"v": 1	"t": 2506851	"P": 946.5	"F": 1}
{"v": 1	"t": 2506872	"P": 946.75	"F": 1}
{"v": 1	"t": 2506892	"P": 960.5	"F": 1}
{"v": 1	"t": 2506912	"P": 955.25	"F": 1}
{"v": 1	"t": 2506933	"P": 946.0	"F": 1}
{"v": 1	"t": 2506953	"P": 949.25	"F": 1}
{"v": 1	"t": 2506973	"P": 959.5	"F": 1}
{"v": 1	"t": 2506994	"P": 953.5	"F": 1}
{"v": 1	"t": 2507014	"P": 945.0	"F": 1}
{"v": 1	"t": 2507034	"P": 951.0	"F": 1}
{"v": 1	"t": 2507055	"P": 958.25	"F": 1	"C": 46.65	"D": 3272	"sn": 54091930088003	"file": "/data/device_log/data0000.out"	"CO2": 4573.228515625	"Tp": 26.826507568359375	"H": 22.266340255737305}
{"v": 1	"t": 2507076	"P": 958.0	"F": 1}
{"v": 1	"t": 2507096	"P": 953.0	"F": 1}
{"v": 1	"t": 2507117	"P": 946.0	"F": 1}
{"v": 1	"t": 2507137	"P": 957.75	"F": 1}
{"v": 1	"t": 2507157	"P": 956.5	"F": 1}
{"v": 1	"t": 2507178	"P": 949.0	"F": 1}
{"v": 1	"t": 2507198	"P": 944.25	"F": 1}
{"v": 1	"t": 2507218	"P": 959.5	"F": 1}
{"v": 1	"t": 2507239	"P": 953.5	"F": 1}
{"v": 1	"t": 2507259	"P": 947.25	"F": 1}
{"v": 1	"t": 2507279	"P": 946.0	"F": 1}
{"v": 1	"t": 2507300	"P": 960.0	"F": 1}
{"v": 1	"t": 2507320	"P": 955.25	"F": 1}
{"v": 1	"t": 2507340	"P": 945.0	"F": 1}
{"v": 1	"t": 2507361	"P": 950.75	"F": 1}
{"v": 1	"t": 2507381	"P": 959.25	"F": 1}
{"v": 1	"t": 2507401	"P": 951.25	"F": 1}
{"v": 1	"t": 2507422	"P": 944.75	"F": 1}
{"v": 1	"t": 2507442	"P": 956.5	"F": 1}
{"v": 1	"t": 2507462	"P": 956.5	"F": 1}
{"v": 1	"t": 2507483	"P": 947.25	"F": 1}
{"v": 1	"t": 2507503	"P": 945.5	"F": 1}
{"v": 1	"t": 2507523	"P": 957.0	"F": 1}
{"v": 1	"t": 2507544	"P": 946.5	"F": 1}
{"v": 1	"t": 2507564	"P": 957.75	"F": 1}
{"v": 1	"t": 2507585	"P": 955.5	"F": 1}
{"v": 1	"t": 2507605	"P": 947.75	"F": 1}
{"v": 1	"t": 2507625	"P": 946.0	"F": 1}
{"v": 1	"t": 2507646	"P": 960.25	"F": 1}
{"v": 1	"t": 2507666	"P": 952.75	"F": 1}
{"v": 1	"t": 2507686	"P": 947.25	"F": 1}
{"v": 1	"t": 2507707	"P": 948.25	"F": 1}
{"v": 1	"t": 2507727	"P": 961.0	"F": 1}
{"v": 1	"t": 2507747	"P": 952.75	"F": 1}
{"v": 1	"t": 2507768	"P": 943.75	"F": 1}
{"v": 1	"t": 2507788	"P": 951.0	"F": 1}
{"v": 1	"t": 2507808	"P": 960.25	"F": 1}
{"v": 1	"t": 2507829	"P": 950.25	"F": 1}
{"v": 1	"t": 2507849	"P": 943.25	"F": 1}
{"v": 1	"t": 2507869	"P": 950.5	"F": 1}
{"v": 1	"t": 2507890	"P": 959.75	"F": 1}
{"v": 1	"t": 2507910	"P": 950.25	"F": 1}
{"v": 1	"t": 2507930	"P": 944.0	"F": 1}
{"v": 1	"t": 2507951	"P": 956.75	"F": 1}
{"v": 1	"t": 2507971	"P": 957.0	"F": 1}
{"v": 1	"t": 2507991	"P": 948.75	"F": 1}
{"v": 1	"t": 2508012	"P": 945.5	"F": 1}
{"v": 1	"t": 2508032	"P": 957.0	"F": 1}
{"v": 1	"t": 2508052	"P": 955.75	"F": 1}
{"v": 1	"t": 2508073	"P": 947.25	"F": 1	"C": 46.66	"D": 3272	"sn": 54091930088003	"file": "/data/device_log/data0000.out"}
{"v": 1	"t": 2508093	"P": 951.25	"F": 1}
{"v": 1	"t": 2508113	"P": 959.25	"F": 1}
{"v": 1	"t": 2508134	"P": 949.25	"F": 1}
{"v": 1	"t": 2508154	"P": 948.75	"F": 1}
{"v": 1	"t": 2508175	"P": 961.75	"F": 1}
{"v": 1	"t": 2508195	"P": 954.25	"F": 1}
{"v": 1	"t": 2508215	"P": 947.25	"F": 1}
{"v": 1	"t": 2508236	"P": 952.25	"F": 1}
{"v": 1	"t": 2508256	"P": 961.5	"F": 1}
{"v": 1	"t": 2508276	"P": 952.75	"F": 1}
{"v": 1	"t": 2508297	"P": 948.75	"F": 1}
{"v": 1	"t": 2508317	"P": 960.25	"F": 1}
{"v": 1	"t": 2508337	"P": 957.5	"F": 1}
{"v": 1	"t": 2508358	"P": 950.0	"F": 1}
{"v": 1	"t": 2508378	"P": 950.75	"F": 1}
{"v": 1	"t": 2508398	"P": 961.75	"F": 1}
{"v": 1	"t": 2508419	"P": 955.75	"F": 1}
{"v": 1	"t": 2508439	"P": 948.75	"F": 1}
{"v": 1	"t": 2508459	"P": 951.25	"F": 1}
{"v": 1	"t": 2508480	"P": 962.5	"F": 1}
{"v": 1	"t": 2508500	"P": 953.25	"F": 1}
{"v": 1	"t": 2508520	"P": 943.0	"F": 1}
{"v": 1	"t": 2508541	"P": 955.5	"F": 1}
{"v": 1	"t": 2508561	"P": 957.25	"F": 1}
{"v": 1	"t": 2508581	"P": 948.25	"F": 1}
{"v": 1	"t": 2508602	"P": 944.75	"F": 1}
{"v": 1	"t": 2508622	"P": 957.0	"F": 1}
{"v": 1	"t": 2508642	"P": 956.5	"F": 1}
{"v": 1	"t": 2508663	"P": 948.0	"F": 1}
{"v": 1	"t": 2508683	"P": 946.25	"F": 1}
{"v": 1	"t": 2508703	"P": 961.0	"F": 1}
{"v": 1	"t": 2508724	"P": 954.0	"F": 1}
{"v": 1	"t": 2508744	"P": 945.25	"F": 1}
{"v": 1	"t": 2508764	"P": 950.75	"F": 1}
{"v": 1	"t": 2508785	"P": 959.5	"F": 1}
{"v": 1	"t": 2508805	"P": 951.0	"F": 1}
{"v": 1	"t": 2508825	"P": 945.75	"F": 1}
{"v": 1	"t": 2508846	"P": 956.75	"F": 1}
{"v": 1	"t": 2508866	"P": 955.5	"F": 1}
{"v": 1	"t": 2508886	"P": 948.25	"F": 1}
{"v": 1	"t": 2508907	"P": 946.0	"F": 1}
{"v": 1	"t": 2508927	"P": 961.25	"F": 1}
{"v": 1	"t": 2508947	"P": 955.5	"F": 1}
{"v": 1	"t": 2508968	"P": 946.25	"F": 1}
{"v": 1	"t": 2508988	"P": 949.0	"F": 1}
{"v": 1	"t": 2509008	"P": 959.5	"F": 1}
{"v": 1	"t": 2509029	"P": 954.25	"F": 1}
{"v": 1	"t": 2509049	"P": 945.5	"F": 1}
{"v": 1	"t": 2509069	"P": 949.5	"F": 1}
{"v": 1	"t": 2509090	"P": 959.25	"F": 1	"C": 46.675	"D": 3272	"sn": 54091930088003	"file": "/data/device_log/data0000.out"	"CO2": 4560.39990234375	"Tp": 26.813156127929688	"H": 22.266393661499023}
{"v": 1	"t": 2509111	"P": 957.0	"F": 1}
{"v": 1	"t": 2509131	"P": 950.5	"F": 1}
{"v": 1	"t": 2509152	"P": 946.75	"F": 1}
{"v": 1	"t": 2509172	"P": 957.75	"F": 1}
{"v": 1	"t": 2509192	"P": 955.5	"F": 1}
{"v": 1	"t": 2509213	"P": 947.25	"F": 1}
{"v": 1	"t": 2509233	"P": 945.75	"F": 1}
{"v": 1	"t": 2509253	"P": 960.25	"F": 1}
{"v": 1	"t": 2509274	"P": 951.75	"F": 1}
{"v": 1	"t": 2509294	"P": 945.25	"F": 1}
{"v": 1	"t": 2509314	"P": 949.25	"F": 1}
{"v": 1	"t": 2509335	"P": 959.25	"F": 1}
{"v": 1	"t": 2509355	"P": 953.0	"F": 1}
{"v": 1	"t": 2509375	"P": 945.0	"F": 1}
{"v": 1	"t": 2509396	"P": 952.75	"F": 1}
{"v": 1	"t": 2509416	"P": 958.75	"F": 1}
{"v": 1	"t": 2509436	"P": 949.5	"F": 1}
{"v": 1	"t": 2509457	"P": 946.0	"F": 1}
{"v": 1	"t": 2509477	"P": 956.75	"F": 1}
{"v": 1	"t": 2509497	"P": 956.0	"F": 1}
{"v": 1	"t": 2509518	"P": 948.25	"F": 1}
{"v": 1	"t": 2509538	"P": 945.75	"F": 1}
{"v": 1	"t": 2509558	"P": 959.5	"F": 1}
{"v": 1	"t": 2509579	"P": 957.25	"F": 1}
{"v": 1	"t": 2509599	"P": 947.0	"F": 1}
{"v": 1	"t": 2509619	"P": 947.5	"F": 1}
{"v": 1	"t": 2509640	"P": 962.5	"F": 1}
{"v": 1	"t": 2509660	"P": 953.75	"F": 1}
{"v": 1	"t": 2509680	"P": 946.5	"F": 1}
{"v": 1	"t": 2509700	"P": 949.75	"F": 1}
{"v": 1	"t": 2509721	"P": 959.25	"F": 1}
{"v": 1	"t": 2509741	"P": 952.75	"F": 1}
{"v": 1	"t": 2509761	"P": 945.5	"F": 1}
{"v": 1	"t": 2509782	"P": 951.5	"F": 1}
{"v": 1	"t": 2509802	"P": 961.0	"F": 1}
{"v": 1	"t": 2509822	"P": 951.5	"F": 1}
{"v": 1	"t": 2509843	"P": 944.5	"F": 1}
{"v": 1	"t": 2509863	"P": 953.25	"F": 1}
{"v": 1	"t": 2509883	"P": 959.5	"F": 1}
{"v": 1	"t": 2509904	"P": 953.5	"F": 1}
{"v": 1	"t": 2509924	"P": 944.5	"F": 1}
{"v": 1	"t": 2509944	"P": 952.75	"F": 1}
{"v": 1	"t": 2509965	"P": 958.75	"F": 1}
{"v": 1	"t": 2509985	"P": 949.75	"F": 1}
{"v": 1	"t": 2510005	"P": 945.25	"F": 1}
{"v": 1	"t": 2510026	"P": 957.0	"F": 1}
{"v": 1	"t": 2510046	"P": 957.25	"F": 1}
{"v": 1	"t": 2510066	"P": 950.75	"F": 1}
{"v": 1	"t": 2510087	"P": 950.0	"F": 1}
{"v": 1	"t": 2510107	"P": 961.75	"F": 1	"C": 46.685	"D": 3272	"sn": 54091930088003	"file": "/data/device_log/data0000.out"}
{"v": 1	"t": 2510128	"P": 956.5	"F": 1}
{"v": 1	"t": 2510148	"P": 947.5	"F": 1}
{"v": 1	"t": 2510168	"P": 962.5	"F": 1}
{"v": 1	"t": 2510189	"P": 953.75	"F": 1}
{"v": 1	"t": 2510209	"P": 947.0	"F": 1}
{"v": 1	"t": 2510229	"P": 953.5	"F": 1}
{"v": 1	"t": 2510250	"P": 961.75	"F": 1}
{"v": 1	"t": 2510270	"P": 953.25	"F": 1}
{"v": 1	"t": 2510290	"P": 947.25	"F": 1}
{"v": 1	"t": 2510311	"P": 962.0	"F": 1}
{"v": 1	"t": 2510331	"P": 958.0	"F": 1}
{"v": 1	"t": 2510351	"P": 949.75	"F": 1}
{"v": 1	"t": 2510372	"P": 949.5	"F": 1}
{"v": 1	"t": 2510392	"P": 962.25	"F": 1}
{"v": 1	"t": 2510412	"P": 958.0	"F": 1}
{"v": 1	"t": 2510433	"P": 947.0	"F": 1}
{"v": 1	"t": 2510453	"P": 950.75	"F": 1}
{"v": 1	"t": 2510473	"P": 961.0	"F": 1}
{"v": 1	"t": 2510494	"P": 951.0	"F": 1}
{"v": 1	"t": 2510514	"P": 946.75	"F": 1}
{"v": 1	"t": 2510534	"P": 947.75	"F": 1}
{"v": 1	"t": 2510555	"P": 959.75	"F": 1}
{"v": 1	"t": 2510575	"P": 952.0	"F": 1}
{"v": 1	"t": 2510595	"P": 945.0	"F": 1}
{"v": 1	"t": 2510616	"P": 953.25	"F": 1}
{"v": 1	"t": 2510636	"P": 960.0	"F": 1}
{"v": 1	"t": 2510656	"P": 950.25	"F": 1}
{"v": 1	"t": 2510677	"P": 946.5	"F": 1}
{"v": 1	"t": 2510697	"P": 957.25	"F": 1}
{"v": 1	"t": 2510717	"P": 957.25	"F": 1}
{"v": 1	"t": 2510738	"P": 948.75	"F": 1}
{"v": 1	"t": 2510758	"P": 947.25	"F": 1}
{"v": 1	"t": 2510778	"P": 960.0	"F": 1}
{"v": 1	"t": 2510799	"P": 952.75	"F": 1}
{"v": 1	"t": 2510819	"P": 943.5	"F": 1}
{"v": 1	"t": 2510839	"P": 952.0	"F": 1}
{"v": 1	"t": 2510860	"P": 960.0	"F": 1}
{"v": 1	"t": 2510880	"P": 947.75	"F": 1}
{"v": 1	"t": 2510900	"P": 945.5	"F": 1}
{"v": 1	"t": 2510921	"P": 959.0	"F": 1}
{"v": 1	"t": 2510941	"P": 954.5	"F": 1}
{"v": 1	"t": 2510961	"P": 946.0	"F": 1}
{"v": 1	"t": 2510982	"P": 953.0	"F": 1}
{"v": 1	"t": 2511002	"P": 959.0	"F": 1}
{"v": 1	"t": 2511023	"P": 951.25	"F": 1}
{"v": 1	"t": 2511043	"P": 947.25	"F": 1}
{"v": 1	"t": 2511063	"P": 959.25	"F": 1}
{"v": 1	"t": 2511084	"P": 954.0	"F": 1}
{"v": 1	"t": 2511104	"P": 944.5	"F": 1}
{"v": 1	"t": 2511124	"P": 953.5	"F": 1	"C": 46.67	"D": 3272	"sn": 54091930088003	"file": "/data/device_log/data0000.out"	"CO2": 4558.18994140625	"Tp": 26.7998046875	"H": 22.26620864868164}
{"v": 1	"t": 2511146	"P": 951.25	"F": 1}
{"v": 1	"t": 2511166	"P": 957.5	"F": 1}
{"v": 1	"t": 2511186	"P": 946.5	"F": 1}
{"v": 1	"t": 2511207	"P": 955.25	"F": 1}
{"v": 1	"t": 2511227	"P": 959.25	"F": 1}
{"v": 1	"t": 2511248	"P": 947.75	"F": 1}
{"v": 1	"t": 2511268	"P": 947.0	"F": 1}
{"v": 1	"t": 2511288	"P": 958.0	"F": 1}
{"v": 1	"t": 2511309	"P": 955.25	"F": 1}
{"v": 1	"t": 2511329	"P": 947.5	"F": 1}
{"v": 1	"t": 2511349	"P": 950.0	"F": 1}
{"v": 1	"t": 2511370	"P": 960.0	"F": 1}
{"v": 1	"t": 2511390	"P": 950.75	"F": 1}
{"v": 1	"t": 2511410	"P": 943.75	"F": 1}
{"v": 1	"t": 2511431	"P": 955.75	"F": 1}
{"v": 1	"t": 2511451	"P": 956.5	"F": 1}
{"v": 1	"t": 2511471	"P": 947.0	"F": 1}
{"v": 1	"t": 2511492	"P": 946.5	"F": 1}
{"v": 1	"t": 2511512	"P": 958.75	"F": 1}
{"v": 1	"t": 2511532	"P": 955.75	"F": 1}
{"v": 1	"t": 2511553	"P": 945.75	"F": 1}
{"v": 1	"t": 2511573	"P": 947.75	"F": 1}
{"v": 1	"t": 2511593	"P": 959.25	"F": 1}
{"v": 1	"t": 2511614	"P": 954.5	"F": 1}
{"v": 1	"t": 2511634	"P": 946.5	"F": 1}
{"v": 1	"t": 2511654	"P": 951.5	"F": 1}
{"v": 1	"t": 2511675	"P": 961.0	"F": 1}
{"v": 1	"t": 2511695	"P": 953.25	"F": 1}
{"v": 1	"t": 2511715	"P": 946.0	"F": 1}
{"v": 1	"t": 2511736	"P": 952.0	"F": 1}
{"v": 1	"t": 2511756	"P": 958.5	"F": 1}
{"v": 1	"t": 2511776	"P": 952.25	"F": 1}
{"v": 1	"t": 2511796	"P": 943.25	"F": 1}
{"v": 1	"t": 2511817	"P": 953.25	"F": 1}
{"v": 1	"t": 2511837	"P": 959.5	"F": 1}
{"v": 1	"t": 2511857	"P": 952.0	"F": 1}
{"v": 1	"t": 2511878	"P": 945.0	"F": 1}
{"v": 1	"t": 2511898	"P": 955.75	"F": 1}
{"v": 1	"t": 2511918	"P": 959.5	"F": 1}
{"v": 1	"t": 2511939	"P": 951.0	"F": 1}
{"v": 1	"t": 2511959	"P": 945.25	"F": 1}
{"v": 1	"t": 2511979	"P": 958.0	"F": 1}
{"v": 1	"t": 2512000	"P": 958.75	"F": 1}
{"v": 1	"t": 2512020	"P": 950.75	"F": 1}
{"v": 1	"t": 2512040	"P": 947.25	"F": 1}
{"v": 1	"t": 2512061	"P": 960.5	"F": 1}
{"v": 1	"t": 2512081	"P": 957.5	"F": 1}
{"v": 1	"t": 2512101	"P": 949.0	"F": 1}
{"v": 1	"t": 2512122	"P": 953.0	"F": 1}
{"v": 1	"t": 2512142	"P": 962.0	"F": 1	"C": 46.645	"D": 3272	"sn": 54091930088003	"file": "/data/device_log/data0000.out"}
{"v": 1	"t": 2512163	"P": 950.75	"F": 1}
{"v": 1	"t": 2512183	"P": 951.0	"F": 1}
{"v": 1	"t": 2512203	"P": 959.25	"F": 1}
{"v": 1	"t": 2512224	"P": 953.0	"F": 1}
{"v": 1	"t": 2512244	"P": 946.75	"F": 1}
{"v": 1	"t": 2512264	"P": 956.0	"F": 1}
{"v": 1	"t": 2512285	"P": 960.0	"F": 1}
{"v": 1	"t": 2512305	"P": 953.75	"F": 1}
{"v": 1	"t": 2512325	"P": 949.0	"F": 1}
{"v": 1	"t": 2512346	"P": 963.0	"F": 1}
{"v": 1	"t": 2512366	"P": 958.0	"F": 1}
{"v": 1	"t": 2512386	"P": 948.0	"F": 1}
{"v": 1	"t": 2512407	"P": 951.5	"F": 1}
{"v": 1	"t": 2512427	"P": 957.0	"F": 1}
{"v": 1	"t": 2512448	"P": 949.25	"F": 1}
{"v": 1	"t": 2512468	"P": 946.5	"F": 1}
{"v": 1	"t": 2512488	"P": 958.75	"F": 1}
{"v": 1	"t": 2512509	"P": 953.5	"F": 1}
{"v": 1	"t": 2512529	"P": 945.5	"F": 1}
{"v": 1	"t": 2512549	"P": 955.25	"F": 1}
{"v": 1	"t": 2512570	"P": 955.75	"F": 1}
{"v": 1	"t": 2512590	"P": 948.5	"F": 1}
{"v": 1	"t": 2512610	"P": 949.5	"F": 1}
{"v": 1	"t": 2512631	"P": 960.5	"F": 1}
{"v": 1	"t": 2512651	"P": 950.75	"F": 1}
{"v": 1	"t": 2512672	"P": 945.25	"F": 1}
{"v": 1	"t": 2512692	"P": 957.0	"F": 1}
{"v": 1	"t": 2512712	"P": 951.25	"F": 1}
{"v": 1	"t": 2512733	"P": 946.25	"F": 1}
{"v": 1	"t": 2512753	"P": 958.5	"F": 1}
{"v": 1	"t": 2512774	"P": 954.5	"F": 1}
{"v": 1	"t": 2512794	"P": 945.0	"F": 1}
{"v": 1	"t": 2512814	"P": 957.25	"F": 1}
{"v": 1	"t": 2512835	"P": 954.5	"F": 1}
{"v": 1	"t": 2512855	"P": 946.0	"F": 1}
{"v": 1	"t": 2512876	"P": 950.75	"F": 1}
{"v": 1	"t": 2512896	"P": 959.0	"F": 1}
{"v": 1	"t": 2512916	"P": 948.75	"F": 1}
{"v": 1	"t": 2512937	"P": 945.75	"F": 1}
{"v": 1	"t": 2512957	"P": 957.75	"F": 1}
{"v": 1	"t": 2512977	"P": 954.5	"F": 1}
{"v": 1	"t": 2512998	"P": 944.75	"F": 1}
{"v": 1	"t": 2513018	"P": 953.0	"F": 1}
{"v": 1	"t": 2513038	"P": 958.0	"F": 1}
{"v": 1	"t": 2513059	"P": 947.5	"F": 1}
{"v": 1	"t": 2513079	"P": 947.75	"F": 1}
{"v": 1	"t": 2513100	"P": 960.0	"F": 1}
{"v": 1	"t": 2513120	"P": 951.75	"F": 1}
{"v": 1	"t": 2513140	"P": 946.0	"F": 1}
{"v": 1	"t": 2513161	"P": 956.5	"F": 1	"C": 46.635	"D": 3272	"sn": 54091930088003	"file": "/data/device_log/data0000.out"	"CO2": 4551.197265625	"Tp": 26.7998046875	"H": 22.266334533691406}
{"v": 1	"t": 2513182	"P": 949.5	"F": 1}
{"v": 1	"t": 2513202	"P": 964.0	"F": 1}
{"v": 1	"t": 2513223	"P": 948.25	"F": 1}
{"v": 1	"t": 2513243	"P": 945.75	"F": 1}
{"v": 1	"t": 2513263	"P": 960.0	"F": 1}
{"v": 1	"t": 2513284	"P": 953.0	"F": 1}
{"v": 1	"t": 2513304	"P": 946.75	"F": 1}
{"v": 1	"t": 2513324	"P": 954.75	"F": 1}
{"v": 1	"t": 2513345	"P": 957.0	"F": 1}
{"v": 1	"t": 2513365	"P": 946.75	"F": 1}
{"v": 1	"t": 2513386	"P": 953.75	"F": 1}
{"v": 1	"t": 2513406	"P": 957.75	"F": 1}
{"v": 1	"t": 2513426	"P": 947.5	"F": 1}
{"v": 1	"t": 2513447	"P": 950.5	"F": 1}
{"v": 1	"t": 2513467	"P": 959.5	"F": 1}
{"v": 1	"t": 2513488	"P": 951.25	"F": 1}
{"v": 1	"t": 2513508	"P": 946.5	"F": 1}
{"v": 1	"t": 2513528	"P": 960.25	"F": 1}
{"v": 1	"t": 2513549	"P": 953.5	"F": 1}
{"v": 1	"t": 2513569	"P": 945.0	"F": 1}
{"v": 1	"t": 2513589	"P": 953.0	"F": 1}
{"v": 1	"t": 2513610	"P": 957.0	"F": 1}
{"v": 1	"t": 2513630	"P": 949.0	"F": 1}
{"v": 1	"t": 2513650	"P": 948.75	"F": 1}
{"v": 1	"t": 2513671	"P": 960.25	"F": 1}
{"v": 1	"t": 2513691	"P": 951.5	"F": 1}
{"v": 1	"t": 2513712	"P": 944.25	"F": 1}
{"v": 1	"t": 2513732	"P": 958.0	"F": 1}
{"v": 1	"t": 2513752	"P": 956.25	"F": 1}
{"v": 1	"t": 2513773	"P": 948.0	"F": 1}
{"v": 1	"t": 2513793	"P": 950.75	"F": 1}
{"v": 1	"t": 2513813	"P": 959.5	"F": 1}
{"v": 1	"t": 2513834	"P": 950.5	"F": 1}
{"v": 1	"t": 2513854	"P": 947.75	"F": 1}
{"v": 1	"t": 2513874	"P": 959.0	"F": 1}
{"v": 1	"t": 2513895	"P": 954.0	"F": 1}
{"v": 1	"t": 2513915	"P": 944.0	"F": 1}
{"v": 1	"t": 2513936	"P": 953.25	"F": 1}
{"v": 1	"t": 2513956	"P": 959.75	"F": 1}
{"v": 1	"t": 2513976	"P": 950.5	"F": 1}
{"v": 1	"t": 2513997	"P": 954.0	"F": 1}
{"v": 1	"t": 2514017	"P": 958.5	"F": 1}
{"v": 1	"t": 2514038	"P": 948.5	"F": 1}
{"v": 1	"t": 2514058	"P": 950.25	"F": 1}
{"v": 1	"t": 2514078	"P": 962.0	"F": 1}
{"v": 1	"t": 2514099	"P": 952.25	"F": 1}
{"v": 1	"t": 2514119	"P": 947.5	"F": 1}
{"v": 1	"t": 2514139	"P": 959.5	"F": 1}
{"v": 1	"t": 2514160	"P": 958.5	"F": 1}
{"v": 1	"t": 2514180	"P": 947.75	"F": 1	"C": 46.7	"D": 3271	"sn": 54091930088003	"file": "/data/device_log/data0000.out"}
{"v": 1	"t": 2514201	"P": 954.75	"F": 1}
{"v": 1	"t": 2514221	"P": 959.0	"F": 1}
{"v": 1	"t": 2514241	"P": 949.25	"F": 1}
{"v": 1	"t": 2514262	"P": 952.25	"F": 1}
{"v": 1	"t": 2514282	"P": 960.25	"F": 1}
{"v": 1	"t": 2514302	"P": 955.5	"F": 1}
{"v": 1	"t": 2514323	"P": 948.75	"F": 1}
{"v": 1	"t": 2514343	"P": 960.25	"F": 1}
{"v": 1	"t": 2514364	"P": 954.25	"F": 1}
{"v": 1	"t": 2514384	"P": 944.75	"F": 1}
{"v": 1	"t": 2514404	"P": 950.5	"F": 1}
{"v": 1	"t": 2514425	"P": 959.0	"F": 1}
{"v": 1	"t": 2514445	"P": 950.0	"F": 1}
{"v": 1	"t": 2514465	"P": 944.25	"F": 1}
{"v": 1	"t": 2514486	"P": 956.75	"F": 1}
{"v": 1	"t": 2514506	"P": 952.75	"F": 1}
{"v": 1	"t": 2514526	"P": 945.75	"F": 1}
{"v": 1	"t": 2514547	"P": 954.0	"F": 1}
{"v": 1	"t": 2514570	"P": 953.5	"F": 1}
{"v": 1	"t": 2514591	"P": 951.25	"F": 1}
{"v": 1	"t": 2514611	"P": 956.75	"F": 1}
{"v": 1	"t": 2514631	"P": 947.0	"F": 1}
{"v": 1	"t": 2514652	"P": 945.5	"F": 1}
{"v": 1	"t": 2514672	"P": 960.25	"F": 1}
{"v": 1	"t": 2514692	"P": 952.0	"F": 1}
{"v": 1	"t": 2514713	"P": 947.75	"F": 1}
{"v": 1	"t": 2514733	"P": 948.0	"F": 1}
{"v": 1	"t": 2514753	"P": 960.0	"F": 1}
{"v": 1	"t": 2514774	"P": 950.25	"F": 1}
{"v": 1	"t": 2514794	"P": 944.75	"F": 1}
{"v": 1	"t": 2514814	"P": 952.0	"F": 1}
{"v": 1	"t": 2514835	"P": 960.0	"F": 1}
{"v": 1	"t": 2514855	"P": 950.0	"F": 1}
{"v": 1	"t": 2514875	"P": 943.75	"F": 1}
{"v": 1	"t": 2514896	"P": 953.0	"F": 1}
{"v": 1	"t": 2514916	"P": 958.5	"F": 1}
{"v": 1	"t": 2514936	"P": 949.75	"F": 1}
{"v": 1	"t": 2514957	"P": 944.0	"F": 1}
{"v": 1	"t": 2514977	"P": 958.0	"F": 1}
{"v": 1	"t": 2514997	"P": 958.5	"F": 1}
{"v": 1	"t": 2515018	"P": 950.25	"F": 1}
{"v": 1	"t": 2515038	"P": 945.25	"F": 1}
{"v": 1	"t": 2515058	"P": 957.75	"F": 1}
{"v": 1	"t": 2515078	"P": 957.0	"F": 1}
{"v": 1	"t": 2515099	"P": 948.25	"F": 1}
{"v": 1	"t": 2515119	"P": 949.0	"F": 1}
{"v": 1	"t": 2515140	"P": 959.5	"F": 1}
{"v": 1	"t": 2515160	"P": 946.75	"F": 1}
{"v": 1	"t": 2515181	"P": 951.5	"F": 1}
{"v": 1	"t": 2515201	"P": 958.0	"F": 1	"C": 46.675	"D": 3271	"sn": 54091930088003	"file": "/data/device_log/data0000.out"	"CO2": 4545.669921875	"Tp": 26.813156127929688	"H": 22.266460418701172}
{"v": 1	"t": 2515222	"P": 954.75	"F": 1}
{"v": 1	"t": 2515243	"P": 950.0	"F": 1}
{"v": 1	"t": 2515263	"P": 947.75	"F": 1}
{"v": 1	"t": 2515283	"P": 961.25	"F": 1}
{"v": 1	"t": 2515304	"P": 949.75	"F": 1}
{"v": 1	"t": 2515324	"P": 944.0	"F": 1}
{"v": 1	"t": 2515344	"P": 953.0	"F": 1}
{"v": 1	"t": 2515365	"P": 958.25	"F": 1}
{"v": 1	"t": 2515385	"P": 950.25	"F": 1}
{"v": 1	"t": 2515405	"P": 944.5	"F": 1}
{"v": 1	"t": 2515426	"P": 959.0	"F": 1}
{"v": 1	"t": 2515446	"P": 954.0	"F": 1}
{"v": 1	"t": 2515466	"P": 944.75	"F": 1}
{"v": 1	"t": 2515487	"P": 946.75	"F": 1}
{"v": 1	"t": 2515507	"P": 960.75	"F": 1}
{"v": 1	"t": 2515527	"P": 952.25	"F": 1}
{"v": 1	"t": 2515548	"P": 946.5	"F": 1}
{"v": 1	"t": 2515568	"P": 949.25	"F": 1}
{"v": 1	"t": 2515588	"P": 960.0	"F": 1}
{"v": 1	"t": 2515609	"P": 951.0	"F": 1}
{"v": 1	"t": 2515629	"P": 944.5	"F": 1}
{"v": 1	"t": 2515649	"P": 953.75	"F": 1}
{"v": 1	"t": 2515670	"P": 956.75	"F": 1}
{"v": 1	"t": 2515690	"P": 947.0	"F": 1}
{"v": 1	"t": 2515711	"P": 954.75	"F": 1}
{"v": 1	"t": 2515731	"P": 954.5	"F": 1}
{"v": 1	"t": 2515751	"P": 945.75	"F": 1}
{"v": 1	"t": 2515772	"P": 949.0	"F": 1}
{"v": 1	"t": 2515792	"P": 960.0	"F": 1}
{"v": 1	"t": 2515812	"P": 953.25	"F": 1}
{"v": 1	"t": 2515833	"P": 946.0	"F": 1}
{"v": 1	"t": 2515853	"P": 951.75	"F": 1}
{"v": 1	"t": 2515873	"P": 959.25	"F": 1}
{"v": 1	"t": 2515894	"P": 953.5	"F": 1}
{"v": 1	"t": 2515914	"P": 949.0	"F": 1}
{"v": 1	"t": 2515934	"P": 957.0	"F": 1}
{"v": 1	"t": 2515955	"P": 958.75	"F": 1}
{"v": 1	"t": 2515975	"P": 950.75	"F": 1}
{"v": 1	"t": 2515995	"P": 950.25	"F": 1}
{"v": 1	"t": 2516016	"P": 961.5	"F": 1}
{"v": 1	"t": 2516036	"P": 958.5	"F": 1}
{"v": 1	"t": 2516056	"P": 949.25	"F": 1}
{"v": 1	"t": 2516077	"P": 952.25	"F": 1}
{"v": 1	"t": 2516097	"P": 961.75	"F": 1}
{"v": 1	"t": 2516117	"P": 954.75	"F": 1}
{"v": 1	"t": 2516138	"P": 947.75	"F": 1}
{"v": 1	"t": 2516158	"P": 955.75	"F": 1}
{"v": 1	"t": 2516178	"P": 961.5	"F": 1}
{"v": 1	"t": 2516199	"P": 951.5	"F": 1}
{"v": 1	"t": 2516219	"P": 951.5	"F": 1	"C": 46.68	"D": 3271	"sn": 54091930088003	"file": "/data/device_log/data0000.out"}
{"v": 1	"t": 2516240	"P": 959.25	"F": 1}
{"v": 1	"t": 2516260	"P": 948.25	"F": 1}
{"v": 1	"t": 2516281	"P": 957.75	"F": 1}
{"v": 1	"t": 2516301	"P": 956.75	"F": 1}
{"v": 1	"t": 2516321	"P": 949.75	"F": 1}
{"v": 1	"t": 2516342	"P": 943.75	"F": 1}
{"v": 1	"t": 2516362	"P": 957.75	"F": 1}
{"v": 1	"t": 2516382	"P": 957.0	"F": 1}
{"v": 1	"t": 2516403	"P": 949.25	"F": 1}
{"v": 1	"t": 2516423	"P": 947.25	"F": 1}
{"v": 1	"t": 2516443	"P": 959.75	"F": 1}
{"v": 1	"t": 2516464	"P": 954.5	"F": 1}
{"v": 1	"t": 2516484	"P": 946.25	"F": 1}
{"v": 1	"t": 2516504	"P": 947.75	"F": 1}
{"v": 1	"t": 2516525	"P": 961.25	"F": 1}
{"v": 1	"t": 2516545	"P": 952.25	"F": 1}
{"v": 1	"t": 2516565	"P": 944.0	"F": 1}
{"v": 1	"t": 2516586	"P": 953.5	"F": 1}
{"v": 1	"t": 2516606	"P": 958.0	"F": 1}
{"v": 1	"t": 2516626	"P": 949.75	"F": 1}
{"v": 1	"t": 2516647	"P": 944.5	"F": 1}
{"v": 1	"t": 2516667	"P": 957.25	"F": 1}
{"v": 1	"t": 2516687	"P": 955.25	"F": 1}
{"v": 1	"t": 2516708	"P": 947.75	"F": 1}
{"v": 1	"t": 2516728	"P": 945.75	"F": 1}
{"v": 1	"t": 2516748	"P": 959.25	"F": 1}
{"v": 1	"t": 2516769	"P": 954.5	"F": 1}
{"v": 1	"t": 2516789	"P": 944.5	"F": 1}
{"v": 1	"t": 2516810	"P": 958.0	"F": 1}
{"v": 1	"t": 2516830	"P": 951.5	"F": 1}
{"v": 1	"t": 2516850	"P": 945.0	"F": 1}
{"v": 1	"t": 2516871	"P": 957.25	"F": 1}
{"v": 1	"t": 2516891	"P": 957.25	"F": 1}
{"v": 1	"t": 2516911	"P": 950.0	"F": 1}
{"v": 1	"t": 2516932	"P": 945.25	"F": 1}
{"v": 1	"t": 2516952	"P": 958.5	"F": 1}
{"v": 1	"t": 2516972	"P": 956.5	"F": 1}
{"v": 1	"t": 2516993	"P": 947.75	"F": 1}
{"v": 1	"t": 2517013	"P": 947.0	"F": 1}
{"v": 1	"t": 2517033	"P": 960.0	"F": 1}
{"v": 1	"t": 2517054	"P": 953.0	"F": 1}
{"v": 1	"t": 2517074	"P": 944.0	"F": 1}
{"v": 1	"t": 2517094	"P": 948.75	"F": 1}
{"v": 1	"t": 2517115	"P": 959.0	"F": 1}
{"v": 1	"t": 2517135	"P": 953.75	"F": 1}
{"v": 1	"t": 2517155	"P": 944.0	"F": 1}
{"v": 1	"t": 2517176	"P": 952.5	"F": 1}
{"v": 1	"t": 2517196	"P": 957.5	"F": 1}
{"v": 1	"t": 2517216	"P": 951.25	"F": 1}
{"v": 1	"t": 2517237	"P": 945.75	"F": 1	"C": 46.67	"D": 3271	"sn": 54091930088003	"file": "/data/device_log/data0000.out"	"CO2": 4541.88671875	"Tp": 26.813156127929688	"H": 22.26621437072754}
{"v": 1	"t": 2517258	"P": 949.75	"F": 1}
{"v": 1	"t": 2517278	"P": 945.0	"F": 1}
{"v": 1	"t": 2517298	"P": 960.25	"F": 1}
{"v": 1	"t": 2517319	"P": 951.0	"F": 1}
{"v": 1	"t": 2517339	"P": 947.5	"F": 1}
{"v": 1	"t": 2517360	"P": 957.25	"F": 1}
{"v": 1	"t": 2517380	"P": 945.75	"F": 1}
{"v": 1	"t": 2517401	"P": 950.25	"F": 1}
{"v": 1	"t": 2517421	"P": 960.0	"F": 1}
{"v": 1	"t": 2517441	"P": 951.5	"F": 1}
{"v": 1	"t": 2517461	"P": 946.0	"F": 1}
{"v": 1	"t": 2517482	"P": 952.0	"F": 1}
{"v": 1	"t": 2517502	"P": 959.25	"F": 1}
{"v": 1	"t": 2517522	"P": 950.75	"F": 1}
{"v": 1	"t": 2517543	"P": 944.0	"F": 1}
{"v": 1	"t": 2517563	"P": 953.75	"F": 1}
{"v": 1	"t": 2517583	"P": 959.75	"F": 1}
{"v": 1	"t": 2517604	"P": 951.25	"F": 1}
{"v": 1	"t": 2517624	"P": 945.75	"F": 1}
{"v": 1	"t": 2517644	"P": 959.25	"F": 1}
{"v": 1	"t": 2517665	"P": 958.25	"F": 1}
{"v": 1	"t": 2517685	"P": 948.25	"F": 1}
{"v": 1	"t": 2517705	"P": 945.75	"F": 1}
{"v": 1	"t": 2517726	"P": 959.75	"F": 1}
{"v": 1	"t": 2517746	"P": 954.0	"F": 1}
{"v": 1	"t": 2517766	"P": 947.0	"F": 1}
{"v": 1	"t": 2517787	"P": 949.0	"F": 1}
{"v": 1	"t": 2517807	"P": 960.25	"F": 1}
{"v": 1	"t": 2517827	"P": 952.75	"F": 1}
{"v": 1	"t": 2517848	"P": 946.75	"F": 1}
{"v": 1	"t": 2517868	"P": 954.0	"F": 1}
{"v": 1	"t": 2517888	"P": 961.75	"F": 1}
{"v": 1	"t": 2517909	"P": 949.25	"F": 1}
{"v": 1	"t": 2517929	"P": 954.5	"F": 1}
{"v": 1	"t": 2517950	"P": 961.5	"F": 1}
{"v": 1	"t": 2517970	"P": 951.75	"F": 1}
{"v": 1	"t": 2517991	"P": 952.75	"F": 1}
{"v": 1	"t": 2518011	"P": 960.0	"F": 1}
{"v": 1	"t": 2518031	"P": 947.5	"F": 1}
{"v": 1	"t": 2518052	"P": 955.5	"F": 1}
{"v": 1	"t": 2518072	"P": 957.5	"F": 1}
{"v": 1	"t": 2518093	"P": 949.75	"F": 1}
{"v": 1	"t": 2518113	"P": 954.75	"F": 1}
{"v": 1	"t": 2518133	"P": 960.75	"F": 1}
{"v": 1	"t": 2518154	"P": 950.5	"F": 1}
{"v": 1	"t": 2518174	"P": 954.75	"F": 1}
{"v": 1	"t": 2518195	"P": 958.0	"F": 1}
{"v": 1	"t": 2518215	"P": 947.75	"F": 1}
{"v": 1	"t": 2518236	"P": 955.75	"F": 1}
{"v": 1	"t": 2518256	"P": 956.0	"F": 1	"C": 46.69	"D": 3271	"sn": 54091930088003	"file": "/data/device_log/data0000.out"}
{"v": 1	"t": 2518277	"P": 945.0	"F": 1}
{"v": 1	"t": 2518297	"P": 956.25	"F": 1}
{"v": 1	"t": 2518317	"P": 949.5	"F": 1}
{"v": 1	"t": 2518338	"P": 944.75	"F": 1}
{"v": 1	"t": 2518358	"P": 958.0	"F": 1}
{"v": 1	"t": 2518379	"P": 957.5	"F": 1}
{"v": 1	"t": 2518399	"P": 945.5	"F": 1}
{"v": 1	"t": 2518419	"P": 952.25	"F": 1}
{"v": 1	"t": 2518440	"P": 958.75	"F": 1}
{"v": 1	"t": 2518460	"P": 949.75	"F": 1}
{"v": 1	"t": 2518480	"P": 944.5	"F": 1}
{"v": 1	"t": 2518501	"P": 959.75	"F": 1}
{"v": 1	"t": 2518521	"P": 953.75	"F": 1}
{"v": 1	"t": 2518541	"P": 943.75	"F": 1}
{"v": 1	"t": 2518562	"P": 954.25	"F": 1}
{"v": 1	"t": 2518582	"P": 959.5	"F": 1}
{"v": 1	"t": 2518603	"P": 949.0	"F": 1}
{"v": 1	"t": 2518623	"P": 947.25	"F": 1}
{"v": 1	"t": 2518643	"P": 960.75	"F": 1}
{"v": 1	"t": 2518664	"P": 952.0	"F": 1}
{"v": 1	"t": 2518684	"P": 944.5	"F": 1}
{"v": 1	"t": 2518704	"P": 955.75	"F": 1}
{"v": 1	"t": 2518725	"P": 956.0	"F": 1}
{"v": 1	"t": 2518745	"P": 947.75	"F": 1}
{"v": 1	"t": 2518765	"P": 947.5	"F": 1}
{"v": 1	"t": 2518786	"P": 960.0	"F": 1}
{"v": 1	"t": 2518806	"P": 950.25	"F": 1}
{"v": 1	"t": 2518827	"P": 945.25	"F": 1}
{"v": 1	"t": 2518847	"P": 957.25	"F": 1}
{"v": 1	"t": 2518867	"P": 953.5	"F": 1}
{"v": 1	"t": 2518888	"P": 945.25	"F": 1}
{"v": 1	"t": 2518908	"P": 956.25	"F": 1}
{"v": 1	"t": 2518929	"P": 953.0	"F": 1}
{"v": 1	"t": 2518949	"P": 945.75	"F": 1}
{"v": 1	"t": 2518969	"P": 955.5	"F": 1}
{"v": 1	"t": 2518990	"P": 956.0	"F": 1}
{"v": 1	"t": 2519010	"P": 946.5	"F": 1}
{"v": 1	"t": 2519031	"P": 950.5	"F": 1}
{"v": 1	"t": 2519051	"P": 959.0	"F": 1}
{"v": 1	"t": 2519071	"P": 949.25	"F": 1}
{"v": 1	"t": 2519092	"P": 944.0	"F": 1}
{"v": 1	"t": 2519112	"P": 958.75	"F": 1}
{"v": 1	"t": 2519132	"P": 953.25	"F": 1}
{"v": 1	"t": 2519153	"P": 946.25	"F": 1}
{"v": 1	"t": 2519173	"P": 952.5	"F": 1}
{"v": 1	"t": 2519193	"P": 960.0	"F": 1}
{"v": 1	"t": 2519214	"P": 948.0	"F": 1}
{"v": 1	"t": 2519234	"P": 945.25	"F": 1}
{"v": 1	"t": 2519255	"P": 960.0	"F": 1}
{"v": 1	"t": 2519275	"P": 953.0	"F": 1	"C": 46.665	"D": 3271	"sn": 54091930088003	"file": "/data/device_log/data0000.out"	"CO2": 4541.20849609375	"Tp": 26.7998046875	"H": 22.266387939453125}
{"v": 1	"t": 2519296	"P": 960.25	"F": 1}
{"v": 1	"t": 2519316	"P": 947.25	"F": 1}
{"v": 1	"t": 2519337	"P": 948.25	"F": 1}
{"v": 1	"t": 2519357	"P": 961.0	"F": 1}
{"v": 1	"t": 2519377	"P": 951.0	"F": 1}
{"v": 1	"t": 2519398	"P": 944.0	"F": 1}
{"v": 1	"t": 2519418	"P": 958.5	"F": 1}
{"v": 1	"t": 2519439	"P": 954.25	"F": 1}
{"v": 1	"t": 2519459	"P": 945.25	"F": 1}
{"v": 1	"t": 2519479	"P": 952.25	"F": 1}
{"v": 1	"t": 2519500	"P": 956.25	"F": 1}
{"v": 1	"t": 2519520	"P": 945.25	"F": 1}
{"v": 1	"t": 2519541	"P": 952.75	"F": 1}
{"v": 1	"t": 2519561	"P": 959.25	"F": 1}
{"v": 1	"t": 2519581	"P": 948.25	"F": 1}
{"v": 1	"t": 2519602	"P": 950.25	"F": 1}
{"v": 1	"t": 2519622	"P": 959.25	"F": 1}
{"v": 1	"t": 2519642	"P": 949.25	"F": 1}
{"v": 1	"t": 2519663	"P": 946.0	"F": 1}
{"v": 1	"t": 2519683	"P": 959.25	"F": 1}
{"v": 1	"t": 2519704	"P": 954.75	"F": 1}
{"v": 1	"t": 2519724	"P": 945.25	"F": 1}
{"v": 1	"t": 2519744	"P": 953.0	"F": 1}
{"v": 1	"t": 2519765	"P": 958.75	"F": 1}
{"v": 1	"t": 2519785	"P": 949.75	"F": 1}
{"v": 1	"t": 2519805	"P": 947.75	"F": 1}
{"v": 1	"t": 2519826	"P": 964.0	"F": 1}
{"v": 1	"t": 2519846	"P": 954.0	"F": 1}
{"v": 1	"t": 2519867	"P": 949.25	"F": 1}
{"v": 1	"t": 2519887	"P": 957.0	"F": 1}
{"v": 1	"t": 2519907	"P": 959.0	"F": 1}
{"v": 1	"t": 2519928	"P": 950.5	"F": 1}
{"v": 1	"t": 2519948	"P": 947.25	"F": 1}
{"v": 1	"t": 2519968	"P": 963.0	"F": 1}
{"v": 1	"t": 2519989	"P": 954.5	"F": 1}
{"v": 1	"t": 2520009	"P": 949.25	"F": 1}
{"v": 1	"t": 2520029	"P": 958.75	"F": 1}
{"v": 1	"t": 2520050	"P": 960.0	"F": 1}
{"v": 1	"t": 2520070	"P": 950.5	"F": 1}
{"v": 1	"t": 2520091	"P": 951.0	"F": 1}
{"v": 1	"t": 2520111	"P": 961.0	"F": 1}
{"v": 1	"t": 2520131	"P": 950.0	"F": 1}
{"v": 1	"t": 2520152	"P": 950.5	"F": 1}
{"v": 1	"t": 2520172	"P": 959.75	"F": 1}
{"v": 1	"t": 2520193	"P": 948.0	"F": 1}
{"v": 1	"t": 2520213	"P": 948.25	"F": 1}
{"v": 1	"t": 2520233	"P": 958.25	"F": 1}
{"v": 1	"t": 2520254	"P": 951.5	"F": 1}
{"v": 1	"t": 2520274	"P": 945.75	"F": 1}
{"v": 1	"t": 2520294	"P": 960.0	"F": 1	"C": 46.705	"D": 3271	"sn": 54091930088003	"file": "/data/device_log/data0000.out"}
{"v": 1	"t": 2520315	"P": 953.5	"F": 1}
{"v": 1	"t": 2520335	"P": 945.75	"F": 1}
{"v": 1	"t": 2520356	"P": 959.5	"F": 1}
{"v": 1	"t": 2520376	"P": 954.25	"F": 1}
{"v": 1	"t": 2520396	"P": 945.75	"F": 1}
{"v": 1	"t": 2520417	"P": 954.0	"F": 1}
{"v": 1	"t": 2520437	"P": 958.25	"F": 1}
{"v": 1	"t": 2520458	"P": 948.0	"F": 1}
{"v": 1	"t": 2520478	"P": 946.5	"F": 1}
{"v": 1	"t": 2520498	"P": 961.25	"F": 1}
{"v": 1	"t": 2520519	"P": 953.0	"F": 1}
{"v": 1	"t": 2520539	"P": 945.0	"F": 1}
{"v": 1	"t": 2520559	"P": 954.25	"F": 1}
{"v": 1	"t": 2520580	"P": 958.0	"F": 1}
{"v": 1	"t": 2520600	"P": 948.75	"F": 1}
{"v": 1	"t": 2520620	"P": 947.0	"F": 1}
{"v": 1	"t": 2520641	"P": 960.75	"F": 1}
{"v": 1	"t": 2520661	"P": 952.5	"F": 1}
{"v": 1	"t": 2520682	"P": 943.5	"F": 1}
{"v": 1	"t": 2520702	"P": 955.5	"F": 1}
{"v": 1	"t": 2520722	"P": 957.25	"F": 1}
{"v": 1	"t": 2520743	"P": 947.0	"F": 1}
{"v": 1	"t": 2520763	"P": 953.0	"F": 1}
{"v": 1	"t": 2520783	"P": 957.5	"F": 1}
{"v": 1	"t": 2520804	"P": 948.0	"F": 1}
{"v": 1	"t": 2520824	"P": 950.75	"F": 1}
{"v": 1	"t": 2520845	"P": 956.75	"F": 1}
{"v": 1	"t": 2520865	"P": 947.0	"F": 1}
{"v": 1	"t": 2520885	"P": 945.5	"F": 1}
{"v": 1	"t": 2520906	"P": 958.75	"F": 1}
{"v": 1	"t": 2520926	"P": 953.75	"F": 1}
{"v": 1	"t": 2520947	"P": 944.75	"F": 1}
{"v": 1	"t": 2520967	"P": 959.0	"F": 1}
{"v": 1	"t": 2520987	"P": 952.5	"F": 1}
{"v": 1	"t": 2521008	"P": 945.0	"F": 1}
{"v": 1	"t": 2521028	"P": 957.0	"F": 1}
{"v": 1	"t": 2521049	"P": 954.75	"F": 1}
{"v": 1	"t": 2521069	"P": 946.75	"F": 1}
{"v": 1	"t": 2521089	"P": 955.5	"F": 1}
{"v": 1	"t": 2521110	"P": 952.0	"F": 1}
{"v": 1	"t": 2521130	"P": 946.25	"F": 1}
{"v": 1	"t": 2521151	"P": 958.0	"F": 1}
{"v": 1	"t": 2521171	"P": 948.0	"F": 1}
{"v": 1	"t": 2521192	"P": 952.75	"F": 1}
{"v": 1	"t": 2521213	"P": 943.5	"F": 1}
{"v": 1	"t": 2521233	"P": 956.25	"F": 1}
{"v": 1	"t": 2521254	"P": 950.5	"F": 1}
{"v": 1	"t": 2521275	"P": 954.5	"F": 1}
{"v": 1	"t": 2521295	"P": 947.75	"F": 1}
{"v": 1	"t": 2521316	"P": 959.0	"F": 1	"C": 46.66	"D": 3271	"sn": 54091930088003	"file": "/data/device_log/data0000.out"	"CO2": 4538.49169921875	"Tp": 26.813156127929688	"H": 22.266334533691406}
{"v": 1	"t": 2521337	"P": 957.0	"F": 1}
{"v": 1	"t": 2521358	"P": 946.5	"F": 1}
{"v": 1	"t": 2521381	"P": 958.75	"F": 1}
{"v": 1	"t": 2521402	"P": 947.0	"F": 1}
{"v": 1	"t": 2521422	"P": 958.5	"F": 1}
{"v": 1	"t": 2521443	"P": 945.25	"F": 1}
{"v": 1	"t": 2521463	"P": 957.5	"F": 1}
{"v": 1	"t": 2521484	"P": 950.5	"F": 1}
{"v": 1	"t": 2521504	"P": 952.5	"F": 1}
{"v": 1	"t": 2521525	"P": 959.75	"F": 1}
{"v": 1	"t": 2521545	"P": 948.75	"F": 1}
{"v": 1	"t": 2521565	"P": 947.5	"F": 1}
{"v": 1	"t": 2521586	"P": 962.0	"F": 1}
{"v": 1	"t": 2521606	"P": 951.25	"F": 1}
{"v": 1	"t": 2521627	"P": 944.75	"F": 1}
{"v": 1	"t": 2521647	"P": 956.0	"F": 1}
{"v": 1	"t": 2521667	"P": 957.5	"F": 1}
{"v": 1	"t": 2521688	"P": 949.0	"F": 1}
{"v": 1	"t": 2521708	"P": 950.75	"F": 1}
{"v": 1	"t": 2521728	"P": 960.25	"F": 1}
{"v": 1	"t": 2521749	"P": 954.25	"F": 1}
{"v": 1	"t": 2521769	"P": 947.0	"F": 1}
{"v": 1	"t": 2521789	"P": 958.0	"F": 1}
{"v": 1	"t": 2521810	"P": 958.75	"F": 1}
{"v": 1	"t": 2521830	"P": 950.0	"F": 1}
{"v": 1	"t": 2521850	"P": 947.5	"F": 1}
{"v": 1	"t": 2521871	"P": 961.75	"F": 1}
{"v": 1	"t": 2521891	"P": 954.25	"F": 1}
{"v": 1	"t": 2521912	"P": 947.5	"F": 1}
{"v": 1	"t": 2521932	"P": 956.5	"F": 1}
{"v": 1	"t": 2521952	"P": 957.5	"F": 1}
{"v": 1	"t": 2521973	"P": 951.0	"F": 1}
{"v": 1	"t": 2521993	"P": 947.5	"F": 1}
{"v": 1	"t": 2522013	"P": 960.75	"F": 1}
{"v": 1	"t": 2522034	"P": 956.0	"F": 1}
{"v": 1	"t": 2522054	"P": 947.5	"F": 1}
{"v": 1	"t": 2522074	"P": 953.75	"F": 1}
{"v": 1	"t": 2522095	"P": 962.0	"F": 1}
{"v": 1	"t": 2522115	"P": 950.75	"F": 1}
{"v": 1	"t": 2522135	"P": 944.5	"F": 1}
{"v": 1	"t": 2522156	"P": 959.25	"F": 1}
{"v": 1	"t": 2522176	"P": 953.25	"F": 1}
{"v": 1	"t": 2522196	"P": 944.75	"F": 1}
{"v": 1	"t": 2522217	"P": 953.5	"F": 1}
{"v": 1	"t": 2522237	"P": 957.25	"F": 1}
{"v": 1	"t": 2522258	"P": 948.25	"F": 1}
{"v": 1	"t": 2522278	"P": 945.75	"F": 1}
{"v": 1	"t": 2522298	"P": 958.25	"F": 1}
{"v": 1	"t": 2522319	"P": 951.5	"F": 1}
{"v": 1	"t": 2522339	"P": 944.75	"F": 1	"C": 46.66	"D": 3271	"sn": 54091930088003	"file": "/data/device_log/data0000.out"}
{"v": 1	"t": 2522359	"P": 955.0	"F": 1}
{"v": 1	"t": 2522380	"P": 953.75	"F": 1}
{"v": 1	"t": 2522402	"P": 949.5	"F": 1}
{"v": 1	"t": 2522423	"P": 944.0	"F": 1}
{"v": 1	"t": 2522443	"P": 957.0	"F": 1}
{"v": 1	"t": 2522464	"P": 953.75	"F": 1}
{"v": 1	"t": 2522484	"P": 948.25	"F": 1}
{"v": 1	"t": 2522504	"P": 949.25	"F": 1}
{"v": 1	"t": 2522525	"P": 960.25	"F": 1}
{"v": 1	"t": 2522545	"P": 951.75	"F": 1}
{"v": 1	"t": 2522565	"P": 944.25	"F": 1}
{"v": 1	"t": 2522586	"P": 956.75	"F": 1}
{"v": 1	"t": 2522606	"P": 958.5	"F": 1}
{"v": 1	"t": 2522626	"P": 948.75	"F": 1}
{"v": 1	"t": 2522647	"P": 945.0	"F": 1}
{"v": 1	"t": 2522667	"P": 960.0	"F": 1}
{"v": 1	"t": 2522687	"P": 953.75	"F": 1}
{"v": 1	"t": 2522708	"P": 945.0	"F": 1}
{"v": 1	"t": 2522728	"P": 956.5	"F": 1}
{"v": 1	"t": 2522748	"P": 958.75	"F": 1}
{"v": 1	"t": 2522769	"P": 949.75	"F": 1}
{"v": 1	"t": 2522789	"P": 945.75	"F": 1}
{"v": 1	"t": 2522809	"P": 958.5	"F": 1}
{"v": 1	"t": 2522830	"P": 955.5	"F": 1}
{"v": 1	"t": 2522850	"P": 948.0	"F": 1}
{"v": 1	"t": 2522870	"P": 948.25	"F": 1}
{"v": 1	"t": 2522891	"P": 960.5	"F": 1}
{"v": 1	"t": 2522911	"P": 952.5	"F": 1}
{"v": 1	"t": 2522931	"P": 944.75	"F": 1}
{"v": 1	"t": 2522952	"P": 952.5	"F": 1}
{"v": 1	"t": 2522972	"P": 958.25	"F": 1}
{"v": 1	"t": 2522992	"P": 951.25	"F": 1}
{"v": 1	"t": 2523013	"P": 946.0	"F": 1}
{"v": 1	"t": 2523033	"P": 952.25	"F": 1}
{"v": 1	"t": 2523053	"P": 958.75	"F": 1}
{"v": 1	"t": 2523074	"P": 951.5	"F": 1}
{"v": 1	"t": 2523094	"P": 943.75	"F": 1}
{"v": 1	"t": 2523114	"P": 952.0	"F": 1}
{"v": 1	"t": 2523135	"P": 959.0	"F": 1}
{"v": 1	"t": 2523155	"P": 951.75	"F": 1}
{"v": 1	"t": 2523175	"P": 944.5	"F": 1}
{"v": 1	"t": 2523196	"P": 951.75	"F": 1}
{"v": 1	"t": 2523216	"P": 959.75	"F": 1}
{"v": 1	"t": 2523236	"P": 951.5	"F": 1}
{"v": 1	"t": 2523256	"P": 945.75	"F": 1}
{"v": 1	"t": 2523277	"P": 950.25	"F": 1}
{"v": 1	"t": 2523297	"P": 959.75	"F": 1}
{"v": 1	"t": 2523317	"P": 953.5	"F": 1}
{"v": 1	"t": 2523338	"P": 946.75	"F": 1}
{"v": 1	"t": 2523358	"P": 950.75	"F": 1	"C": 46.63	"D": 3271	"sn": 54091930088003	"file": "/data/device_log/data0000.out"	"CO2": 4538.208984375	"Tp": 26.813156127929688	"H": 22.26651382446289}
{"v": 1	"t": 2523378	"P": 959.25	"F": 1}
{"v": 1	"t": 2523399	"P": 949.5	"F": 1}
{"v": 1	"t": 2523419	"P": 946.5	"F": 1}
{"v": 1	"t": 2523439	"P": 961.25	"F": 1}
{"v": 1	"t": 2523460	"P": 954.5	"F": 1}
{"v": 1	"t": 2523480	"P": 947.0	"F": 1}
{"v": 1	"t": 2523500	"P": 948.0	"F": 1}
{"v": 1	"t": 2523521	"P": 959.0	"F": 1}
{"v": 1	"t": 2523541	"P": 952.5	"F": 1}
{"v": 1	"t": 2523561	"P": 944.25	"F": 1}
{"v": 1	"t": 2523582	"P": 954.0	"F": 1}
{"v": 1	"t": 2523602	"P": 960.75	"F": 1}
{"v": 1	"t": 2523623	"P": 952.0	"F": 1}
{"v": 1	"t": 2523643	"P": 944.75	"F": 1}
{"v": 1	"t": 2523663	"P": 957.25	"F": 1}
{"v": 1	"t": 2523683	"P": 958.25	"F": 1}
{"v": 1	"t": 2523704	"P": 950.5	"F": 1}
{"v": 1	"t": 2523724	"P": 945.5	"F": 1}
{"v": 1	"t": 2523744	"P": 958.25	"F": 1}
{"v": 1	"t": 2523765	"P": 958.25	"F": 1}
{"v": 1	"t": 2523785	"P": 952.0	"F": 1}
{"v": 1	"t": 2523805	"P": 948.0	"F": 1}
{"v": 1	"t": 2523826	"P": 960.25	"F": 1}
{"v": 1	"t": 2523846	"P": 959.5	"F": 1}
{"v": 1	"t": 2523866	"P": 953.25	"F": 1}
{"v": 1	"t": 2523887	"P": 947.0	"F": 1}
{"v": 1	"t": 2523907	"P": 959.75	"F": 1}
{"v": 1	"t": 2523927	"P": 959.25	"F": 1}
{"v": 1	"t": 2523948	"P": 952.5	"F": 1}
{"v": 1	"t": 2523968	"P": 948.5	"F": 1}
{"v": 1	"t": 2523988	"P": 960.5	"F": 1}
{"v": 1	"t": 2524008	"P": 958.75	"F": 1}
{"v": 1	"t": 2524029	"P": 952.75	"F": 1}
{"v": 1	"t": 2524049	"P": 948.25	"F": 1}
{"v": 1	"t": 2524069	"P": 958.75	"F": 1}
{"v": 1	"t": 2524090	"P": 956.25	"F": 1}
{"v": 1	"t": 2524110	"P": 948.25	"F": 1}
{"v": 1	"t": 2524130	"P": 945.25	"F": 1}
{"v": 1	"t": 2524151	"P": 959.0	"F": 1}
{"v": 1	"t": 2524171	"P": 954.25	"F": 1}
{"v": 1	"t": 2524191	"P": 946.0	"F": 1}
{"v": 1	"t": 2524212	"P": 950.5	"F": 1}
{"v": 1	"t": 2524232	"P": 960.25	"F": 1}
{"v": 1	"t": 2524252	"P": 952.25	"F": 1}
{"v": 1	"t": 2524273	"P": 944.75	"F": 1}
{"v": 1	"t": 2524293	"P": 951.5	"F": 1}
{"v": 1	"t": 2524313	"P": 960.75	"F": 1}
{"v": 1	"t": 2524334	"P": 950.75	"F": 1}
{"v": 1	"t": 2524354	"P": 944.5	"F": 1}
{"v": 1	"t": 2524374	"P": 951.5	"F": 1	"C": 46.65	"D": 3271	"sn": 54091930088003	"file": "/data/device_log/data0000.out"	"CO2": 4530.0634765625	"Tp": 26.813156127929688	"H": 22.26626968383789}
{"v": 1	"t": 2524395	"P": 946.75	"F": 1}
{"v": 1	"t": 2524416	"P": 959.5	"F": 1}
{"v": 1	"t": 2524436	"P": 949.75	"F": 1}
{"v": 1	"t": 2524456	"P": 944.5	"F": 1}
{"v": 1	"t": 2524477	"P": 951.0	"F": 1}
{"v": 1	"t": 2524497	"P": 959.75	"F": 1}
{"v": 1	"t": 2524517	"P": 952.25	"F": 1}
{"v": 1	"t": 2524538	"P": 945.75	"F": 1}
{"v": 1	"t": 2524558	"P": 951.75	"F": 1}
{"v": 1	"t": 2524578	"P": 961.0	"F": 1}
{"v": 1	"t": 2524599	"P": 952.5	"F": 1}
{"v": 1	"t": 2524619	"P": 945.0	"F": 1}
{"v": 1	"t": 2524639	"P": 954.75	"F": 1}
{"v": 1	"t": 2524660	"P": 957.0	"F": 1}
{"v": 1	"t": 2524680	"P": 948.75	"F": 1}
{"v": 1	"t": 2524700	"P": 944.0	"F": 1}
{"v": 1	"t": 2524721	"P": 955.5	"F": 1}
{"v": 1	"t": 2524741	"P": 959.5	"F": 1}
{"v": 1	"t": 2524761	"P": 950.5	"F": 1}
{"v": 1	"t": 2524782	"P": 946.25	"F": 1}
{"v": 1	"t": 2524802	"P": 957.75	"F": 1}
{"v": 1	"t": 2524822	"P": 955.0	"F": 1}
{"v": 1	"t": 2524843	"P": 949.5	"F": 1}
{"v": 1	"t": 2524863	"P": 945.75	"F": 1}
{"v": 1	"t": 2524883	"P": 959.25	"F": 1}
{"v": 1	"t": 2524904	"P": 953.25	"F": 1}
{"v": 1	"t": 2524924	"P": 945.75	"F": 1}
{"v": 1	"t": 2524944	"P": 950.75	"F": 1}
{"v": 1	"t": 2524965	"P": 950.75	"F": 1}
{"v": 1	"t": 2524985	"P": 952.25	"F": 1}
{"v": 1	"t": 2525005	"P": 945.0	"F": 1}
{"v": 1	"t": 2525026	"P": 956.5	"F": 1}
{"v": 1	"t": 2525046	"P": 957.0	"F": 1}
{"v": 1	"t": 2525066	"P": 946.25	"F": 1}
{"v": 1	"t": 2525087	"P": 948.75	"F": 1}
{"v": 1	"t": 2525107	"P": 960.25	"F": 1}
{"v": 1	"t": 2525127	"P": 953.0	"F": 1}
{"v": 1	"t": 2525148	"P": 944.75	"F": 1}
{"v": 1	"t": 2525168	"P": 950.0	"F": 1}
{"v": 1	"t": 2525188	"P": 960.75	"F": 1}
{"v": 1	"t": 2525209	"P": 948.5	"F": 1}
{"v": 1	"t": 2525229	"P": 945.75	"F": 1}
{"v": 1	"t": 2525250	"P": 959.0	"F": 1}
{"v": 1	"t": 2525270	"P": 951.25	"F": 1}
{"v": 1	"t": 2525290	"P": 944.25	"F": 1}
{"v": 1	"t": 2525311	"P": 958.0	"F": 1}
{"v": 1	"t": 2525331	"P": 955.0	"F": 1}
{"v": 1	"t": 2525351	"P": 947.5	"F": 1}
{"v": 1	"t": 2525372	"P": 947.25	"F": 1}
{"v": 1	"t": 2525392	"P": 960.5	"F": 1	"C": 46.705	"D": 3270	"sn": 54091930088003	"file": "/data/device_log/data0000.out"}
{"v": 1	"t": 2525412	"P": 951.75	"F": 1}
{"v": 1	"t": 2525433	"P": 945.5	"F": 1}
{"v": 1	"t": 2525453	"P": 955.5	"F": 1}
{"v": 1	"t": 2525473	"P": 955.25	"F": 1}
{"v": 1	"t": 2525494	"P": 946.75	"F": 1}
{"v": 1	"t": 2525514	"P": 945.0	"F": 1}
{"v": 1	"t": 2525534	"P": 959.0	"F": 1}
{"v": 1	"t": 2525555	"P": 956.0	"F": 1}
{"v": 1	"t": 2525575	"P": 946.5	"F": 1}
{"v": 1	"t": 2525595	"P": 949.5	"F": 1}
{"v": 1	"t": 2525616	"P": 959.75	"F": 1}
{"v": 1	"t": 2525636	"P": 953.0	"F": 1}
{"v": 1	"t": 2525656	"P": 946.0	"F": 1}
{"v": 1	"t": 2525677	"P": 956.75	"F": 1}
{"v": 1	"t": 2525697	"P": 960.0	"F": 1}
{"v": 1	"t": 2525717	"P": 952.0	"F": 1}
{"v": 1	"t": 2525738	"P": 946.75	"F": 1}
{"v": 1	"t": 2525758	"P": 954.0	"F": 1}
{"v": 1	"t": 2525778	"P": 959.5	"F": 1}
{"v": 1	"t": 2525799	"P": 951.25	"F": 1}
{"v": 1	"t": 2525819	"P": 947.75	"F": 1}
{"v": 1	"t": 2525839	"P": 956.75	"F": 1}
{"v": 1	"t": 2525860	"P": 959.75	"F": 1}
{"v": 1	"t": 2525880	"P": 953.0	"F": 1}
{"v": 1	"t": 2525900	"P": 949.75	"F": 1}
{"v": 1	"t": 2525921	"P": 955.0	"F": 1}
{"v": 1	"t": 2525941	"P": 960.25	"F": 1}
{"v": 1	"t": 2525961	"P": 950.75	"F": 1}
{"v": 1	"t": 2525982	"P": 946.5	"F": 1}
{"v": 1	"t": 2526002	"P": 956.0	"F": 1}
{"v": 1	"t": 2526022	"P": 957.5	"F": 1}
{"v": 1	"t": 2526042	"P": 951.75	"F": 1}
{"v": 1	"t": 2526063	"P": 944.75	"F": 1}
{"v": 1	"t": 2526083	"P": 957.25	"F": 1}
{"v": 1	"t": 2526103	"P": 957.0	"F": 1}
{"v": 1	"t": 2526124	"P": 950.0	"F": 1}
{"v": 1	"t": 2526144	"P": 945.0	"F": 1}
{"v": 1	"t": 2526164	"P": 957.75	"F": 1}
{"v": 1	"t": 2526185	"P": 955.0	"F": 1}
{"v": 1	"t": 2526205	"P": 945.75	"F": 1}
{"v": 1	"t": 2526225	"P": 949.75	"F": 1}
{"v": 1	"t": 2526246	"P": 960.75	"F": 1}
{"v": 1	"t": 2526266	"P": 955.25	"F": 1}
{"v": 1	"t": 2526286	"P": 944.75	"F": 1}
{"v": 1	"t": 2526307	"P": 950.0	"F": 1}
{"v": 1	"t": 2526327	"P": 960.5	"F": 1}
{"v": 1	"t": 2526347	"P": 952.5	"F": 1}
{"v": 1	"t": 2526368	"P": 946.25	"F": 1}
{"v": 1	"t": 2526388	"P": 948.0	"F": 1}
{"v": 1	"t": 2526408	"P": 959.25	"F": 1	"C": 46.69	"D": 3270	"sn": 54091930088003	"file": "/data/device_log/data0000.out"	"CO2": 4523.41650390625	"Tp": 26.826507568359375	"H": 22.26651954650879}
{"v": 1	"t": 2526429	"P": 957.75	"F": 1}
{"v": 1	"t": 2526450	"P": 955.0	"F": 1}
{"v": 1	"t": 2526470	"P": 945.75	"F": 1}
{"v": 1	"t": 2526490	"P": 952.0	"F": 1}
{"v": 1	"t": 2526511	"P": 961.75	"F": 1}
{"v": 1	"t": 2526531	"P": 954.0	"F": 1}
{"v": 1	"t": 2526551	"P": 946.0	"F": 1}
{"v": 1	"t": 2526572	"P": 948.0	"F": 1}
{"v": 1	"t": 2526592	"P": 959.75	"F": 1}
{"v": 1	"t": 2526612	"P": 956.5	"F": 1}
{"v": 1	"t": 2526633	"P": 947.5	"F": 1}
{"v": 1	"t": 2526653	"P": 948.5	"F": 1}
{"v": 1	"t": 2526673	"P": 962.25	"F": 1}
{"v": 1	"t": 2526694	"P": 952.75	"F": 1}
{"v": 1	"t": 2526714	"P": 945.0	"F": 1}
{"v": 1	"t": 2526734	"P": 950.25	"F": 1}
{"v": 1	"t": 2526755	"P": 959.5	"F": 1}
{"v": 1	"t": 2526775	"P": 951.25	"F": 1}
{"v": 1	"t": 2526795	"P": 944.75	"F": 1}
{"v": 1	"t": 2526816	"P": 955.75	"F": 1}
{"v": 1	"t": 2526836	"P": 957.75	"F": 1}
{"v": 1	"t": 2526856	"P": 949.5	"F": 1}
{"v": 1	"t": 2526877	"P": 944.5	"F": 1}
{"v": 1	"t": 2526897	"P": 956.0	"F": 1}
{"v": 1	"t": 2526917	"P": 960.5	"F": 1}
{"v": 1	"t": 2526937	"P": 951.5	"F": 1}
{"v": 1	"t": 2526958	"P": 944.0	"F": 1}
{"v": 1	"t": 2526978	"P": 952.25	"F": 1}
{"v": 1	"t": 2526998	"P": 959.5	"F": 1}
{"v": 1	"t": 2527019	"P": 950.75	"F": 1}
{"v": 1	"t": 2527039	"P": 945.0	"F": 1}
{"v": 1	"t": 2527059	"P": 957.5	"F": 1}
{"v": 1	"t": 2527080	"P": 954.25	"F": 1}
{"v": 1	"t": 2527100	"P": 947.0	"F": 1}
{"v": 1	"t": 2527120	"P": 948.5	"F": 1}
{"v": 1	"t": 2527141	"P": 962.0	"F": 1}
{"v": 1	"t": 2527161	"P": 953.75	"F": 1}
{"v": 1	"t": 2527181	"P": 946.75	"F": 1}
{"v": 1	"t": 2527202	"P": 948.25	"F": 1}
{"v": 1	"t": 2527222	"P": 959.0	"F": 1}
{"v": 1	"t": 2527242	"P": 955.0	"F": 1}
{"v": 1	"t": 2527263	"P": 946.25	"F": 1}
{"v": 1	"t": 2527283	"P": 950.25	"F": 1}
{"v": 1	"t": 2527303	"P": 959.75	"F": 1}
{"v": 1	"t": 2527324	"P": 953.5	"F": 1}
{"v": 1	"t": 2527344	"P": 947.75	"F": 1}
{"v": 1	"t": 2527364	"P": 946.75	"F": 1}
{"v": 1	"t": 2527385	"P": 960.5	"F": 1}
{"v": 1	"t": 2527405	"P": 953.75	"F": 1}
{"v": 1	"t": 2527425	"P": 945.5	"F": 1	"C": 46.665	"D": 3270	"sn": 54091930088003	"file": "/data/device_log/data0000.out"}
{"v": 1	"t": 2527446	"P": 954.5	"F": 1}
{"v": 1	"t": 2527466	"P": 954.0	"F": 1}
{"v": 1	"t": 2527486	"P": 945.0	"F": 1}
{"v": 1	"t": 2527507	"P": 951.5	"F": 1}
{"v": 1	"t": 2527527	"P": 960.75	"F": 1}
{"v": 1	"t": 2527547	"P": 952.25	"F": 1}
{"v": 1	"t": 2527568	"P": 946.5	"F": 1}
{"v": 1	"t": 2527588	"P": 952.5	"F": 1}
{"v": 1	"t": 2527608	"P": 962.5	"F": 1}
{"v": 1	"t": 2527629	"P": 955.25	"F": 1}
{"v": 1	"t": 2527649	"P": 948.0	"F": 1}
{"v": 1	"t": 2527669	"P": 957.0	"F": 1}
{"v": 1	"t": 2527690	"P": 959.5	"F": 1}
{"v": 1	"t": 2527710	"P": 952.5	"F": 1}
{"v": 1	"t": 2527730	"P": 948.25	"F": 1}
{"v": 1	"t": 2527751	"P": 958.75	"F": 1}
{"v": 1	"t": 2527771	"P": 958.0	"F": 1}
{"v": 1	"t": 2527791	"P": 951.25	"F": 1}
{"v": 1	"t": 2527812	"P": 945.25	"F": 1}
{"v": 1	"t": 2527832	"P": 956.75	"F": 1}
{"v": 1	"t": 2527852	"P": 959.5	"F": 1}
{"v": 1	"t": 2527872	"P": 952.0	"F": 1}
{"v": 1	"t": 2527893	"P": 945.75	"F": 1}
{"v": 1	"t": 2527913	"P": 957.5	"F": 1}
{"v": 1	"t": 2527933	"P": 959.25	"F": 1}
{"v": 1	"t": 2527954	"P": 948.75	"F": 1}
{"v": 1	"t": 2527974	"P": 943.75	"F": 1}
{"v": 1	"t": 2527994	"P": 956.0	"F": 1}
{"v": 1	"t": 2528015	"P": 957.75	"F": 1}
{"v": 1	"t": 2528035	"P": 948.75	"F": 1}
{"v": 1	"t": 2528055	"P": 942.75	"F": 1}
{"v": 1	"t": 2528076	"P": 958.0	"F": 1}
{"v": 1	"t": 2528096	"P": 955.25	"F": 1}
{"v": 1	"t": 2528116	"P": 947.5	"F": 1}
{"v": 1	"t": 2528137	"P": 946.0	"F": 1}
{"v": 1	"t": 2528157	"P": 959.25	"F": 1}
{"v": 1	"t": 2528177	"P": 954.25	"F": 1}
{"v": 1	"t": 2528198	"P": 945.5	"F": 1}
{"v": 1	"t": 2528218	"P": 949.5	"F": 1}
{"v": 1	"t": 2528238	"P": 961.0	"F": 1}
{"v": 1	"t": 2528259	"P": 954.0	"F": 1}
{"v": 1	"t": 2528279	"P": 945.5	"F": 1}
{"v": 1	"t": 2528299	"P": 949.5	"F": 1}
{"v": 1	"t": 2528320	"P": 961.25	"F": 1}
{"v": 1	"t": 2528340	"P": 953.5	"F": 1}
{"v": 1	"t": 2528360	"P": 945.75	"F": 1}
{"v": 1	"t": 2528380	"P": 947.25	"F": 1}
{"v": 1	"t": 2528401	"P": 959.75	"F": 1}
{"v": 1	"t": 2528421	"P": 954.25	"F": 1}
{"v": 1	"t": 2528441	"P": 946.0	"F": 1	"C": 46.655	"D": 3270	"sn": 54091930088003	"file": "/data/device_log/data0000.out"	"CO2": 4518.5	"Tp": 26.813156127929688	"H": 22.26651382446289}
{"v": 1	"t": 2528463	"P": 948.25	"F": 1}
{"v": 1	"t": 2528483	"P": 945.5	"F": 1}
{"v": 1	"t": 2528503	"P": 960.5	"F": 1}
{"v": 1	"t": 2528524	"P": 952.5	"F": 1}
{"v": 1	"t": 2528544	"P": 943.75	"F": 1}
{"v": 1	"t": 2528564	"P": 954.25	"F": 1}
{"v": 1	"t": 2528585	"P": 956.75	"F": 1}
{"v": 1	"t": 2528605	"P": 952.0	"F": 1}
{"v": 1	"t": 2528625	"P": 945.25	"F": 1}
{"v": 1	"t": 2528646	"P": 960.0	"F": 1}
{"v": 1	"t": 2528666	"P": 954.5	"F": 1}
{"v": 1	"t": 2528686	"P": 948.5	"F": 1}
{"v": 1	"t": 2528707	"P": 945.75	"F": 1}
{"v": 1	"t": 2528727	"P": 959.0	"F": 1}
{"v": 1	"t": 2528747	"P": 952.75	"F": 1}
{"v": 1	"t": 2528768	"P": 945.5	"F": 1}
{"v": 1	"t": 2528788	"P": 949.25	"F": 1}
{"v": 1	"t": 2528808	"P": 960.0	"F": 1}
{"v": 1	"t": 2528829	"P": 953.0	"F": 1}
{"v": 1	"t": 2528849	"P": 943.0	"F": 1}
{"v": 1	"t": 2528869	"P": 956.5	"F": 1}
{"v": 1	"t": 2528890	"P": 958.5	"F": 1}
{"v": 1	"t": 2528910	"P": 947.75	"F": 1}
{"v": 1	"t": 2528930	"P": 946.25	"F": 1}
{"v": 1	"t": 2528951	"P": 960.5	"F": 1}
{"v": 1	"t": 2528971	"P": 950.75	"F": 1}
{"v": 1	"t": 2528991	"P": 943.25	"F": 1}
{"v": 1	"t": 2529012	"P": 952.75	"F": 1}
{"v": 1	"t": 2529032	"P": 959.25	"F": 1}
{"v": 1	"t": 2529052	"P": 949.25	"F": 1}
{"v": 1	"t": 2529073	"P": 944.75	"F": 1}
{"v": 1	"t": 2529093	"P": 958.5	"F": 1}
{"v": 1	"t": 2529114	"P": 953.0	"F": 1}
{"v": 1	"t": 2529134	"P": 945.75	"F": 1}
{"v": 1	"t": 2529154	"P": 956.75	"F": 1}
{"v": 1	"t": 2529175	"P": 958.25	"F": 1}
{"v": 1	"t": 2529195	"P": 948.5	"F": 1}
{"v": 1	"t": 2529215	"P": 945.75	"F": 1}
{"v": 1	"t": 2529236	"P": 958.5	"F": 1}
{"v": 1	"t": 2529256	"P": 956.0	"F": 1}
{"v": 1	"t": 2529276	"P": 947.0	"F": 1}
{"v": 1	"t": 2529297	"P": 947.0	"F": 1}
{"v": 1	"t": 2529317	"P": 959.5	"F": 1}
{"v": 1	"t": 2529337	"P": 954.0	"F": 1}
{"v": 1	"t": 2529358	"P": 946.25	"F": 1}
{"v": 1	"t": 2529378	"P": 948.25	"F": 1}
{"v": 1	"t": 2529398	"P": 961.75	"F": 1}
{"v": 1	"t": 2529419	"P": 953.25	"F": 1}
{"v": 1	"t": 2529439	"P": 945.5	"F": 1}
{"v": 1	"t": 2529459	"P": 950.0	"F": 1	"C": 46.685	"D": 3270	"sn": 54091930088003	"file": "/data/device_log/data0000.out"}
{"v": 1	"t": 2529480	"P": 959.5	"F": 1}
{"v": 1	"t": 2529500	"P": 951.25	"F": 1}
{"v": 1	"t": 2529520	"P": 946.75	"F": 1}
{"v": 1	"t": 2529541	"P": 961.75	"F": 1}
{"v": 1	"t": 2529561	"P": 957.0	"F": 1}
{"v": 1	"t": 2529581	"P": 950.5	"F": 1}
{"v": 1	"t": 2529602	"P": 947.25	"F": 1}
{"v": 1	"t": 2529622	"P": 961.75	"F": 1}
{"v": 1	"t": 2529642	"P": 954.5	"F": 1}
{"v": 1	"t": 2529663	"P": 950.0	"F": 1}
{"v": 1	"t": 2529683	"P": 947.0	"F": 1}
{"v": 1	"t": 2529703	"P": 961.75	"F": 1}
{"v": 1	"t": 2529723	"P": 960.5	"F": 1}
{"v": 1	"t": 2529744	"P": 951.25	"F": 1}
{"v": 1	"t": 2529764	"P": 948.5	"F": 1}
{"v": 1	"t": 2529784	"P": 961.0	"F": 1}
{"v": 1	"t": 2529805	"P": 958.25	"F": 1}
{"v": 1	"t": 2529825	"P": 951.0	"F": 1}
{"v": 1	"t": 2529845	"P": 946.75	"F": 1}
{"v": 1	"t": 2529866	"P": 963.5	"F": 1}
{"v": 1	"t": 2529886	"P": 956.75	"F": 1}
{"v": 1	"t": 2529906	"P": 946.5	"F": 1}
{"v": 1	"t": 2529927	"P": 948.0	"F": 1}
{"v": 1	"t": 2529947	"P": 961.0	"F": 1}
{"v": 1	"t": 2529967	"P": 955.75	"F": 1}
{"v": 1	"t": 2529988	"P": 944.5	"F": 1}
{"v": 1	"t": 2530008	"P": 947.0	"F": 1}
{"v": 1	"t": 2530028	"P": 960.75	"F": 1}
{"v": 1	"t": 2530049	"P": 954.25	"F": 1}
{"v": 1	"t": 2530069	"P": 944.75	"F": 1}
{"v": 1	"t": 2530089	"P": 952.25	"F": 1}
{"v": 1	"t": 2530110	"P": 960.25	"F": 1}
{"v": 1	"t": 2530130	"P": 952.0	"F": 1}
{"v": 1	"t": 2530150	"P": 945.0	"F": 1}
{"v": 1	"t": 2530171	"P": 953.25	"F": 1}
{"v": 1	"t": 2530191	"P": 959.0	"F": 1}
{"v": 1	"t": 2530211	"P": 949.5	"F": 1}
{"v": 1	"t": 2530232	"P": 942.25	"F": 1}
{"v": 1	"t": 2530252	"P": 954.25	"F": 1}
{"v": 1	"t": 2530272	"P": 958.25	"F": 1}
{"v": 1	"t": 2530292	"P": 951.5	"F": 1}
{"v": 1	"t": 2530313	"P": 944.0	"F": 1}
{"v": 1	"t": 2530333	"P": 954.25	"F": 1}
{"v": 1	"t": 2530353	"P": 959.25	"F": 1}
{"v": 1	"t": 2530374	"P": 952.0	"F": 1}
{"v": 1	"t": 2530394	"P": 944.0	"F": 1}
{"v": 1	"t": 2530414	"P": 950.75	"F": 1}
{"v": 1	"t": 2530435	"P": 960.75	"F": 1}
{"v": 1	"t": 2530455	"P": 951.0	"F": 1}
{"v": 1	"t": 2530475	"P": 944.75	"F": 1	"C": 46.665	"D": 3270	"sn": 54091930088003	"file": "/data/device_log/data0000.out"	"CO2": 4512.7978515625	"Tp": 26.826507568359375	"H": 22.266460418701172}
{"v": 1	"t": 2530496	"P": 947.5	"F": 1}
{"v": 1	"t": 2530517	"P": 947.25	"F": 1}
{"v": 1	"t": 2530537	"P": 959.75	"F": 1}
{"v": 1	"t": 2530557	"P": 951.75	"F": 1}
{"v": 1	"t": 2530578	"P": 944.0	"F": 1}
{"v": 1	"t": 2530598	"P": 956.5	"F": 1}
{"v": 1	"t": 2530619	"P": 958.25	"F": 1}
{"v": 1	"t": 2530639	"P": 949.5	"F": 1}
{"v": 1	"t": 2530659	"P": 944.75	"F": 1}
{"v": 1	"t": 2530679	"P": 960.5	"F": 1}
{"v": 1	"t": 2530700	"P": 954.0	"F": 1}
{"v": 1	"t": 2530720	"P": 945.75	"F": 1}
{"v": 1	"t": 2530740	"P": 945.0	"F": 1}
{"v": 1	"t": 2530761	"P": 961.25	"F": 1}
{"v": 1	"t": 2530781	"P": 956.5	"F": 1}
{"v": 1	"t": 2530801	"P": 945.75	"F": 1}
{"v": 1	"t": 2530822	"P": 947.0	"F": 1}
{"v": 1	"t": 2530842	"P": 960.0	"F": 1}
{"v": 1	"t": 2530862	"P": 955.75	"F": 1}
{"v": 1	"t": 2530883	"P": 944.75	"F": 1}
{"v": 1	"t": 2530903	"P": 945.5	"F": 1}
{"v": 1	"t": 2530923	"P": 960.0	"F": 1}
{"v": 1	"t": 2530943	"P": 956.5	"F": 1}
{"v": 1	"t": 2530964	"P": 947.75	"F": 1}
{"v": 1	"t": 2530984	"P": 942.0	"F": 1}
{"v": 1	"t": 2531004	"P": 958.25	"F": 1}
{"v": 1	"t": 2531025	"P": 958.25	"F": 1}
{"v": 1	"t": 2531045	"P": 950.0	"F": 1}
{"v": 1	"t": 2531065	"P": 946.25	"F": 1}
{"v": 1	"t": 2531086	"P": 959.0	"F": 1}
{"v": 1	"t": 2531106	"P": 955.0	"F": 1}
{"v": 1	"t": 2531126	"P": 948.25	"F": 1}
{"v": 1	"t": 2531147	"P": 945.5	"F": 1}
{"v": 1	"t": 2531167	"P": 959.75	"F": 1}
{"v": 1	"t": 2531187	"P": 955.75	"F": 1}
{"v": 1	"t": 2531208	"P": 947.75	"F": 1}
{"v": 1	"t": 2531228	"P": 948.25	"F": 1}
{"v": 1	"t": 2531248	"P": 962.25	"F": 1}
{"v": 1	"t": 2531269	"P": 952.25	"F": 1}
{"v": 1	"t": 2531289	"P": 946.0	"F": 1}
{"v": 1	"t": 2531309	"P": 955.25	"F": 1}
{"v": 1	"t": 2531330	"P": 958.75	"F": 1}
{"v": 1	"t": 2531350	"P": 948.75	"F": 1}
{"v": 1	"t": 2531370	"P": 944.5	"F": 1}
{"v": 1	"t": 2531391	"P": 958.25	"F": 1}
{"v": 1	"t": 2531411	"P": 957.75	"F": 1}
{"v": 1	"t": 2531431	"P": 948.5	"F": 1}
{"v": 1	"t": 2531452	"P": 945.75	"F": 1}
{"v": 1	"t": 2531472	"P": 959.0	"F": 1}
{"v": 1	"t": 2531492	"P": 959.5	"F": 1	"C": 46.69	"D": 3270	"sn": 54091930088003	"file": "/data/device_log/data0000.out"}
{"v": 1	"t": 2531513	"P": 947.5	"F": 1}
{"v": 1	"t": 2531533	"P": 950.75	"F": 1}
{"v": 1	"t": 2531553	"P": 960.5	"F": 1}
{"v": 1	"t": 2531574	"P": 953.0	"F": 1}
{"v": 1	"t": 2531594	"P": 947.5	"F": 1}
{"v": 1	"t": 2531614	"P": 955.25	"F": 1}
{"v": 1	"t": 2531635	"P": 960.0	"F": 1}
{"v": 1	"t": 2531655	"P": 953.25	"F": 1}
{"v": 1	"t": 2531675	"P": 949.25	"F": 1}
{"v": 1	"t": 2531696	"P": 961.5	"F": 1}
{"v": 1	"t": 2531716	"P": 955.25	"F": 1}
{"v": 1	"t": 2531736	"P": 947.75	"F": 1}
{"v": 1	"t": 2531757	"P": 957.0	"F": 1}
{"v": 1	"t": 2531777	"P": 960.0	"F": 1}
{"v": 1	"t": 2531798	"P": 950.75	"F": 1}
{"v": 1	"t": 2531818	"P": 951.25	"F": 1}
{"v": 1	"t": 2531838	"P": 959.75	"F": 1}
{"v": 1	"t": 2531859	"P": 951.25	"F": 1}
{"v": 1	"t": 2531879	"P": 945.0	"F": 1}
{"v": 1	"t": 2531900	"P": 959.25	"F": 1}
{"v": 1	"t": 2531920	"P": 951.75	"F": 1}
{"v": 1	"t": 2531940	"P": 944.25	"F": 1}
{"v": 1	"t": 2531961	"P": 958.25	"F": 1}
{"v": 1	"t": 2531981	"P": 953.25	"F": 1}
{"v": 1	"t": 2532002	"P": 944.0	"F": 1}
{"v": 1	"t": 2532022	"P": 957.75	"F": 1}
{"v": 1	"t": 2532042	"P": 954.5	"F": 1}
{"v": 1	"t": 2532063	"P": 946.25	"F": 1}
{"v": 1	"t": 2532083	"P": 950.5	"F": 1}
{"v": 1	"t": 2532103	"P": 960.5	"F": 1}
{"v": 1	"t": 2532124	"P": 949.75	"F": 1}
{"v": 1	"t": 2532144	"P": 945.5	"F": 1}
{"v": 1	"t": 2532164	"P": 959.25	"F": 1}
{"v": 1	"t": 2532185	"P": 955.0	"F": 1}
{"v": 1	"t": 2532205	"P": 947.75	"F": 1}
{"v": 1	"t": 2532226	"P": 954.0	"F": 1}
{"v": 1	"t": 2532246	"P": 958.75	"F": 1}
{"v": 1	"t": 2532266	"P": 948.75	"F": 1}
{"v": 1	"t": 2532287	"P": 945.5	"F": 1}
{"v": 1	"t": 2532307	"P": 959.25	"F": 1}
{"v": 1	"t": 2532327	"P": 951.25	"F": 1}
{"v": 1	"t": 2532348	"P": 944.5	"F": 1}
{"v": 1	"t": 2532368	"P": 957.5	"F": 1}
{"v": 1	"t": 2532389	"P": 957.0	"F": 1}
{"v": 1	"t": 2532409	"P": 947.5	"F": 1}
{"v": 1	"t": 2532429	"P": 951.5	"F": 1}
{"v": 1	"t": 2532450	"P": 959.0	"F": 1}
{"v": 1	"t": 2532470	"P": 949.75	"F": 1}
{"v": 1	"t": 2532490	"P": 946.0	"F": 1}
{"v": 1	"t": 2532511	"P": 957.75	"F": 1	"C": 46.67	"D": 3270	"sn": 54091930088003	"file": "/data/device_log/data0000.out"	"CO2": 4509.421875	"Tp": 26.813156127929688	"H": 22.266460418701172}
{"v": 1	"t": 2532532	"P": 956.75	"F": 1}
{"v": 1	"t": 2532552	"P": 951.0	"F": 1}
{"v": 1	"t": 2532573	"P": 947.25	"F": 1}
```
