## Supplementary Data Files 1 for "Inexpensive multi-patient respiratory monitoring system for helmet ventilation during COVID-19 pandemic": device_raw_waveforms_expiratory.json (part 6 of 6)

```
{"v": 1	"t": 2532593	"P": 959.75	"F": 1}
{"v": 1	"t": 2532614	"P": 951.75	"F": 1}
{"v": 1	"t": 2532634	"P": 947.25	"F": 1}
{"v": 1	"t": 2532655	"P": 956.25	"F": 1}
{"v": 1	"t": 2532675	"P": 948.5	"F": 1}
{"v": 1	"t": 2532696	"P": 957.5	"F": 1}
{"v": 1	"t": 2532716	"P": 955.0	"F": 1}
{"v": 1	"t": 2532736	"P": 945.25	"F": 1}
{"v": 1	"t": 2532757	"P": 951.0	"F": 1}
{"v": 1	"t": 2532777	"P": 958.25	"F": 1}
{"v": 1	"t": 2532798	"P": 950.25	"F": 1}
{"v": 1	"t": 2532818	"P": 944.75	"F": 1}
{"v": 1	"t": 2532838	"P": 961.0	"F": 1}
{"v": 1	"t": 2532859	"P": 954.0	"F": 1}
{"v": 1	"t": 2532879	"P": 945.75	"F": 1}
{"v": 1	"t": 2532899	"P": 951.5	"F": 1}
{"v": 1	"t": 2532920	"P": 956.75	"F": 1}
{"v": 1	"t": 2532940	"P": 947.0	"F": 1}
{"v": 1	"t": 2532960	"P": 945.25	"F": 1}
{"v": 1	"t": 2532981	"P": 961.5	"F": 1}
{"v": 1	"t": 2533001	"P": 953.0	"F": 1}
{"v": 1	"t": 2533022	"P": 957.0	"F": 1}
{"v": 1	"t": 2533042	"P": 954.25	"F": 1}
{"v": 1	"t": 2533062	"P": 958.25	"F": 1}
{"v": 1	"t": 2533083	"P": 947.5	"F": 1}
{"v": 1	"t": 2533103	"P": 949.5	"F": 1}
{"v": 1	"t": 2533123	"P": 961.5	"F": 1}
{"v": 1	"t": 2533144	"P": 950.0	"F": 1}
{"v": 1	"t": 2533164	"P": 949.0	"F": 1}
{"v": 1	"t": 2533185	"P": 957.75	"F": 1}
{"v": 1	"t": 2533205	"P": 947.25	"F": 1}
{"v": 1	"t": 2533225	"P": 947.75	"F": 1}
{"v": 1	"t": 2533246	"P": 960.25	"F": 1}
{"v": 1	"t": 2533266	"P": 951.5	"F": 1}
{"v": 1	"t": 2533286	"P": 944.5	"F": 1}
{"v": 1	"t": 2533307	"P": 951.75	"F": 1}
{"v": 1	"t": 2533327	"P": 959.5	"F": 1}
{"v": 1	"t": 2533347	"P": 951.75	"F": 1}
{"v": 1	"t": 2533368	"P": 944.75	"F": 1}
{"v": 1	"t": 2533388	"P": 952.25	"F": 1}
{"v": 1	"t": 2533408	"P": 962.0	"F": 1}
{"v": 1	"t": 2533429	"P": 952.75	"F": 1}
{"v": 1	"t": 2533449	"P": 946.75	"F": 1}
{"v": 1	"t": 2533469	"P": 954.5	"F": 1}
{"v": 1	"t": 2533490	"P": 961.5	"F": 1}
{"v": 1	"t": 2533510	"P": 951.25	"F": 1}
{"v": 1	"t": 2533530	"P": 945.25	"F": 1	"C": 46.655	"D": 3270	"sn": 54091930088003	"file": "/data/device_log/data0000.out"}
{"v": 1	"t": 2533551	"P": 958.5	"F": 1}
{"v": 1	"t": 2533571	"P": 956.75	"F": 1}
{"v": 1	"t": 2533591	"P": 948.75	"F": 1}
{"v": 1	"t": 2533612	"P": 955.0	"F": 1}
{"v": 1	"t": 2533632	"P": 961.75	"F": 1}
{"v": 1	"t": 2533652	"P": 957.0	"F": 1}
{"v": 1	"t": 2533673	"P": 949.5	"F": 1}
{"v": 1	"t": 2533693	"P": 954.5	"F": 1}
{"v": 1	"t": 2533713	"P": 961.25	"F": 1}
{"v": 1	"t": 2533734	"P": 952.75	"F": 1}
{"v": 1	"t": 2533754	"P": 947.0	"F": 1}
{"v": 1	"t": 2533774	"P": 954.0	"F": 1}
{"v": 1	"t": 2533795	"P": 957.75	"F": 1}
{"v": 1	"t": 2533815	"P": 951.25	"F": 1}
{"v": 1	"t": 2533835	"P": 946.25	"F": 1}
{"v": 1	"t": 2533856	"P": 958.25	"F": 1}
{"v": 1	"t": 2533876	"P": 954.5	"F": 1}
{"v": 1	"t": 2533896	"P": 947.0	"F": 1}
{"v": 1	"t": 2533917	"P": 945.5	"F": 1}
{"v": 1	"t": 2533937	"P": 959.25	"F": 1}
{"v": 1	"t": 2533957	"P": 955.25	"F": 1}
{"v": 1	"t": 2533978	"P": 946.25	"F": 1}
{"v": 1	"t": 2533998	"P": 945.5	"F": 1}
{"v": 1	"t": 2534018	"P": 960.5	"F": 1}
{"v": 1	"t": 2534039	"P": 956.25	"F": 1}
{"v": 1	"t": 2534059	"P": 948.25	"F": 1}
{"v": 1	"t": 2534079	"P": 947.75	"F": 1}
{"v": 1	"t": 2534099	"P": 958.0	"F": 1}
{"v": 1	"t": 2534120	"P": 954.0	"F": 1}
{"v": 1	"t": 2534140	"P": 947.25	"F": 1}
{"v": 1	"t": 2534160	"P": 946.5	"F": 1}
{"v": 1	"t": 2534181	"P": 960.75	"F": 1}
{"v": 1	"t": 2534201	"P": 954.25	"F": 1}
{"v": 1	"t": 2534221	"P": 946.75	"F": 1}
{"v": 1	"t": 2534242	"P": 947.75	"F": 1}
{"v": 1	"t": 2534262	"P": 960.75	"F": 1}
{"v": 1	"t": 2534282	"P": 953.25	"F": 1}
{"v": 1	"t": 2534303	"P": 945.75	"F": 1}
{"v": 1	"t": 2534323	"P": 950.0	"F": 1}
{"v": 1	"t": 2534343	"P": 960.5	"F": 1}
{"v": 1	"t": 2534364	"P": 953.0	"F": 1}
{"v": 1	"t": 2534384	"P": 945.25	"F": 1}
{"v": 1	"t": 2534404	"P": 950.5	"F": 1}
{"v": 1	"t": 2534425	"P": 961.75	"F": 1}
{"v": 1	"t": 2534445	"P": 952.5	"F": 1}
{"v": 1	"t": 2534465	"P": 943.5	"F": 1}
{"v": 1	"t": 2534486	"P": 950.25	"F": 1}
{"v": 1	"t": 2534506	"P": 960.5	"F": 1}
{"v": 1	"t": 2534526	"P": 952.25	"F": 1}
{"v": 1	"t": 2534546	"P": 945.75	"F": 1	"C": 46.67	"D": 3270	"sn": 54091930088003	"file": "/data/device_log/data0000.out"	"CO2": 4504.162109375	"Tp": 26.826507568359375	"H": 22.266340255737305}
{"v": 1	"t": 2534568	"P": 944.75	"F": 1}
{"v": 1	"t": 2534588	"P": 953.0	"F": 1}
{"v": 1	"t": 2534609	"P": 957.25	"F": 1}
{"v": 1	"t": 2534629	"P": 945.25	"F": 1}
{"v": 1	"t": 2534649	"P": 944.75	"F": 1}
{"v": 1	"t": 2534669	"P": 959.75	"F": 1}
{"v": 1	"t": 2534690	"P": 955.0	"F": 1}
{"v": 1	"t": 2534711	"P": 951.0	"F": 1}
{"v": 1	"t": 2534730	"P": 945.75	"F": 1}
{"v": 1	"t": 2534751	"P": 959.5	"F": 1}
{"v": 1	"t": 2534771	"P": 955.25	"F": 1}
{"v": 1	"t": 2534791	"P": 947.0	"F": 1}
{"v": 1	"t": 2534812	"P": 946.5	"F": 1}
{"v": 1	"t": 2534832	"P": 958.75	"F": 1}
{"v": 1	"t": 2534852	"P": 955.0	"F": 1}
{"v": 1	"t": 2534873	"P": 947.5	"F": 1}
{"v": 1	"t": 2534893	"P": 945.0	"F": 1}
{"v": 1	"t": 2534913	"P": 959.75	"F": 1}
{"v": 1	"t": 2534933	"P": 956.25	"F": 1}
{"v": 1	"t": 2534954	"P": 948.75	"F": 1}
{"v": 1	"t": 2534974	"P": 945.25	"F": 1}
{"v": 1	"t": 2534994	"P": 959.75	"F": 1}
{"v": 1	"t": 2535015	"P": 955.75	"F": 1}
{"v": 1	"t": 2535035	"P": 948.25	"F": 1}
{"v": 1	"t": 2535055	"P": 945.75	"F": 1}
{"v": 1	"t": 2535076	"P": 960.25	"F": 1}
{"v": 1	"t": 2535096	"P": 955.75	"F": 1}
{"v": 1	"t": 2535116	"P": 948.0	"F": 1}
{"v": 1	"t": 2535137	"P": 946.0	"F": 1}
{"v": 1	"t": 2535157	"P": 960.5	"F": 1}
{"v": 1	"t": 2535177	"P": 957.0	"F": 1}
{"v": 1	"t": 2535198	"P": 947.0	"F": 1}
{"v": 1	"t": 2535218	"P": 949.25	"F": 1}
{"v": 1	"t": 2535238	"P": 959.0	"F": 1}
{"v": 1	"t": 2535259	"P": 951.5	"F": 1}
{"v": 1	"t": 2535279	"P": 945.25	"F": 1}
{"v": 1	"t": 2535299	"P": 953.25	"F": 1}
{"v": 1	"t": 2535320	"P": 961.0	"F": 1}
{"v": 1	"t": 2535340	"P": 953.0	"F": 1}
{"v": 1	"t": 2535360	"P": 945.75	"F": 1}
{"v": 1	"t": 2535381	"P": 957.5	"F": 1}
{"v": 1	"t": 2535401	"P": 959.75	"F": 1}
{"v": 1	"t": 2535421	"P": 952.0	"F": 1}
{"v": 1	"t": 2535442	"P": 946.75	"F": 1}
{"v": 1	"t": 2535462	"P": 957.5	"F": 1}
{"v": 1	"t": 2535482	"P": 959.75	"F": 1}
{"v": 1	"t": 2535502	"P": 953.0	"F": 1}
{"v": 1	"t": 2535523	"P": 949.25	"F": 1}
{"v": 1	"t": 2535543	"P": 956.25	"F": 1}
{"v": 1	"t": 2535563	"P": 962.25	"F": 1	"C": 46.675	"D": 3270	"sn": 54091930088003	"file": "/data/device_log/data0000.out"}
{"v": 1	"t": 2535584	"P": 952.25	"F": 1}
{"v": 1	"t": 2535604	"P": 948.25	"F": 1}
{"v": 1	"t": 2535625	"P": 960.25	"F": 1}
{"v": 1	"t": 2535645	"P": 955.5	"F": 1}
{"v": 1	"t": 2535665	"P": 947.75	"F": 1}
{"v": 1	"t": 2535686	"P": 952.75	"F": 1}
{"v": 1	"t": 2535706	"P": 963.5	"F": 1}
{"v": 1	"t": 2535726	"P": 952.5	"F": 1}
{"v": 1	"t": 2535746	"P": 944.75	"F": 1}
{"v": 1	"t": 2535767	"P": 952.25	"F": 1}
{"v": 1	"t": 2535787	"P": 960.25	"F": 1}
{"v": 1	"t": 2535807	"P": 951.5	"F": 1}
{"v": 1	"t": 2535828	"P": 944.25	"F": 1}
{"v": 1	"t": 2535848	"P": 953.75	"F": 1}
{"v": 1	"t": 2535868	"P": 960.0	"F": 1}
{"v": 1	"t": 2535889	"P": 950.75	"F": 1}
{"v": 1	"t": 2535909	"P": 944.25	"F": 1}
{"v": 1	"t": 2535929	"P": 956.5	"F": 1}
{"v": 1	"t": 2535950	"P": 958.75	"F": 1}
{"v": 1	"t": 2535970	"P": 948.5	"F": 1}
{"v": 1	"t": 2535990	"P": 946.25	"F": 1}
{"v": 1	"t": 2536011	"P": 959.25	"F": 1}
{"v": 1	"t": 2536031	"P": 954.75	"F": 1}
{"v": 1	"t": 2536052	"P": 943.25	"F": 1}
{"v": 1	"t": 2536072	"P": 958.5	"F": 1}
{"v": 1	"t": 2536092	"P": 955.75	"F": 1}
{"v": 1	"t": 2536113	"P": 948.0	"F": 1}
{"v": 1	"t": 2536133	"P": 948.75	"F": 1}
{"v": 1	"t": 2536153	"P": 960.75	"F": 1}
{"v": 1	"t": 2536174	"P": 952.25	"F": 1}
{"v": 1	"t": 2536194	"P": 945.5	"F": 1}
{"v": 1	"t": 2536214	"P": 955.0	"F": 1}
{"v": 1	"t": 2536235	"P": 956.25	"F": 1}
{"v": 1	"t": 2536255	"P": 946.25	"F": 1}
{"v": 1	"t": 2536276	"P": 949.0	"F": 1}
{"v": 1	"t": 2536296	"P": 960.25	"F": 1}
{"v": 1	"t": 2536316	"P": 952.0	"F": 1}
{"v": 1	"t": 2536336	"P": 944.5	"F": 1}
{"v": 1	"t": 2536357	"P": 952.0	"F": 1}
{"v": 1	"t": 2536377	"P": 957.25	"F": 1}
{"v": 1	"t": 2536397	"P": 948.5	"F": 1}
{"v": 1	"t": 2536418	"P": 943.5	"F": 1}
{"v": 1	"t": 2536438	"P": 958.25	"F": 1}
{"v": 1	"t": 2536458	"P": 956.25	"F": 1}
{"v": 1	"t": 2536479	"P": 948.0	"F": 1}
{"v": 1	"t": 2536499	"P": 944.0	"F": 1}
{"v": 1	"t": 2536519	"P": 958.5	"F": 1}
{"v": 1	"t": 2536540	"P": 956.0	"F": 1}
{"v": 1	"t": 2536560	"P": 946.5	"F": 1}
{"v": 1	"t": 2536580	"P": 945.75	"F": 1	"C": 46.665	"D": 3270	"sn": 54091930088003	"file": "/data/device_log/data0000.out"	"CO2": 4502.1865234375	"Tp": 26.826507568359375	"H": 22.266340255737305}
{"v": 1	"t": 2536602	"P": 946.25	"F": 1}
{"v": 1	"t": 2536622	"P": 958.5	"F": 1}
{"v": 1	"t": 2536642	"P": 953.75	"F": 1}
{"v": 1	"t": 2536663	"P": 946.25	"F": 1}
{"v": 1	"t": 2536683	"P": 948.0	"F": 1}
{"v": 1	"t": 2536703	"P": 960.75	"F": 1}
{"v": 1	"t": 2536724	"P": 957.25	"F": 1}
{"v": 1	"t": 2536744	"P": 946.75	"F": 1}
{"v": 1	"t": 2536764	"P": 946.0	"F": 1}
{"v": 1	"t": 2536784	"P": 960.75	"F": 1}
{"v": 1	"t": 2536805	"P": 955.0	"F": 1}
{"v": 1	"t": 2536825	"P": 947.75	"F": 1}
{"v": 1	"t": 2536845	"P": 946.75	"F": 1}
{"v": 1	"t": 2536866	"P": 961.0	"F": 1}
{"v": 1	"t": 2536886	"P": 954.25	"F": 1}
{"v": 1	"t": 2536906	"P": 947.0	"F": 1}
{"v": 1	"t": 2536927	"P": 945.25	"F": 1}
{"v": 1	"t": 2536947	"P": 959.5	"F": 1}
{"v": 1	"t": 2536967	"P": 956.25	"F": 1}
{"v": 1	"t": 2536988	"P": 947.25	"F": 1}
{"v": 1	"t": 2537008	"P": 945.75	"F": 1}
{"v": 1	"t": 2537028	"P": 959.75	"F": 1}
{"v": 1	"t": 2537049	"P": 955.0	"F": 1}
{"v": 1	"t": 2537069	"P": 947.5	"F": 1}
{"v": 1	"t": 2537089	"P": 948.75	"F": 1}
{"v": 1	"t": 2537110	"P": 961.25	"F": 1}
{"v": 1	"t": 2537130	"P": 953.75	"F": 1}
{"v": 1	"t": 2537150	"P": 945.25	"F": 1}
{"v": 1	"t": 2537171	"P": 950.75	"F": 1}
{"v": 1	"t": 2537191	"P": 959.75	"F": 1}
{"v": 1	"t": 2537211	"P": 951.75	"F": 1}
{"v": 1	"t": 2537231	"P": 945.0	"F": 1}
{"v": 1	"t": 2537252	"P": 955.0	"F": 1}
{"v": 1	"t": 2537272	"P": 959.75	"F": 1}
{"v": 1	"t": 2537292	"P": 950.5	"F": 1}
{"v": 1	"t": 2537313	"P": 946.5	"F": 1}
{"v": 1	"t": 2537333	"P": 956.25	"F": 1}
{"v": 1	"t": 2537353	"P": 962.25	"F": 1}
{"v": 1	"t": 2537374	"P": 953.75	"F": 1}
{"v": 1	"t": 2537394	"P": 947.75	"F": 1}
{"v": 1	"t": 2537414	"P": 957.25	"F": 1}
{"v": 1	"t": 2537435	"P": 960.75	"F": 1}
{"v": 1	"t": 2537455	"P": 956.25	"F": 1}
{"v": 1	"t": 2537475	"P": 947.0	"F": 1}
{"v": 1	"t": 2537496	"P": 955.75	"F": 1}
{"v": 1	"t": 2537516	"P": 962.75	"F": 1}
{"v": 1	"t": 2537536	"P": 953.25	"F": 1}
{"v": 1	"t": 2537556	"P": 947.5	"F": 1}
{"v": 1	"t": 2537577	"P": 952.5	"F": 1}
{"v": 1	"t": 2537597	"P": 961.0	"F": 1	"C": 46.69	"D": 3270	"sn": 54091930088003	"file": "/data/device_log/data0000.out"}
{"v": 1	"t": 2537617	"P": 952.75	"F": 1}
{"v": 1	"t": 2537638	"P": 946.75	"F": 1}
{"v": 1	"t": 2537658	"P": 960.75	"F": 1}
{"v": 1	"t": 2537679	"P": 953.5	"F": 1}
{"v": 1	"t": 2537699	"P": 945.25	"F": 1}
{"v": 1	"t": 2537719	"P": 948.0	"F": 1}
{"v": 1	"t": 2537739	"P": 960.0	"F": 1}
{"v": 1	"t": 2537761	"P": 954.75	"F": 1}
{"v": 1	"t": 2537780	"P": 945.75	"F": 1}
{"v": 1	"t": 2537800	"P": 948.25	"F": 1}
{"v": 1	"t": 2537821	"P": 961.25	"F": 1}
{"v": 1	"t": 2537841	"P": 951.25	"F": 1}
{"v": 1	"t": 2537861	"P": 945.0	"F": 1}
{"v": 1	"t": 2537882	"P": 952.5	"F": 1}
{"v": 1	"t": 2537902	"P": 958.0	"F": 1}
{"v": 1	"t": 2537922	"P": 951.0	"F": 1}
{"v": 1	"t": 2537943	"P": 944.0	"F": 1}
{"v": 1	"t": 2537963	"P": 957.0	"F": 1}
{"v": 1	"t": 2537983	"P": 959.75	"F": 1}
{"v": 1	"t": 2538004	"P": 949.0	"F": 1}
{"v": 1	"t": 2538024	"P": 945.25	"F": 1}
{"v": 1	"t": 2538044	"P": 955.5	"F": 1}
{"v": 1	"t": 2538065	"P": 957.75	"F": 1}
{"v": 1	"t": 2538085	"P": 950.25	"F": 1}
{"v": 1	"t": 2538105	"P": 943.75	"F": 1}
{"v": 1	"t": 2538126	"P": 957.75	"F": 1}
{"v": 1	"t": 2538146	"P": 957.5	"F": 1}
{"v": 1	"t": 2538166	"P": 948.25	"F": 1}
{"v": 1	"t": 2538187	"P": 946.25	"F": 1}
{"v": 1	"t": 2538207	"P": 958.25	"F": 1}
{"v": 1	"t": 2538227	"P": 958.5	"F": 1}
{"v": 1	"t": 2538247	"P": 947.5	"F": 1}
{"v": 1	"t": 2538268	"P": 944.25	"F": 1}
{"v": 1	"t": 2538288	"P": 955.25	"F": 1}
{"v": 1	"t": 2538308	"P": 959.5	"F": 1}
{"v": 1	"t": 2538329	"P": 949.75	"F": 1}
{"v": 1	"t": 2538349	"P": 944.5	"F": 1}
{"v": 1	"t": 2538369	"P": 953.0	"F": 1}
{"v": 1	"t": 2538390	"P": 959.0	"F": 1}
{"v": 1	"t": 2538410	"P": 947.25	"F": 1}
{"v": 1	"t": 2538430	"P": 944.75	"F": 1}
{"v": 1	"t": 2538451	"P": 957.25	"F": 1}
{"v": 1	"t": 2538471	"P": 958.25	"F": 1}
{"v": 1	"t": 2538491	"P": 948.0	"F": 1}
{"v": 1	"t": 2538512	"P": 947.0	"F": 1}
{"v": 1	"t": 2538532	"P": 959.0	"F": 1}
{"v": 1	"t": 2538552	"P": 954.75	"F": 1}
{"v": 1	"t": 2538573	"P": 946.0	"F": 1}
{"v": 1	"t": 2538593	"P": 949.5	"F": 1}
{"v": 1	"t": 2538613	"P": 960.0	"F": 1	"C": 46.695	"D": 3270	"sn": 54091930088003	"file": "/data/device_log/data0000.out"	"CO2": 4498.201171875	"Tp": 26.826507568359375	"H": 22.26651954650879}
{"v": 1	"t": 2538635	"P": 956.5	"F": 1}
{"v": 1	"t": 2538655	"P": 953.5	"F": 1}
{"v": 1	"t": 2538675	"P": 944.25	"F": 1}
{"v": 1	"t": 2538696	"P": 956.5	"F": 1}
{"v": 1	"t": 2538716	"P": 957.25	"F": 1}
{"v": 1	"t": 2538736	"P": 951.25	"F": 1}
{"v": 1	"t": 2538756	"P": 943.0	"F": 1}
{"v": 1	"t": 2538777	"P": 951.75	"F": 1}
{"v": 1	"t": 2538797	"P": 959.0	"F": 1}
{"v": 1	"t": 2538817	"P": 952.25	"F": 1}
{"v": 1	"t": 2538838	"P": 945.25	"F": 1}
{"v": 1	"t": 2538858	"P": 950.25	"F": 1}
{"v": 1	"t": 2538878	"P": 960.0	"F": 1}
{"v": 1	"t": 2538899	"P": 951.75	"F": 1}
{"v": 1	"t": 2538919	"P": 943.75	"F": 1}
{"v": 1	"t": 2538939	"P": 954.0	"F": 1}
{"v": 1	"t": 2538960	"P": 959.0	"F": 1}
{"v": 1	"t": 2538980	"P": 949.5	"F": 1}
{"v": 1	"t": 2539000	"P": 944.5	"F": 1}
{"v": 1	"t": 2539021	"P": 954.25	"F": 1}
{"v": 1	"t": 2539041	"P": 958.5	"F": 1}
{"v": 1	"t": 2539061	"P": 949.75	"F": 1}
{"v": 1	"t": 2539082	"P": 944.5	"F": 1}
{"v": 1	"t": 2539102	"P": 956.0	"F": 1}
{"v": 1	"t": 2539122	"P": 958.0	"F": 1}
{"v": 1	"t": 2539143	"P": 949.5	"F": 1}
{"v": 1	"t": 2539163	"P": 945.25	"F": 1}
{"v": 1	"t": 2539183	"P": 959.25	"F": 1}
{"v": 1	"t": 2539203	"P": 956.25	"F": 1}
{"v": 1	"t": 2539224	"P": 948.75	"F": 1}
{"v": 1	"t": 2539244	"P": 949.0	"F": 1}
{"v": 1	"t": 2539264	"P": 960.75	"F": 1}
{"v": 1	"t": 2539285	"P": 955.25	"F": 1}
{"v": 1	"t": 2539305	"P": 948.5	"F": 1}
{"v": 1	"t": 2539325	"P": 952.25	"F": 1}
{"v": 1	"t": 2539346	"P": 961.75	"F": 1}
{"v": 1	"t": 2539366	"P": 956.75	"F": 1}
{"v": 1	"t": 2539386	"P": 952.0	"F": 1}
{"v": 1	"t": 2539407	"P": 949.75	"F": 1}
{"v": 1	"t": 2539427	"P": 963.0	"F": 1}
{"v": 1	"t": 2539447	"P": 957.25	"F": 1}
{"v": 1	"t": 2539468	"P": 949.0	"F": 1}
{"v": 1	"t": 2539488	"P": 950.75	"F": 1}
{"v": 1	"t": 2539508	"P": 962.0	"F": 1}
{"v": 1	"t": 2539529	"P": 956.0	"F": 1}
{"v": 1	"t": 2539549	"P": 951.5	"F": 1}
{"v": 1	"t": 2539569	"P": 948.0	"F": 1}
{"v": 1	"t": 2539589	"P": 961.25	"F": 1}
{"v": 1	"t": 2539610	"P": 957.5	"F": 1}
{"v": 1	"t": 2539630	"P": 946.5	"F": 1	"C": 46.685	"D": 3270	"sn": 54091930088003	"file": "/data/device_log/data0000.out"}
{"v": 1	"t": 2539651	"P": 948.5	"F": 1}
{"v": 1	"t": 2539671	"P": 959.75	"F": 1}
{"v": 1	"t": 2539691	"P": 947.0	"F": 1}
{"v": 1	"t": 2539712	"P": 945.75	"F": 1}
{"v": 1	"t": 2539732	"P": 958.75	"F": 1}
{"v": 1	"t": 2539752	"P": 957.25	"F": 1}
{"v": 1	"t": 2539773	"P": 950.0	"F": 1}
{"v": 1	"t": 2539793	"P": 945.0	"F": 1}
{"v": 1	"t": 2539813	"P": 959.5	"F": 1}
{"v": 1	"t": 2539833	"P": 956.25	"F": 1}
{"v": 1	"t": 2539854	"P": 948.25	"F": 1}
{"v": 1	"t": 2539874	"P": 948.25	"F": 1}
{"v": 1	"t": 2539895	"P": 961.75	"F": 1}
{"v": 1	"t": 2539915	"P": 951.75	"F": 1}
{"v": 1	"t": 2539935	"P": 943.5	"F": 1}
{"v": 1	"t": 2539956	"P": 954.75	"F": 1}
{"v": 1	"t": 2539976	"P": 958.5	"F": 1}
{"v": 1	"t": 2539996	"P": 948.75	"F": 1}
{"v": 1	"t": 2540017	"P": 945.5	"F": 1}
{"v": 1	"t": 2540037	"P": 959.25	"F": 1}
{"v": 1	"t": 2540057	"P": 953.5	"F": 1}
{"v": 1	"t": 2540078	"P": 945.0	"F": 1}
{"v": 1	"t": 2540098	"P": 949.0	"F": 1}
{"v": 1	"t": 2540118	"P": 961.25	"F": 1}
{"v": 1	"t": 2540139	"P": 952.0	"F": 1}
{"v": 1	"t": 2540159	"P": 944.25	"F": 1}
{"v": 1	"t": 2540179	"P": 958.0	"F": 1}
{"v": 1	"t": 2540200	"P": 955.25	"F": 1}
{"v": 1	"t": 2540220	"P": 944.75	"F": 1}
{"v": 1	"t": 2540240	"P": 948.75	"F": 1}
{"v": 1	"t": 2540261	"P": 959.5	"F": 1}
{"v": 1	"t": 2540281	"P": 950.5	"F": 1}
{"v": 1	"t": 2540301	"P": 943.5	"F": 1}
{"v": 1	"t": 2540322	"P": 952.0	"F": 1}
{"v": 1	"t": 2540342	"P": 958.5	"F": 1}
{"v": 1	"t": 2540362	"P": 950.25	"F": 1}
{"v": 1	"t": 2540383	"P": 945.0	"F": 1}
{"v": 1	"t": 2540403	"P": 957.0	"F": 1}
{"v": 1	"t": 2540423	"P": 956.75	"F": 1}
{"v": 1	"t": 2540444	"P": 948.5	"F": 1}
{"v": 1	"t": 2540464	"P": 945.75	"F": 1}
{"v": 1	"t": 2540484	"P": 959.0	"F": 1}
{"v": 1	"t": 2540505	"P": 955.0	"F": 1}
{"v": 1	"t": 2540525	"P": 948.25	"F": 1}
{"v": 1	"t": 2540545	"P": 942.75	"F": 1}
{"v": 1	"t": 2540566	"P": 958.0	"F": 1}
{"v": 1	"t": 2540586	"P": 956.25	"F": 1}
{"v": 1	"t": 2540606	"P": 947.25	"F": 1}
{"v": 1	"t": 2540627	"P": 944.75	"F": 1}
{"v": 1	"t": 2540647	"P": 959.0	"F": 1	"C": 46.7	"D": 3270	"sn": 54091930088003	"file": "/data/device_log/data0000.out"	"CO2": 4496.251953125	"Tp": 26.826507568359375	"H": 22.266584396362305}
{"v": 1	"t": 2540668	"P": 957.0	"F": 1}
{"v": 1	"t": 2540689	"P": 951.5	"F": 1}
{"v": 1	"t": 2540709	"P": 945.25	"F": 1}
{"v": 1	"t": 2540729	"P": 956.0	"F": 1}
{"v": 1	"t": 2540750	"P": 958.75	"F": 1}
{"v": 1	"t": 2540770	"P": 950.5	"F": 1}
{"v": 1	"t": 2540790	"P": 943.75	"F": 1}
{"v": 1	"t": 2540811	"P": 952.25	"F": 1}
{"v": 1	"t": 2540831	"P": 958.75	"F": 1}
{"v": 1	"t": 2540851	"P": 950.25	"F": 1}
{"v": 1	"t": 2540872	"P": 945.75	"F": 1}
{"v": 1	"t": 2540892	"P": 956.0	"F": 1}
{"v": 1	"t": 2540912	"P": 957.75	"F": 1}
{"v": 1	"t": 2540933	"P": 950.25	"F": 1}
{"v": 1	"t": 2540953	"P": 942.75	"F": 1}
{"v": 1	"t": 2540973	"P": 957.75	"F": 1}
{"v": 1	"t": 2540993	"P": 957.25	"F": 1}
{"v": 1	"t": 2541014	"P": 947.25	"F": 1}
{"v": 1	"t": 2541034	"P": 946.0	"F": 1}
{"v": 1	"t": 2541054	"P": 960.25	"F": 1}
{"v": 1	"t": 2541075	"P": 956.25	"F": 1}
{"v": 1	"t": 2541095	"P": 946.25	"F": 1}
{"v": 1	"t": 2541116	"P": 950.75	"F": 1}
{"v": 1	"t": 2541136	"P": 961.0	"F": 1}
{"v": 1	"t": 2541156	"P": 953.25	"F": 1}
{"v": 1	"t": 2541176	"P": 947.5	"F": 1}
{"v": 1	"t": 2541197	"P": 953.0	"F": 1}
{"v": 1	"t": 2541217	"P": 961.5	"F": 1}
{"v": 1	"t": 2541237	"P": 954.25	"F": 1}
{"v": 1	"t": 2541258	"P": 946.75	"F": 1}
{"v": 1	"t": 2541278	"P": 954.5	"F": 1}
{"v": 1	"t": 2541298	"P": 963.0	"F": 1}
{"v": 1	"t": 2541319	"P": 956.0	"F": 1}
{"v": 1	"t": 2541339	"P": 946.0	"F": 1}
{"v": 1	"t": 2541359	"P": 952.25	"F": 1}
{"v": 1	"t": 2541380	"P": 960.25	"F": 1}
{"v": 1	"t": 2541400	"P": 953.75	"F": 1}
{"v": 1	"t": 2541420	"P": 945.75	"F": 1}
{"v": 1	"t": 2541441	"P": 953.0	"F": 1}
{"v": 1	"t": 2541461	"P": 960.25	"F": 1}
{"v": 1	"t": 2541481	"P": 953.0	"F": 1}
{"v": 1	"t": 2541501	"P": 945.0	"F": 1}
{"v": 1	"t": 2541522	"P": 953.25	"F": 1}
{"v": 1	"t": 2541542	"P": 961.25	"F": 1}
{"v": 1	"t": 2541562	"P": 953.0	"F": 1}
{"v": 1	"t": 2541583	"P": 945.5	"F": 1}
{"v": 1	"t": 2541603	"P": 951.25	"F": 1}
{"v": 1	"t": 2541623	"P": 961.0	"F": 1}
{"v": 1	"t": 2541644	"P": 955.0	"F": 1}
{"v": 1	"t": 2541664	"P": 944.5	"F": 1	"C": 46.705	"D": 3270	"sn": 54091930088003	"file": "/data/device_log/data0000.out"}
{"v": 1	"t": 2541684	"P": 954.5	"F": 1}
{"v": 1	"t": 2541705	"P": 957.75	"F": 1}
{"v": 1	"t": 2541725	"P": 946.0	"F": 1}
{"v": 1	"t": 2541745	"P": 946.75	"F": 1}
{"v": 1	"t": 2541766	"P": 957.75	"F": 1}
{"v": 1	"t": 2541786	"P": 953.25	"F": 1}
{"v": 1	"t": 2541806	"P": 946.5	"F": 1}
{"v": 1	"t": 2541827	"P": 945.75	"F": 1}
{"v": 1	"t": 2541847	"P": 959.75	"F": 1}
{"v": 1	"t": 2541867	"P": 953.75	"F": 1}
{"v": 1	"t": 2541888	"P": 945.25	"F": 1}
{"v": 1	"t": 2541908	"P": 949.0	"F": 1}
{"v": 1	"t": 2541928	"P": 960.25	"F": 1}
{"v": 1	"t": 2541949	"P": 953.25	"F": 1}
{"v": 1	"t": 2541969	"P": 945.75	"F": 1}
{"v": 1	"t": 2541989	"P": 948.5	"F": 1}
{"v": 1	"t": 2542010	"P": 962.25	"F": 1}
{"v": 1	"t": 2542030	"P": 952.0	"F": 1}
{"v": 1	"t": 2542050	"P": 945.5	"F": 1}
{"v": 1	"t": 2542071	"P": 954.5	"F": 1}
{"v": 1	"t": 2542091	"P": 957.25	"F": 1}
{"v": 1	"t": 2542111	"P": 949.5	"F": 1}
{"v": 1	"t": 2542132	"P": 943.25	"F": 1}
{"v": 1	"t": 2542152	"P": 956.75	"F": 1}
{"v": 1	"t": 2542172	"P": 956.5	"F": 1}
{"v": 1	"t": 2542193	"P": 948.75	"F": 1}
{"v": 1	"t": 2542213	"P": 945.25	"F": 1}
{"v": 1	"t": 2542233	"P": 956.75	"F": 1}
{"v": 1	"t": 2542253	"P": 956.75	"F": 1}
{"v": 1	"t": 2542274	"P": 948.25	"F": 1}
{"v": 1	"t": 2542294	"P": 945.25	"F": 1}
{"v": 1	"t": 2542314	"P": 959.25	"F": 1}
{"v": 1	"t": 2542335	"P": 954.5	"F": 1}
{"v": 1	"t": 2542355	"P": 947.0	"F": 1}
{"v": 1	"t": 2542375	"P": 948.25	"F": 1}
{"v": 1	"t": 2542396	"P": 959.75	"F": 1}
{"v": 1	"t": 2542416	"P": 955.25	"F": 1}
{"v": 1	"t": 2542436	"P": 945.5	"F": 1}
{"v": 1	"t": 2542457	"P": 946.5	"F": 1}
{"v": 1	"t": 2542477	"P": 961.5	"F": 1}
{"v": 1	"t": 2542497	"P": 953.5	"F": 1}
{"v": 1	"t": 2542518	"P": 947.25	"F": 1}
{"v": 1	"t": 2542538	"P": 947.5	"F": 1}
{"v": 1	"t": 2542558	"P": 961.25	"F": 1}
{"v": 1	"t": 2542579	"P": 956.25	"F": 1}
{"v": 1	"t": 2542599	"P": 947.0	"F": 1}
{"v": 1	"t": 2542619	"P": 946.25	"F": 1}
{"v": 1	"t": 2542639	"P": 959.25	"F": 1}
{"v": 1	"t": 2542660	"P": 955.75	"F": 1}
{"v": 1	"t": 2542680	"P": 945.25	"F": 1	"C": 46.72	"D": 3270	"sn": 54091930088003	"file": "/data/device_log/data0000.out"	"CO2": 4495.75439453125	"Tp": 26.842529296875	"H": 22.26646614074707}
{"v": 1	"t": 2542701	"P": 947.25	"F": 1}
{"v": 1	"t": 2542722	"P": 947.0	"F": 1}
{"v": 1	"t": 2542742	"P": 959.5	"F": 1}
{"v": 1	"t": 2542762	"P": 952.0	"F": 1}
{"v": 1	"t": 2542783	"P": 946.0	"F": 1}
{"v": 1	"t": 2542803	"P": 950.5	"F": 1}
{"v": 1	"t": 2542823	"P": 959.75	"F": 1}
{"v": 1	"t": 2542844	"P": 953.75	"F": 1}
{"v": 1	"t": 2542864	"P": 946.0	"F": 1}
{"v": 1	"t": 2542884	"P": 951.75	"F": 1}
{"v": 1	"t": 2542905	"P": 961.25	"F": 1}
{"v": 1	"t": 2542925	"P": 949.75	"F": 1}
{"v": 1	"t": 2542945	"P": 946.75	"F": 1}
{"v": 1	"t": 2542966	"P": 958.25	"F": 1}
{"v": 1	"t": 2542986	"P": 956.5	"F": 1}
{"v": 1	"t": 2543006	"P": 949.0	"F": 1}
{"v": 1	"t": 2543027	"P": 943.75	"F": 1}
{"v": 1	"t": 2543047	"P": 958.5	"F": 1}
{"v": 1	"t": 2543067	"P": 957.0	"F": 1}
{"v": 1	"t": 2543088	"P": 947.5	"F": 1}
{"v": 1	"t": 2543108	"P": 946.0	"F": 1}
{"v": 1	"t": 2543128	"P": 959.25	"F": 1}
{"v": 1	"t": 2543148	"P": 958.5	"F": 1}
{"v": 1	"t": 2543169	"P": 951.25	"F": 1}
{"v": 1	"t": 2543189	"P": 945.75	"F": 1}
{"v": 1	"t": 2543209	"P": 959.5	"F": 1}
{"v": 1	"t": 2543230	"P": 959.75	"F": 1}
{"v": 1	"t": 2543250	"P": 951.0	"F": 1}
{"v": 1	"t": 2543270	"P": 947.25	"F": 1}
{"v": 1	"t": 2543291	"P": 959.75	"F": 1}
{"v": 1	"t": 2543311	"P": 959.75	"F": 1}
{"v": 1	"t": 2543331	"P": 952.25	"F": 1}
{"v": 1	"t": 2543352	"P": 947.75	"F": 1}
{"v": 1	"t": 2543372	"P": 960.0	"F": 1}
{"v": 1	"t": 2543392	"P": 959.0	"F": 1}
{"v": 1	"t": 2543412	"P": 951.25	"F": 1}
{"v": 1	"t": 2543433	"P": 946.0	"F": 1}
{"v": 1	"t": 2543453	"P": 959.25	"F": 1}
{"v": 1	"t": 2543473	"P": 961.5	"F": 1}
{"v": 1	"t": 2543494	"P": 954.5	"F": 1}
{"v": 1	"t": 2543514	"P": 943.5	"F": 1}
{"v": 1	"t": 2543534	"P": 953.5	"F": 1}
{"v": 1	"t": 2543555	"P": 958.5	"F": 1}
{"v": 1	"t": 2543575	"P": 949.25	"F": 1}
{"v": 1	"t": 2543595	"P": 944.5	"F": 1}
{"v": 1	"t": 2543616	"P": 957.75	"F": 1}
{"v": 1	"t": 2543636	"P": 957.5	"F": 1}
{"v": 1	"t": 2543656	"P": 948.25	"F": 1}
{"v": 1	"t": 2543677	"P": 946.0	"F": 1}
{"v": 1	"t": 2543697	"P": 957.25	"F": 1	"C": 46.685	"D": 3270	"sn": 54091930088003	"file": "/data/device_log/data0000.out"}
{"v": 1	"t": 2543718	"P": 946.75	"F": 1}
{"v": 1	"t": 2543738	"P": 955.25	"F": 1}
{"v": 1	"t": 2543759	"P": 956.5	"F": 1}
{"v": 1	"t": 2543779	"P": 947.0	"F": 1}
{"v": 1	"t": 2543799	"P": 945.25	"F": 1}
{"v": 1	"t": 2543819	"P": 962.5	"F": 1}
{"v": 1	"t": 2543840	"P": 956.0	"F": 1}
{"v": 1	"t": 2543861	"P": 951.75	"F": 1}
{"v": 1	"t": 2543880	"P": 946.0	"F": 1}
{"v": 1	"t": 2543901	"P": 956.5	"F": 1}
{"v": 1	"t": 2543921	"P": 957.75	"F": 1}
{"v": 1	"t": 2543941	"P": 947.75	"F": 1}
{"v": 1	"t": 2543962	"P": 944.75	"F": 1}
{"v": 1	"t": 2543982	"P": 956.75	"F": 1}
{"v": 1	"t": 2544002	"P": 956.25	"F": 1}
{"v": 1	"t": 2544023	"P": 948.0	"F": 1}
{"v": 1	"t": 2544043	"P": 944.5	"F": 1}
{"v": 1	"t": 2544063	"P": 957.5	"F": 1}
{"v": 1	"t": 2544083	"P": 956.0	"F": 1}
{"v": 1	"t": 2544104	"P": 948.75	"F": 1}
{"v": 1	"t": 2544124	"P": 945.25	"F": 1}
{"v": 1	"t": 2544144	"P": 953.25	"F": 1}
{"v": 1	"t": 2544165	"P": 959.0	"F": 1}
{"v": 1	"t": 2544185	"P": 949.75	"F": 1}
{"v": 1	"t": 2544205	"P": 943.75	"F": 1}
{"v": 1	"t": 2544226	"P": 957.5	"F": 1}
{"v": 1	"t": 2544246	"P": 956.25	"F": 1}
{"v": 1	"t": 2544266	"P": 949.75	"F": 1}
{"v": 1	"t": 2544287	"P": 945.25	"F": 1}
{"v": 1	"t": 2544307	"P": 960.0	"F": 1}
{"v": 1	"t": 2544327	"P": 957.0	"F": 1}
{"v": 1	"t": 2544348	"P": 946.0	"F": 1}
{"v": 1	"t": 2544368	"P": 947.75	"F": 1}
{"v": 1	"t": 2544388	"P": 961.0	"F": 1}
{"v": 1	"t": 2544409	"P": 952.5	"F": 1}
{"v": 1	"t": 2544429	"P": 945.0	"F": 1}
{"v": 1	"t": 2544449	"P": 952.0	"F": 1}
{"v": 1	"t": 2544470	"P": 958.5	"F": 1}
{"v": 1	"t": 2544490	"P": 949.5	"F": 1}
{"v": 1	"t": 2544510	"P": 943.75	"F": 1}
{"v": 1	"t": 2544531	"P": 955.0	"F": 1}
{"v": 1	"t": 2544551	"P": 959.25	"F": 1}
{"v": 1	"t": 2544571	"P": 949.5	"F": 1}
{"v": 1	"t": 2544592	"P": 942.5	"F": 1}
{"v": 1	"t": 2544612	"P": 954.5	"F": 1}
{"v": 1	"t": 2544632	"P": 959.75	"F": 1}
{"v": 1	"t": 2544652	"P": 950.0	"F": 1}
{"v": 1	"t": 2544673	"P": 944.75	"F": 1}
{"v": 1	"t": 2544693	"P": 952.75	"F": 1}
{"v": 1	"t": 2544713	"P": 957.0	"F": 1	"C": 46.725	"D": 3270	"sn": 54091930088003	"file": "/data/device_log/data0000.out"	"CO2": 4492.45458984375	"Tp": 26.813156127929688	"H": 22.382909774780273}
{"v": 1	"t": 2544734	"P": 949.5	"F": 1}
{"v": 1	"t": 2544754	"P": 948.0	"F": 1}
{"v": 1	"t": 2544775	"P": 958.75	"F": 1}
{"v": 1	"t": 2544795	"P": 948.75	"F": 1}
{"v": 1	"t": 2544815	"P": 943.75	"F": 1}
{"v": 1	"t": 2544836	"P": 950.5	"F": 1}
{"v": 1	"t": 2544856	"P": 959.5	"F": 1}
{"v": 1	"t": 2544876	"P": 952.0	"F": 1}
{"v": 1	"t": 2544896	"P": 944.75	"F": 1}
{"v": 1	"t": 2544917	"P": 950.25	"F": 1}
{"v": 1	"t": 2544937	"P": 958.75	"F": 1}
{"v": 1	"t": 2544957	"P": 952.75	"F": 1}
{"v": 1	"t": 2544978	"P": 944.0	"F": 1}
{"v": 1	"t": 2544998	"P": 954.0	"F": 1}
{"v": 1	"t": 2545018	"P": 957.75	"F": 1}
{"v": 1	"t": 2545039	"P": 949.0	"F": 1}
{"v": 1	"t": 2545059	"P": 948.0	"F": 1}
{"v": 1	"t": 2545079	"P": 962.75	"F": 1}
{"v": 1	"t": 2545100	"P": 958.25	"F": 1}
{"v": 1	"t": 2545120	"P": 950.75	"F": 1}
{"v": 1	"t": 2545140	"P": 947.5	"F": 1}
{"v": 1	"t": 2545161	"P": 961.25	"F": 1}
{"v": 1	"t": 2545181	"P": 957.75	"F": 1}
{"v": 1	"t": 2545201	"P": 948.25	"F": 1}
{"v": 1	"t": 2545222	"P": 948.25	"F": 1}
{"v": 1	"t": 2545242	"P": 961.75	"F": 1}
{"v": 1	"t": 2545262	"P": 957.75	"F": 1}
{"v": 1	"t": 2545283	"P": 948.75	"F": 1}
{"v": 1	"t": 2545303	"P": 948.75	"F": 1}
{"v": 1	"t": 2545323	"P": 961.75	"F": 1}
{"v": 1	"t": 2545343	"P": 959.25	"F": 1}
{"v": 1	"t": 2545364	"P": 950.75	"F": 1}
{"v": 1	"t": 2545384	"P": 949.75	"F": 1}
{"v": 1	"t": 2545404	"P": 962.0	"F": 1}
{"v": 1	"t": 2545425	"P": 956.75	"F": 1}
{"v": 1	"t": 2545445	"P": 948.25	"F": 1}
{"v": 1	"t": 2545465	"P": 944.5	"F": 1}
{"v": 1	"t": 2545486	"P": 959.0	"F": 1}
{"v": 1	"t": 2545506	"P": 956.75	"F": 1}
{"v": 1	"t": 2545526	"P": 948.75	"F": 1}
{"v": 1	"t": 2545547	"P": 947.25	"F": 1}
{"v": 1	"t": 2545567	"P": 958.25	"F": 1}
{"v": 1	"t": 2545587	"P": 956.25	"F": 1}
{"v": 1	"t": 2545608	"P": 947.25	"F": 1}
{"v": 1	"t": 2545628	"P": 945.75	"F": 1}
{"v": 1	"t": 2545648	"P": 960.0	"F": 1}
{"v": 1	"t": 2545669	"P": 955.5	"F": 1}
{"v": 1	"t": 2545689	"P": 945.5	"F": 1}
{"v": 1	"t": 2545709	"P": 945.5	"F": 1}
{"v": 1	"t": 2545730	"P": 959.75	"F": 1	"C": 46.69	"D": 3270	"sn": 54091930088003	"file": "/data/device_log/data0000.out"	"CO2": 4489.0576171875	"Tp": 26.813156127929688	"H": 22.382909774780273}
{"v": 1	"t": 2545751	"P": 958.25	"F": 1}
{"v": 1	"t": 2545771	"P": 952.75	"F": 1}
{"v": 1	"t": 2545792	"P": 944.5	"F": 1}
{"v": 1	"t": 2545812	"P": 958.75	"F": 1}
{"v": 1	"t": 2545832	"P": 956.5	"F": 1}
{"v": 1	"t": 2545852	"P": 949.0	"F": 1}
{"v": 1	"t": 2545873	"P": 944.5	"F": 1}
{"v": 1	"t": 2545893	"P": 955.75	"F": 1}
{"v": 1	"t": 2545913	"P": 960.0	"F": 1}
{"v": 1	"t": 2545934	"P": 950.75	"F": 1}
{"v": 1	"t": 2545954	"P": 945.25	"F": 1}
{"v": 1	"t": 2545974	"P": 956.5	"F": 1}
{"v": 1	"t": 2545995	"P": 959.25	"F": 1}
{"v": 1	"t": 2546015	"P": 949.75	"F": 1}
{"v": 1	"t": 2546035	"P": 943.5	"F": 1}
{"v": 1	"t": 2546056	"P": 956.75	"F": 1}
{"v": 1	"t": 2546076	"P": 957.0	"F": 1}
{"v": 1	"t": 2546096	"P": 948.75	"F": 1}
{"v": 1	"t": 2546117	"P": 945.5	"F": 1}
{"v": 1	"t": 2546137	"P": 956.5	"F": 1}
{"v": 1	"t": 2546157	"P": 958.5	"F": 1}
{"v": 1	"t": 2546177	"P": 949.75	"F": 1}
{"v": 1	"t": 2546198	"P": 945.25	"F": 1}
{"v": 1	"t": 2546218	"P": 958.0	"F": 1}
{"v": 1	"t": 2546238	"P": 959.5	"F": 1}
{"v": 1	"t": 2546259	"P": 949.5	"F": 1}
{"v": 1	"t": 2546279	"P": 944.5	"F": 1}
{"v": 1	"t": 2546299	"P": 957.75	"F": 1}
{"v": 1	"t": 2546320	"P": 957.0	"F": 1}
{"v": 1	"t": 2546340	"P": 948.75	"F": 1}
{"v": 1	"t": 2546360	"P": 944.5	"F": 1}
{"v": 1	"t": 2546381	"P": 959.5	"F": 1}
{"v": 1	"t": 2546401	"P": 956.25	"F": 1}
{"v": 1	"t": 2546421	"P": 947.5	"F": 1}
{"v": 1	"t": 2546442	"P": 946.25	"F": 1}
{"v": 1	"t": 2546462	"P": 959.0	"F": 1}
{"v": 1	"t": 2546482	"P": 955.75	"F": 1}
{"v": 1	"t": 2546503	"P": 948.0	"F": 1}
{"v": 1	"t": 2546523	"P": 946.5	"F": 1}
{"v": 1	"t": 2546543	"P": 961.5	"F": 1}
{"v": 1	"t": 2546564	"P": 954.75	"F": 1}
{"v": 1	"t": 2546584	"P": 947.5	"F": 1}
{"v": 1	"t": 2546604	"P": 945.25	"F": 1}
{"v": 1	"t": 2546624	"P": 960.0	"F": 1}
{"v": 1	"t": 2546645	"P": 956.75	"F": 1}
{"v": 1	"t": 2546665	"P": 948.0	"F": 1}
{"v": 1	"t": 2546685	"P": 945.25	"F": 1}
{"v": 1	"t": 2546706	"P": 959.25	"F": 1}
{"v": 1	"t": 2546726	"P": 956.5	"F": 1}
{"v": 1	"t": 2546746	"P": 947.25	"F": 1	"C": 46.705	"D": 3270	"sn": 54091930088003	"file": "/data/device_log/data0000.out"}
{"v": 1	"t": 2546767	"P": 948.0	"F": 1}
{"v": 1	"t": 2546787	"P": 961.5	"F": 1}
{"v": 1	"t": 2546807	"P": 950.5	"F": 1}
{"v": 1	"t": 2546828	"P": 942.75	"F": 1}
{"v": 1	"t": 2546848	"P": 955.25	"F": 1}
{"v": 1	"t": 2546868	"P": 960.25	"F": 1}
{"v": 1	"t": 2546889	"P": 950.25	"F": 1}
{"v": 1	"t": 2546909	"P": 944.5	"F": 1}
{"v": 1	"t": 2546929	"P": 952.75	"F": 1}
{"v": 1	"t": 2546950	"P": 959.75	"F": 1}
{"v": 1	"t": 2546970	"P": 951.25	"F": 1}
{"v": 1	"t": 2546990	"P": 947.75	"F": 1}
{"v": 1	"t": 2547011	"P": 959.75	"F": 1}
{"v": 1	"t": 2547031	"P": 959.75	"F": 1}
{"v": 1	"t": 2547051	"P": 950.25	"F": 1}
{"v": 1	"t": 2547072	"P": 948.75	"F": 1}
{"v": 1	"t": 2547092	"P": 961.0	"F": 1}
{"v": 1	"t": 2547112	"P": 958.25	"F": 1}
{"v": 1	"t": 2547133	"P": 950.25	"F": 1}
{"v": 1	"t": 2547153	"P": 951.5	"F": 1}
{"v": 1	"t": 2547173	"P": 960.5	"F": 1}
{"v": 1	"t": 2547194	"P": 952.0	"F": 1}
{"v": 1	"t": 2547214	"P": 946.25	"F": 1}
{"v": 1	"t": 2547234	"P": 957.25	"F": 1}
{"v": 1	"t": 2547255	"P": 960.0	"F": 1}
{"v": 1	"t": 2547275	"P": 952.0	"F": 1}
{"v": 1	"t": 2547295	"P": 948.75	"F": 1}
{"v": 1	"t": 2547316	"P": 961.25	"F": 1}
{"v": 1	"t": 2547336	"P": 956.0	"F": 1}
{"v": 1	"t": 2547356	"P": 949.0	"F": 1}
{"v": 1	"t": 2547377	"P": 950.25	"F": 1}
{"v": 1	"t": 2547397	"P": 958.75	"F": 1}
{"v": 1	"t": 2547417	"P": 950.75	"F": 1}
{"v": 1	"t": 2547438	"P": 947.5	"F": 1}
{"v": 1	"t": 2547458	"P": 960.25	"F": 1}
{"v": 1	"t": 2547479	"P": 954.75	"F": 1}
{"v": 1	"t": 2547499	"P": 945.25	"F": 1}
{"v": 1	"t": 2547519	"P": 951.0	"F": 1}
{"v": 1	"t": 2547540	"P": 961.5	"F": 1}
{"v": 1	"t": 2547560	"P": 953.0	"F": 1}
{"v": 1	"t": 2547580	"P": 943.5	"F": 1}
{"v": 1	"t": 2547601	"P": 955.5	"F": 1}
{"v": 1	"t": 2547621	"P": 958.75	"F": 1}
{"v": 1	"t": 2547641	"P": 949.5	"F": 1}
{"v": 1	"t": 2547662	"P": 945.0	"F": 1}
{"v": 1	"t": 2547682	"P": 958.0	"F": 1}
{"v": 1	"t": 2547702	"P": 956.75	"F": 1}
{"v": 1	"t": 2547723	"P": 947.25	"F": 1}
{"v": 1	"t": 2547743	"P": 947.5	"F": 1}
{"v": 1	"t": 2547763	"P": 959.25	"F": 1	"C": 46.645	"D": 3270	"sn": 54091930088003	"file": "/data/device_log/data0000.out"	"CO2": 4488.94482421875	"Tp": 26.7998046875	"H": 22.266572952270508}
{"v": 1	"t": 2547784	"P": 955.75	"F": 1}
{"v": 1	"t": 2547805	"P": 955.5	"F": 1}
{"v": 1	"t": 2547825	"P": 945.75	"F": 1}
{"v": 1	"t": 2547845	"P": 948.25	"F": 1}
{"v": 1	"t": 2547866	"P": 961.25	"F": 1}
{"v": 1	"t": 2547886	"P": 952.25	"F": 1}
{"v": 1	"t": 2547906	"P": 946.75	"F": 1}
```
