## Supplementary Data Files 1 for "Inexpensive multi-patient respiratory monitoring system for helmet ventilation during COVID-19 pandemic": device_raw_waveforms_inspiratory.json (part 1 of 6)

```
{"v": 1	"t": 8047	"P": 1003.75	"F": 0}
{"v": 1	"t": 8067	"P": 1006.25	"F": 0}
{"v": 1	"t": 8087	"P": 1011.5	"F": 0}
{"v": 1	"t": 8108	"P": 1014.25	"F": 0}
{"v": 1	"t": 8128	"P": 1016.75	"F": 0}
{"v": 1	"t": 8149	"P": 1022.5	"F": 0}
{"v": 1	"t": 8169	"P": 1019.5	"F": 0}
{"v": 1	"t": 8190	"P": 1019.0	"F": 0}
{"v": 1	"t": 8210	"P": 1021.75	"F": 0}
{"v": 1	"t": 8231	"P": 1018.25	"F": 0}
{"v": 1	"t": 8251	"P": 1021.5	"F": 0}
{"v": 1	"t": 8272	"P": 1017.5	"F": 0}
{"v": 1	"t": 8292	"P": 1014.25	"F": 0}
{"v": 1	"t": 8313	"P": 1023.0	"F": 0}
{"v": 1	"t": 8333	"P": 1017.0	"F": 0}
{"v": 1	"t": 8354	"P": 1025.0	"F": 0}
{"v": 1	"t": 8374	"P": 1019.75	"F": 0}
{"v": 1	"t": 8395	"P": 1018.75	"F": 0}
{"v": 1	"t": 8415	"P": 1020.75	"F": 0}
{"v": 1	"t": 8436	"P": 1019.0	"F": 0}
{"v": 1	"t": 8456	"P": 1022.0	"F": 0}
{"v": 1	"t": 8477	"P": 1017.5	"F": 0}
{"v": 1	"t": 8497	"P": 1019.75	"F": 0}
{"v": 1	"t": 8518	"P": 1021.25	"F": 0}
{"v": 1	"t": 8538	"P": 1018.25	"F": 0}
{"v": 1	"t": 8559	"P": 1025.5	"F": 0}
{"v": 1	"t": 8579	"P": 1017.0	"F": 0}
{"v": 1	"t": 8600	"P": 1021.5	"F": 0}
{"v": 1	"t": 8620	"P": 1017.5	"F": 0}
{"v": 1	"t": 8642	"P": 1018.75	"F": 0}
{"v": 1	"t": 8662	"P": 1022.5	"F": 0}
{"v": 1	"t": 8683	"P": 1019.5	"F": 0}
{"v": 1	"t": 8703	"P": 1020.75	"F": 0}
{"v": 1	"t": 8725	"P": 1022.25	"F": 0}
{"v": 1	"t": 8744	"P": 1018.25	"F": 0}
{"v": 1	"t": 8765	"P": 1024.0	"F": 0}
{"v": 1	"t": 8786	"P": 1017.0	"F": 0}
{"v": 1	"t": 8806	"P": 1022.5	"F": 0}
{"v": 1	"t": 8827	"P": 1020.25	"F": 0}
{"v": 1	"t": 8847	"P": 1017.25	"F": 0}
{"v": 1	"t": 8867	"P": 1023.25	"F": 0}
{"v": 1	"t": 8888	"P": 1019.5	"F": 0}
{"v": 1	"t": 8908	"P": 1020.5	"F": 0}
{"v": 1	"t": 8929	"P": 1023.0	"F": 0}
{"v": 1	"t": 8949	"P": 1018.25	"F": 0}
{"v": 1	"t": 8970	"P": 1023.0	"F": 0}
{"v": 1	"t": 8990	"P": 1022.0	"F": 0}
{"v": 1	"t": 9011	"P": 1016.25	"F": 0}
{"v": 1	"t": 9031	"P": 1023.5	"F": 0}
{"v": 1	"t": 9051	"P": 1022.75	"F": 0	"C": 39.69	"D": 3300	"sn": 54091779688249	"file": "/data/device_log/data0000.out"}
{"v": 1	"t": 9072	"P": 1016.5	"F": 0}
{"v": 1	"t": 9092	"P": 1023.75	"F": 0}
{"v": 1	"t": 9113	"P": 1019.0	"F": 0}
{"v": 1	"t": 9133	"P": 1019.25	"F": 0}
{"v": 1	"t": 9154	"P": 1022.0	"F": 0}
{"v": 1	"t": 9174	"P": 1018.75	"F": 0}
{"v": 1	"t": 9195	"P": 1018.25	"F": 0}
{"v": 1	"t": 9215	"P": 1020.0	"F": 0}
{"v": 1	"t": 9236	"P": 1018.25	"F": 0}
{"v": 1	"t": 9256	"P": 1024.25	"F": 0}
{"v": 1	"t": 9277	"P": 1017.25	"F": 0}
{"v": 1	"t": 9297	"P": 1021.75	"F": 0}
{"v": 1	"t": 9318	"P": 1023.0	"F": 0}
{"v": 1	"t": 9338	"P": 1018.25	"F": 0}
{"v": 1	"t": 9358	"P": 1020.25	"F": 0}
{"v": 1	"t": 9379	"P": 1020.75	"F": 0}
{"v": 1	"t": 9399	"P": 1018.75	"F": 0}
{"v": 1	"t": 9426	"P": 1023.25	"F": 0}
{"v": 1	"t": 9448	"P": 1020.5	"F": 0}
{"v": 1	"t": 9469	"P": 1019.75	"F": 0}
{"v": 1	"t": 9490	"P": 1024.5	"F": 0}
{"v": 1	"t": 9510	"P": 1017.75	"F": 0}
{"v": 1	"t": 9531	"P": 1019.75	"F": 0}
{"v": 1	"t": 9551	"P": 1020.75	"F": 0}
{"v": 1	"t": 9572	"P": 1017.25	"F": 0}
{"v": 1	"t": 9592	"P": 1024.0	"F": 0}
{"v": 1	"t": 9613	"P": 1017.75	"F": 0}
{"v": 1	"t": 9634	"P": 1021.25	"F": 0}
{"v": 1	"t": 9654	"P": 1019.75	"F": 0}
{"v": 1	"t": 9675	"P": 1018.75	"F": 0}
{"v": 1	"t": 9695	"P": 1022.5	"F": 0}
{"v": 1	"t": 9715	"P": 1018.5	"F": 0}
{"v": 1	"t": 9736	"P": 1016.75	"F": 0}
{"v": 1	"t": 9756	"P": 1020.75	"F": 0}
{"v": 1	"t": 9776	"P": 1025.25	"F": 0}
{"v": 1	"t": 9797	"P": 1020.5	"F": 0}
{"v": 1	"t": 9817	"P": 1018.5	"F": 0}
{"v": 1	"t": 9837	"P": 1023.75	"F": 0}
{"v": 1	"t": 9857	"P": 1024.0	"F": 0}
{"v": 1	"t": 9878	"P": 1018.75	"F": 0}
{"v": 1	"t": 9898	"P": 1016.75	"F": 0}
{"v": 1	"t": 9918	"P": 1016.5	"F": 0}
{"v": 1	"t": 9938	"P": 1019.5	"F": 0}
{"v": 1	"t": 9958	"P": 1025.0	"F": 0}
{"v": 1	"t": 9979	"P": 1021.25	"F": 0}
{"v": 1	"t": 9999	"P": 1020.5	"F": 0}
{"v": 1	"t": 10019	"P": 1017.25	"F": 0}
{"v": 1	"t": 10040	"P": 1023.75	"F": 0}
{"v": 1	"t": 10061	"P": 1022.25	"F": 0}
{"v": 1	"t": 10081	"P": 1021.5	"F": 0	"C": 39.895	"D": 3300	"sn": 54091779688249	"file": "/data/device_log/data0000.out"}
{"v": 1	"t": 10102	"P": 1019.25	"F": 0}
{"v": 1	"t": 10123	"P": 1023.5	"F": 0}
{"v": 1	"t": 10143	"P": 1015.5	"F": 0}
{"v": 1	"t": 10164	"P": 1022.75	"F": 0}
{"v": 1	"t": 10184	"P": 1017.5	"F": 0}
{"v": 1	"t": 10205	"P": 1021.25	"F": 0}
{"v": 1	"t": 10225	"P": 1020.0	"F": 0}
{"v": 1	"t": 10246	"P": 1017.0	"F": 0}
{"v": 1	"t": 10266	"P": 1024.75	"F": 0}
{"v": 1	"t": 10286	"P": 1021.75	"F": 0}
{"v": 1	"t": 10307	"P": 1018.0	"F": 0}
{"v": 1	"t": 10327	"P": 1016.75	"F": 0}
{"v": 1	"t": 10347	"P": 1019.0	"F": 0}
{"v": 1	"t": 10367	"P": 1024.75	"F": 0}
{"v": 1	"t": 10387	"P": 1020.75	"F": 0}
{"v": 1	"t": 10408	"P": 1020.25	"F": 0}
{"v": 1	"t": 10428	"P": 1015.75	"F": 0}
{"v": 1	"t": 10448	"P": 1018.5	"F": 0}
{"v": 1	"t": 10468	"P": 1022.5	"F": 0}
{"v": 1	"t": 10489	"P": 1025.75	"F": 0}
{"v": 1	"t": 10509	"P": 1020.75	"F": 0}
{"v": 1	"t": 10529	"P": 1017.25	"F": 0}
{"v": 1	"t": 10549	"P": 1017.25	"F": 0}
{"v": 1	"t": 10569	"P": 1020.0	"F": 0}
{"v": 1	"t": 10590	"P": 1023.75	"F": 0}
{"v": 1	"t": 10610	"P": 1018.75	"F": 0}
{"v": 1	"t": 10631	"P": 1016.75	"F": 0}
{"v": 1	"t": 10651	"P": 1024.0	"F": 0}
{"v": 1	"t": 10671	"P": 1021.25	"F": 0}
{"v": 1	"t": 10692	"P": 1016.5	"F": 0}
{"v": 1	"t": 10712	"P": 1018.75	"F": 0}
{"v": 1	"t": 10732	"P": 1025.25	"F": 0}
{"v": 1	"t": 10753	"P": 1019.75	"F": 0}
{"v": 1	"t": 10773	"P": 1016.75	"F": 0}
{"v": 1	"t": 10793	"P": 1020.5	"F": 0}
{"v": 1	"t": 10814	"P": 1022.5	"F": 0}
{"v": 1	"t": 10834	"P": 1019.0	"F": 0}
{"v": 1	"t": 10854	"P": 1016.25	"F": 0}
{"v": 1	"t": 10875	"P": 1022.75	"F": 0}
{"v": 1	"t": 10898	"P": 1021.0	"F": 0}
{"v": 1	"t": 10926	"P": 1019.25	"F": 0}
{"v": 1	"t": 10946	"P": 1021.25	"F": 0}
{"v": 1	"t": 10967	"P": 1018.25	"F": 0}
{"v": 1	"t": 10988	"P": 1017.25	"F": 0}
{"v": 1	"t": 11009	"P": 1022.25	"F": 0}
{"v": 1	"t": 11030	"P": 1019.0	"F": 0}
{"v": 1	"t": 11050	"P": 1019.75	"F": 0}
{"v": 1	"t": 11071	"P": 1021.0	"F": 0}
{"v": 1	"t": 11091	"P": 1021.5	"F": 0}
{"v": 1	"t": 11112	"P": 1018.75	"F": 0	"C": 40.095	"D": 3300	"sn": 54091779688249	"file": "/data/device_log/data0000.out"}
{"v": 1	"t": 11132	"P": 1022.25	"F": 0}
{"v": 1	"t": 11153	"P": 1019.75	"F": 0}
{"v": 1	"t": 11173	"P": 1021.75	"F": 0}
{"v": 1	"t": 11194	"P": 1021.75	"F": 0}
{"v": 1	"t": 11214	"P": 1017.25	"F": 0}
{"v": 1	"t": 11235	"P": 1023.0	"F": 0}
{"v": 1	"t": 11255	"P": 1019.0	"F": 0}
{"v": 1	"t": 11275	"P": 1017.75	"F": 0}
{"v": 1	"t": 11296	"P": 1018.5	"F": 0}
{"v": 1	"t": 11316	"P": 1025.0	"F": 0}
{"v": 1	"t": 11336	"P": 1019.5	"F": 0}
{"v": 1	"t": 11357	"P": 1017.75	"F": 0}
{"v": 1	"t": 11377	"P": 1021.25	"F": 0}
{"v": 1	"t": 11397	"P": 1022.0	"F": 0}
{"v": 1	"t": 11418	"P": 1017.75	"F": 0}
{"v": 1	"t": 11438	"P": 1017.75	"F": 0}
{"v": 1	"t": 11458	"P": 1024.75	"F": 0}
{"v": 1	"t": 11479	"P": 1022.5	"F": 0}
{"v": 1	"t": 11499	"P": 1021.0	"F": 0}
{"v": 1	"t": 11520	"P": 1021.5	"F": 0}
{"v": 1	"t": 11541	"P": 1022.0	"F": 0}
{"v": 1	"t": 11562	"P": 1022.0	"F": 0}
{"v": 1	"t": 11582	"P": 1017.75	"F": 0}
{"v": 1	"t": 11603	"P": 1020.5	"F": 0}
{"v": 1	"t": 11623	"P": 1019.25	"F": 0}
{"v": 1	"t": 11645	"P": 1023.0	"F": 0}
{"v": 1	"t": 11665	"P": 1020.5	"F": 0}
{"v": 1	"t": 11686	"P": 1023.25	"F": 0}
{"v": 1	"t": 11707	"P": 1016.0	"F": 0}
{"v": 1	"t": 11727	"P": 1025.25	"F": 0}
{"v": 1	"t": 11750	"P": 1020.0	"F": 0}
{"v": 1	"t": 11770	"P": 1019.75	"F": 0}
{"v": 1	"t": 11790	"P": 1020.5	"F": 0}
{"v": 1	"t": 11811	"P": 1019.25	"F": 0}
{"v": 1	"t": 11831	"P": 1022.5	"F": 0}
{"v": 1	"t": 11852	"P": 1017.75	"F": 0}
{"v": 1	"t": 11872	"P": 1022.0	"F": 0}
{"v": 1	"t": 11893	"P": 1022.75	"F": 0}
{"v": 1	"t": 11913	"P": 1019.25	"F": 0}
{"v": 1	"t": 11934	"P": 1021.5	"F": 0}
{"v": 1	"t": 11956	"P": 1018.25	"F": 0}
{"v": 1	"t": 11976	"P": 1024.25	"F": 0}
{"v": 1	"t": 11997	"P": 1017.75	"F": 0}
{"v": 1	"t": 12017	"P": 1018.5	"F": 0}
{"v": 1	"t": 12037	"P": 1023.5	"F": 0}
{"v": 1	"t": 12058	"P": 1018.25	"F": 0}
{"v": 1	"t": 12078	"P": 1018.25	"F": 0}
{"v": 1	"t": 12099	"P": 1021.5	"F": 0}
{"v": 1	"t": 12119	"P": 1016.5	"F": 0}
{"v": 1	"t": 12140	"P": 1023.25	"F": 0	"C": 40.285	"D": 3300	"sn": 54091779688249	"file": "/data/device_log/data0000.out"}
{"v": 1	"t": 12160	"P": 1019.75	"F": 0}
{"v": 1	"t": 12181	"P": 1018.25	"F": 0}
{"v": 1	"t": 12201	"P": 1023.75	"F": 0}
{"v": 1	"t": 12222	"P": 1018.5	"F": 0}
{"v": 1	"t": 12242	"P": 1017.75	"F": 0}
{"v": 1	"t": 12263	"P": 1024.0	"F": 0}
{"v": 1	"t": 12283	"P": 1018.0	"F": 0}
{"v": 1	"t": 12304	"P": 1023.0	"F": 0}
{"v": 1	"t": 12325	"P": 1018.75	"F": 0}
{"v": 1	"t": 12345	"P": 1021.75	"F": 0}
{"v": 1	"t": 12367	"P": 1018.25	"F": 0}
{"v": 1	"t": 12387	"P": 1023.0	"F": 0}
{"v": 1	"t": 12408	"P": 1016.75	"F": 0}
{"v": 1	"t": 12429	"P": 1021.0	"F": 0}
{"v": 1	"t": 12449	"P": 1021.75	"F": 0}
{"v": 1	"t": 12470	"P": 1021.5	"F": 0}
{"v": 1	"t": 12490	"P": 1022.5	"F": 0}
{"v": 1	"t": 12511	"P": 1020.25	"F": 0}
{"v": 1	"t": 12531	"P": 1022.25	"F": 0}
{"v": 1	"t": 12552	"P": 1018.0	"F": 0}
{"v": 1	"t": 12573	"P": 1017.75	"F": 0}
{"v": 1	"t": 12599	"P": 1020.75	"F": 0}
{"v": 1	"t": 12620	"P": 1018.0	"F": 0}
{"v": 1	"t": 12646	"P": 1018.0	"F": 0}
{"v": 1	"t": 12666	"P": 1023.75	"F": 0}
{"v": 1	"t": 12686	"P": 1020.5	"F": 0}
{"v": 1	"t": 12707	"P": 1019.75	"F": 0}
{"v": 1	"t": 12727	"P": 1021.75	"F": 0}
{"v": 1	"t": 12747	"P": 1022.25	"F": 0}
{"v": 1	"t": 12768	"P": 1020.5	"F": 0}
{"v": 1	"t": 12788	"P": 1016.75	"F": 0}
{"v": 1	"t": 12808	"P": 1022.0	"F": 0}
{"v": 1	"t": 12829	"P": 1024.0	"F": 0}
{"v": 1	"t": 12849	"P": 1019.0	"F": 0}
{"v": 1	"t": 12869	"P": 1014.75	"F": 0}
{"v": 1	"t": 12890	"P": 1025.0	"F": 0}
{"v": 1	"t": 12910	"P": 1020.25	"F": 0}
{"v": 1	"t": 12931	"P": 1016.5	"F": 0}
{"v": 1	"t": 12951	"P": 1023.5	"F": 0}
{"v": 1	"t": 12972	"P": 1019.5	"F": 0}
{"v": 1	"t": 12992	"P": 1018.5	"F": 0}
{"v": 1	"t": 13013	"P": 1020.25	"F": 0}
{"v": 1	"t": 13033	"P": 1018.0	"F": 0}
{"v": 1	"t": 13054	"P": 1022.75	"F": 0}
{"v": 1	"t": 13074	"P": 1016.75	"F": 0}
{"v": 1	"t": 13095	"P": 1021.0	"F": 0}
{"v": 1	"t": 13115	"P": 1019.75	"F": 0}
{"v": 1	"t": 13136	"P": 1016.5	"F": 0}
{"v": 1	"t": 13156	"P": 1022.0	"F": 0}
{"v": 1	"t": 13177	"P": 1017.25	"F": 0	"C": 40.41	"D": 3300	"sn": 54091779688249	"file": "/data/device_log/data0000.out"}
{"v": 1	"t": 13197	"P": 1015.75	"F": 0}
{"v": 1	"t": 13217	"P": 1020.5	"F": 0}
{"v": 1	"t": 13237	"P": 1024.75	"F": 0}
{"v": 1	"t": 13257	"P": 1022.25	"F": 0}
{"v": 1	"t": 13278	"P": 1018.0	"F": 0}
{"v": 1	"t": 13298	"P": 1016.25	"F": 0}
{"v": 1	"t": 13318	"P": 1018.25	"F": 0}
{"v": 1	"t": 13338	"P": 1022.5	"F": 0}
{"v": 1	"t": 13359	"P": 1023.5	"F": 0}
{"v": 1	"t": 13379	"P": 1017.75	"F": 0}
{"v": 1	"t": 13399	"P": 1017.5	"F": 0}
{"v": 1	"t": 13420	"P": 1023.5	"F": 0}
{"v": 1	"t": 13440	"P": 1020.25	"F": 0}
{"v": 1	"t": 13461	"P": 1016.75	"F": 0}
{"v": 1	"t": 13481	"P": 1022.5	"F": 0}
{"v": 1	"t": 13502	"P": 1018.0	"F": 0}
{"v": 1	"t": 13522	"P": 1017.0	"F": 0}
{"v": 1	"t": 13543	"P": 1020.75	"F": 0}
{"v": 1	"t": 13563	"P": 1017.0	"F": 0}
{"v": 1	"t": 13584	"P": 1022.0	"F": 0}
{"v": 1	"t": 13604	"P": 1019.5	"F": 0}
{"v": 1	"t": 13624	"P": 1015.75	"F": 0}
{"v": 1	"t": 13645	"P": 1023.25	"F": 0}
{"v": 1	"t": 13665	"P": 1021.5	"F": 0}
{"v": 1	"t": 13686	"P": 1019.75	"F": 0}
{"v": 1	"t": 13707	"P": 1019.25	"F": 0}
{"v": 1	"t": 13728	"P": 1020.0	"F": 0}
{"v": 1	"t": 13749	"P": 1019.5	"F": 0}
{"v": 1	"t": 13769	"P": 1017.25	"F": 0}
{"v": 1	"t": 13790	"P": 1023.75	"F": 0}
{"v": 1	"t": 13810	"P": 1016.5	"F": 0}
{"v": 1	"t": 13831	"P": 1022.25	"F": 0}
{"v": 1	"t": 13852	"P": 1018.5	"F": 0}
{"v": 1	"t": 13872	"P": 1016.0	"F": 0}
{"v": 1	"t": 13892	"P": 1023.0	"F": 0}
{"v": 1	"t": 13913	"P": 1016.25	"F": 0}
{"v": 1	"t": 13933	"P": 1021.5	"F": -1}
{"v": 1	"t": 13954	"P": 1022.0	"F": 0}
{"v": 1	"t": 13974	"P": 1017.0	"F": 0}
{"v": 1	"t": 13994	"P": 1020.0	"F": 0}
{"v": 1	"t": 14015	"P": 1023.5	"F": 0}
{"v": 1	"t": 14035	"P": 1022.5	"F": 0}
{"v": 1	"t": 14055	"P": 1020.0	"F": 0}
{"v": 1	"t": 14075	"P": 1016.25	"F": 0}
{"v": 1	"t": 14096	"P": 1017.5	"F": 0}
{"v": 1	"t": 14116	"P": 1024.75	"F": 0}
{"v": 1	"t": 14136	"P": 1022.75	"F": 0}
{"v": 1	"t": 14156	"P": 1021.75	"F": 0}
{"v": 1	"t": 14177	"P": 1018.5	"F": 0}
{"v": 1	"t": 14197	"P": 1015.0	"F": 0	"C": 40.58	"D": 3300	"sn": 54091779688249	"file": "/data/device_log/data0000.out"}
{"v": 1	"t": 14217	"P": 1019.75	"F": 0}
{"v": 1	"t": 14237	"P": 1024.5	"F": 0}
{"v": 1	"t": 14258	"P": 1021.75	"F": 0}
{"v": 1	"t": 14278	"P": 1018.5	"F": 0}
{"v": 1	"t": 14298	"P": 1016.0	"F": 0}
{"v": 1	"t": 14319	"P": 1023.0	"F": 0}
{"v": 1	"t": 14339	"P": 1018.5	"F": 0}
{"v": 1	"t": 14360	"P": 1021.0	"F": 0}
{"v": 1	"t": 14380	"P": 1019.25	"F": 0}
{"v": 1	"t": 14401	"P": 1017.75	"F": 0}
{"v": 1	"t": 14421	"P": 1021.25	"F": 0}
{"v": 1	"t": 14442	"P": 1017.0	"F": 0}
{"v": 1	"t": 14462	"P": 1020.25	"F": 0}
{"v": 1	"t": 14483	"P": 1020.75	"F": 0}
{"v": 1	"t": 14503	"P": 1017.0	"F": 0}
{"v": 1	"t": 14524	"P": 1022.0	"F": 0}
{"v": 1	"t": 14544	"P": 1018.0	"F": 0}
{"v": 1	"t": 14565	"P": 1019.75	"F": 0}
{"v": 1	"t": 14585	"P": 1023.5	"F": 0}
{"v": 1	"t": 14605	"P": 1020.5	"F": 0}
{"v": 1	"t": 14625	"P": 1018.0	"F": 0}
{"v": 1	"t": 14645	"P": 1014.25	"F": 0}
{"v": 1	"t": 14666	"P": 1019.0	"F": 0}
{"v": 1	"t": 14686	"P": 1023.25	"F": 0}
{"v": 1	"t": 14706	"P": 1023.75	"F": 0}
{"v": 1	"t": 14726	"P": 1020.75	"F": 0}
{"v": 1	"t": 14747	"P": 1019.75	"F": 0}
{"v": 1	"t": 14767	"P": 1015.25	"F": 0}
{"v": 1	"t": 14787	"P": 1019.5	"F": 0}
{"v": 1	"t": 14807	"P": 1022.75	"F": 0}
{"v": 1	"t": 14827	"P": 1022.5	"F": 0}
{"v": 1	"t": 14848	"P": 1019.25	"F": 0}
{"v": 1	"t": 14868	"P": 1016.25	"F": 0}
{"v": 1	"t": 14890	"P": 1023.0	"F": 0}
{"v": 1	"t": 14910	"P": 1019.0	"F": 0}
{"v": 1	"t": 14931	"P": 1016.75	"F": 0}
{"v": 1	"t": 14951	"P": 1021.5	"F": 0}
{"v": 1	"t": 14971	"P": 1021.25	"F": 0}
{"v": 1	"t": 14992	"P": 1017.5	"F": 0}
{"v": 1	"t": 15012	"P": 1016.75	"F": 0}
{"v": 1	"t": 15032	"P": 1022.0	"F": 0}
{"v": 1	"t": 15053	"P": 1021.0	"F": 0}
{"v": 1	"t": 15073	"P": 1017.5	"F": 0}
{"v": 1	"t": 15093	"P": 1018.0	"F": 0}
{"v": 1	"t": 15114	"P": 1024.0	"F": 0}
{"v": 1	"t": 15134	"P": 1020.5	"F": 0}
{"v": 1	"t": 15154	"P": 1016.75	"F": 0}
{"v": 1	"t": 15175	"P": 1018.0	"F": 0}
{"v": 1	"t": 15196	"P": 1019.75	"F": 0}
{"v": 1	"t": 15216	"P": 1023.5	"F": 0	"C": 40.725	"D": 3300	"sn": 54091779688249	"file": "/data/device_log/data0000.out"}
{"v": 1	"t": 15237	"P": 1016.75	"F": 0}
{"v": 1	"t": 15257	"P": 1017.0	"F": 0}
{"v": 1	"t": 15277	"P": 1024.0	"F": 0}
{"v": 1	"t": 15298	"P": 1019.0	"F": 0}
{"v": 1	"t": 15318	"P": 1016.5	"F": 0}
{"v": 1	"t": 15339	"P": 1022.5	"F": 0}
{"v": 1	"t": 15359	"P": 1019.5	"F": 0}
{"v": 1	"t": 15380	"P": 1018.25	"F": 0}
{"v": 1	"t": 15400	"P": 1020.25	"F": 0}
{"v": 1	"t": 15421	"P": 1016.5	"F": 0}
{"v": 1	"t": 15441	"P": 1024.0	"F": 0}
{"v": 1	"t": 15462	"P": 1016.25	"F": 0}
{"v": 1	"t": 15482	"P": 1021.0	"F": 0}
{"v": 1	"t": 15503	"P": 1018.25	"F": 0}
{"v": 1	"t": 15523	"P": 1017.25	"F": 0}
{"v": 1	"t": 15544	"P": 1020.5	"F": 0}
{"v": 1	"t": 15564	"P": 1016.0	"F": 0}
{"v": 1	"t": 15585	"P": 1021.75	"F": 0}
{"v": 1	"t": 15605	"P": 1017.25	"F": 0}
{"v": 1	"t": 15626	"P": 1020.75	"F": 0}
{"v": 1	"t": 15646	"P": 1021.0	"F": 0}
{"v": 1	"t": 15667	"P": 1016.5	"F": 0}
{"v": 1	"t": 15687	"P": 1024.0	"F": 0}
{"v": 1	"t": 15708	"P": 1016.75	"F": 0}
{"v": 1	"t": 15729	"P": 1021.75	"F": 0}
{"v": 1	"t": 15749	"P": 1019.75	"F": 0}
{"v": 1	"t": 15770	"P": 1019.5	"F": 0}
{"v": 1	"t": 15790	"P": 1021.75	"F": 0}
{"v": 1	"t": 15811	"P": 1017.0	"F": 0}
{"v": 1	"t": 15831	"P": 1023.5	"F": 0}
{"v": 1	"t": 15852	"P": 1019.25	"F": 0}
{"v": 1	"t": 15872	"P": 1019.75	"F": 0}
{"v": 1	"t": 15893	"P": 1022.75	"F": 0}
{"v": 1	"t": 15913	"P": 1016.5	"F": 0}
{"v": 1	"t": 15934	"P": 1021.0	"F": 0}
{"v": 1	"t": 15954	"P": 1016.5	"F": 0}
{"v": 1	"t": 15975	"P": 1023.0	"F": 0}
{"v": 1	"t": 15995	"P": 1017.0	"F": 0}
{"v": 1	"t": 16016	"P": 1019.5	"F": 0}
{"v": 1	"t": 16036	"P": 1021.75	"F": 0}
{"v": 1	"t": 16057	"P": 1017.0	"F": 0}
{"v": 1	"t": 16078	"P": 1019.75	"F": 0}
{"v": 1	"t": 16098	"P": 1018.75	"F": 0}
{"v": 1	"t": 16119	"P": 1021.0	"F": 0}
{"v": 1	"t": 16139	"P": 1018.25	"F": 0}
{"v": 1	"t": 16160	"P": 1023.0	"F": 0}
{"v": 1	"t": 16180	"P": 1018.25	"F": 0}
{"v": 1	"t": 16201	"P": 1020.5	"F": 0}
{"v": 1	"t": 16221	"P": 1022.5	"F": 0}
{"v": 1	"t": 16242	"P": 1015.75	"F": 0	"C": 40.905	"D": 3300	"sn": 54091779688249	"file": "/data/device_log/data0000.out"}
{"v": 1	"t": 16263	"P": 1023.0	"F": 0}
{"v": 1	"t": 16283	"P": 1017.25	"F": 0}
{"v": 1	"t": 16304	"P": 1022.5	"F": 0}
{"v": 1	"t": 16324	"P": 1014.75	"F": 0}
{"v": 1	"t": 16345	"P": 1021.0	"F": 0}
{"v": 1	"t": 16366	"P": 1016.5	"F": 0}
{"v": 1	"t": 16386	"P": 1020.75	"F": 0}
{"v": 1	"t": 16407	"P": 1016.5	"F": 0}
{"v": 1	"t": 16427	"P": 1020.0	"F": 0}
{"v": 1	"t": 16447	"P": 1023.25	"F": 0}
{"v": 1	"t": 16468	"P": 1019.25	"F": 0}
{"v": 1	"t": 16488	"P": 1016.5	"F": 0}
{"v": 1	"t": 16509	"P": 1023.0	"F": 0}
{"v": 1	"t": 16529	"P": 1020.0	"F": 0}
{"v": 1	"t": 16549	"P": 1015.0	"F": 0}
{"v": 1	"t": 16570	"P": 1020.25	"F": 0}
{"v": 1	"t": 16590	"P": 1023.5	"F": 0}
{"v": 1	"t": 16610	"P": 1019.5	"F": 0}
{"v": 1	"t": 16631	"P": 1016.5	"F": 0}
{"v": 1	"t": 16651	"P": 1025.25	"F": 0}
{"v": 1	"t": 16671	"P": 1021.0	"F": 0}
{"v": 1	"t": 16692	"P": 1016.75	"F": 0}
{"v": 1	"t": 16712	"P": 1020.25	"F": 0}
{"v": 1	"t": 16732	"P": 1024.5	"F": 0}
{"v": 1	"t": 16754	"P": 1024.5	"F": 0}
{"v": 1	"t": 16774	"P": 1018.75	"F": 0}
{"v": 1	"t": 16794	"P": 1015.0	"F": 0}
{"v": 1	"t": 16814	"P": 1021.25	"F": 0}
{"v": 1	"t": 16835	"P": 1023.5	"F": 0}
{"v": 1	"t": 16855	"P": 1021.0	"F": 0}
{"v": 1	"t": 16875	"P": 1015.75	"F": 0}
{"v": 1	"t": 16896	"P": 1019.25	"F": 0}
{"v": 1	"t": 16916	"P": 1025.75	"F": 0}
{"v": 1	"t": 16936	"P": 1019.5	"F": 0}
{"v": 1	"t": 16957	"P": 1019.25	"F": 0}
{"v": 1	"t": 16977	"P": 1014.25	"F": 0}
{"v": 1	"t": 16997	"P": 1020.5	"F": 0}
{"v": 1	"t": 17017	"P": 1024.75	"F": 0}
{"v": 1	"t": 17038	"P": 1021.25	"F": 0}
{"v": 1	"t": 17058	"P": 1017.75	"F": 0}
{"v": 1	"t": 17078	"P": 1016.25	"F": 0}
{"v": 1	"t": 17098	"P": 1022.25	"F": 0}
{"v": 1	"t": 17119	"P": 1026.25	"F": 0}
{"v": 1	"t": 17139	"P": 1020.0	"F": 0}
{"v": 1	"t": 17159	"P": 1017.5	"F": 0}
{"v": 1	"t": 17179	"P": 1016.0	"F": 0}
{"v": 1	"t": 17200	"P": 1022.5	"F": 0}
{"v": 1	"t": 17220	"P": 1021.75	"F": 0}
{"v": 1	"t": 17240	"P": 1020.0	"F": 0}
{"v": 1	"t": 17260	"P": 1014.75	"F": 0	"C": 41.015	"D": 3300	"sn": 54091779688249	"file": "/data/device_log/data0000.out"}
{"v": 1	"t": 17281	"P": 1020.75	"F": 0}
{"v": 1	"t": 17301	"P": 1022.75	"F": 0}
{"v": 1	"t": 17321	"P": 1020.75	"F": 0}
{"v": 1	"t": 17342	"P": 1022.5	"F": 0}
{"v": 1	"t": 17363	"P": 1019.0	"F": 0}
{"v": 1	"t": 17383	"P": 1017.5	"F": 0}
{"v": 1	"t": 17403	"P": 1024.0	"F": 0}
{"v": 1	"t": 17424	"P": 1022.75	"F": 0}
{"v": 1	"t": 17444	"P": 1017.5	"F": 0}
{"v": 1	"t": 17464	"P": 1016.25	"F": 0}
{"v": 1	"t": 17485	"P": 1021.75	"F": 0}
{"v": 1	"t": 17505	"P": 1018.75	"F": 0}
{"v": 1	"t": 17526	"P": 1017.75	"F": 0}
{"v": 1	"t": 17546	"P": 1021.75	"F": 0}
{"v": 1	"t": 17566	"P": 1021.75	"F": 0}
{"v": 1	"t": 17587	"P": 1017.25	"F": 0}
{"v": 1	"t": 17607	"P": 1018.0	"F": 0}
{"v": 1	"t": 17627	"P": 1022.75	"F": 0}
{"v": 1	"t": 17648	"P": 1020.0	"F": 0}
{"v": 1	"t": 17668	"P": 1015.75	"F": 0}
{"v": 1	"t": 17688	"P": 1021.5	"F": 0}
{"v": 1	"t": 17709	"P": 1023.0	"F": 0}
{"v": 1	"t": 17729	"P": 1017.25	"F": 0}
{"v": 1	"t": 17749	"P": 1018.75	"F": 0}
{"v": 1	"t": 17770	"P": 1023.25	"F": 0}
{"v": 1	"t": 17790	"P": 1020.25	"F": 0}
{"v": 1	"t": 17811	"P": 1016.25	"F": 0}
{"v": 1	"t": 17831	"P": 1021.0	"F": 0}
{"v": 1	"t": 17851	"P": 1022.25	"F": 0}
{"v": 1	"t": 17872	"P": 1016.5	"F": 0}
{"v": 1	"t": 17892	"P": 1017.25	"F": 0}
{"v": 1	"t": 17912	"P": 1023.25	"F": 0}
{"v": 1	"t": 17933	"P": 1019.25	"F": 0}
{"v": 1	"t": 17953	"P": 1018.0	"F": 0}
{"v": 1	"t": 17973	"P": 1022.75	"F": 0}
{"v": 1	"t": 17994	"P": 1021.5	"F": 0}
{"v": 1	"t": 18014	"P": 1016.75	"F": 0}
{"v": 1	"t": 18034	"P": 1018.0	"F": 0}
{"v": 1	"t": 18055	"P": 1022.75	"F": 0}
{"v": 1	"t": 18075	"P": 1020.0	"F": 0}
{"v": 1	"t": 18096	"P": 1016.25	"F": 0}
{"v": 1	"t": 18116	"P": 1024.0	"F": 0}
{"v": 1	"t": 18136	"P": 1021.0	"F": 0}
{"v": 1	"t": 18157	"P": 1016.5	"F": 0}
{"v": 1	"t": 18177	"P": 1018.75	"F": 0}
{"v": 1	"t": 18197	"P": 1024.0	"F": 0}
{"v": 1	"t": 18218	"P": 1021.0	"F": 0}
{"v": 1	"t": 18238	"P": 1016.25	"F": 0}
{"v": 1	"t": 18258	"P": 1021.5	"F": 0}
{"v": 1	"t": 18279	"P": 1022.75	"F": 0	"C": 41.195	"D": 3300	"sn": 54091779688249	"file": "/data/device_log/data0000.out"}
{"v": 1	"t": 18299	"P": 1017.5	"F": 0}
{"v": 1	"t": 18320	"P": 1018.25	"F": 0}
{"v": 1	"t": 18340	"P": 1023.0	"F": 0}
{"v": 1	"t": 18360	"P": 1020.75	"F": 0}
{"v": 1	"t": 18381	"P": 1016.5	"F": 0}
{"v": 1	"t": 18401	"P": 1021.75	"F": 0}
{"v": 1	"t": 18421	"P": 1021.25	"F": 0}
{"v": 1	"t": 18442	"P": 1017.75	"F": 0}
{"v": 1	"t": 18462	"P": 1018.25	"F": 0}
{"v": 1	"t": 18482	"P": 1025.5	"F": 0}
{"v": 1	"t": 18503	"P": 1019.5	"F": 0}
{"v": 1	"t": 18523	"P": 1014.5	"F": 0}
{"v": 1	"t": 18543	"P": 1021.25	"F": 0}
{"v": 1	"t": 18564	"P": 1022.25	"F": 0}
{"v": 1	"t": 18584	"P": 1017.5	"F": 0}
{"v": 1	"t": 18604	"P": 1017.0	"F": 0}
{"v": 1	"t": 18625	"P": 1024.0	"F": 0}
{"v": 1	"t": 18645	"P": 1019.75	"F": 0}
{"v": 1	"t": 18666	"P": 1015.75	"F": 0}
{"v": 1	"t": 18686	"P": 1021.75	"F": 0}
{"v": 1	"t": 18706	"P": 1022.0	"F": 0}
{"v": 1	"t": 18727	"P": 1017.5	"F": 0}
{"v": 1	"t": 18747	"P": 1017.0	"F": 0}
{"v": 1	"t": 18767	"P": 1024.0	"F": 0}
{"v": 1	"t": 18788	"P": 1019.25	"F": 0}
{"v": 1	"t": 18808	"P": 1016.75	"F": 0}
{"v": 1	"t": 18828	"P": 1020.75	"F": 0}
{"v": 1	"t": 18849	"P": 1022.5	"F": 0}
{"v": 1	"t": 18869	"P": 1017.0	"F": 0}
{"v": 1	"t": 18889	"P": 1018.25	"F": 0}
{"v": 1	"t": 18910	"P": 1024.75	"F": 0}
{"v": 1	"t": 18930	"P": 1019.25	"F": 0}
{"v": 1	"t": 18951	"P": 1015.75	"F": 0}
{"v": 1	"t": 18971	"P": 1021.75	"F": 0}
{"v": 1	"t": 18991	"P": 1021.25	"F": 0}
{"v": 1	"t": 19012	"P": 1018.5	"F": 0}
{"v": 1	"t": 19032	"P": 1017.0	"F": 0}
{"v": 1	"t": 19052	"P": 1026.0	"F": 0}
{"v": 1	"t": 19073	"P": 1019.5	"F": 0}
{"v": 1	"t": 19093	"P": 1014.5	"F": 0}
{"v": 1	"t": 19113	"P": 1022.25	"F": 0}
{"v": 1	"t": 19134	"P": 1022.5	"F": 0}
{"v": 1	"t": 19154	"P": 1017.25	"F": 0}
{"v": 1	"t": 19174	"P": 1018.0	"F": 0}
{"v": 1	"t": 19195	"P": 1023.0	"F": 0}
{"v": 1	"t": 19215	"P": 1020.25	"F": 0}
{"v": 1	"t": 19236	"P": 1015.25	"F": 0}
{"v": 1	"t": 19256	"P": 1023.5	"F": 0}
{"v": 1	"t": 19276	"P": 1022.75	"F": 0}
{"v": 1	"t": 19297	"P": 1017.5	"F": 0	"C": 41.29	"D": 3301	"sn": 54091779688249	"file": "/data/device_log/data0000.out"}
{"v": 1	"t": 19317	"P": 1019.5	"F": 0}
{"v": 1	"t": 19337	"P": 1025.25	"F": 0}
{"v": 1	"t": 19358	"P": 1019.25	"F": 0}
{"v": 1	"t": 19378	"P": 1017.25	"F": 0}
{"v": 1	"t": 19398	"P": 1021.5	"F": 0}
{"v": 1	"t": 19419	"P": 1021.25	"F": 0}
{"v": 1	"t": 19439	"P": 1015.75	"F": 0}
{"v": 1	"t": 19460	"P": 1017.75	"F": 0}
{"v": 1	"t": 19480	"P": 1021.0	"F": 0}
{"v": 1	"t": 19500	"P": 1020.5	"F": 0}
{"v": 1	"t": 19521	"P": 1016.0	"F": 0}
{"v": 1	"t": 19541	"P": 1022.0	"F": 0}
{"v": 1	"t": 19561	"P": 1021.25	"F": 0}
{"v": 1	"t": 19582	"P": 1015.75	"F": 0}
{"v": 1	"t": 19602	"P": 1018.75	"F": 0}
{"v": 1	"t": 19622	"P": 1021.5	"F": 0}
{"v": 1	"t": 19643	"P": 1017.75	"F": 0}
{"v": 1	"t": 19663	"P": 1017.75	"F": 0}
{"v": 1	"t": 19684	"P": 1023.75	"F": 0}
{"v": 1	"t": 19704	"P": 1021.0	"F": 0}
{"v": 1	"t": 19724	"P": 1015.25	"F": 0}
{"v": 1	"t": 19745	"P": 1020.25	"F": 0}
{"v": 1	"t": 19765	"P": 1022.5	"F": 0}
{"v": 1	"t": 19785	"P": 1017.0	"F": 0}
{"v": 1	"t": 19806	"P": 1017.75	"F": 0}
{"v": 1	"t": 19826	"P": 1022.5	"F": 0}
{"v": 1	"t": 19846	"P": 1019.25	"F": 0}
{"v": 1	"t": 19867	"P": 1017.5	"F": 0}
{"v": 1	"t": 19887	"P": 1022.0	"F": 0}
{"v": 1	"t": 19908	"P": 1018.75	"F": 0}
{"v": 1	"t": 19928	"P": 1016.5	"F": 0}
{"v": 1	"t": 19948	"P": 1018.5	"F": 0}
{"v": 1	"t": 19969	"P": 1022.5	"F": 0}
{"v": 1	"t": 19989	"P": 1017.75	"F": 0}
{"v": 1	"t": 20009	"P": 1016.5	"F": 0}
{"v": 1	"t": 20030	"P": 1023.25	"F": 0}
{"v": 1	"t": 20050	"P": 1020.25	"F": 0}
{"v": 1	"t": 20071	"P": 1016.5	"F": 0}
{"v": 1	"t": 20091	"P": 1024.0	"F": 0}
{"v": 1	"t": 20111	"P": 1019.75	"F": 0}
{"v": 1	"t": 20132	"P": 1015.5	"F": 0}
{"v": 1	"t": 20152	"P": 1020.75	"F": 0}
{"v": 1	"t": 20172	"P": 1023.0	"F": 0}
{"v": 1	"t": 20193	"P": 1017.25	"F": 0}
{"v": 1	"t": 20213	"P": 1014.25	"F": 0}
{"v": 1	"t": 20234	"P": 1025.0	"F": 0}
{"v": 1	"t": 20254	"P": 1018.0	"F": 0}
{"v": 1	"t": 20274	"P": 1015.75	"F": 0}
{"v": 1	"t": 20295	"P": 1021.25	"F": 0}
{"v": 1	"t": 20315	"P": 1021.0	"F": 0	"C": 41.495	"D": 3301	"sn": 54091779688249	"file": "/data/device_log/data0000.out"}
{"v": 1	"t": 20335	"P": 1017.0	"F": 0}
{"v": 1	"t": 20356	"P": 1015.0	"F": 0}
{"v": 1	"t": 20376	"P": 1021.75	"F": 0}
{"v": 1	"t": 20396	"P": 1022.25	"F": 0}
{"v": 1	"t": 20416	"P": 1019.0	"F": 0}
{"v": 1	"t": 20437	"P": 1015.0	"F": 0}
{"v": 1	"t": 20457	"P": 1019.0	"F": 0}
{"v": 1	"t": 20477	"P": 1023.5	"F": 0}
{"v": 1	"t": 20498	"P": 1020.5	"F": 0}
{"v": 1	"t": 20518	"P": 1017.0	"F": 0}
{"v": 1	"t": 20538	"P": 1015.75	"F": 0}
{"v": 1	"t": 20558	"P": 1023.0	"F": 0}
{"v": 1	"t": 20579	"P": 1020.0	"F": 0}
{"v": 1	"t": 20599	"P": 1018.0	"F": 0}
{"v": 1	"t": 20619	"P": 1017.75	"F": 0}
{"v": 1	"t": 20640	"P": 1022.75	"F": 0}
{"v": 1	"t": 20660	"P": 1022.75	"F": 0}
{"v": 1	"t": 20680	"P": 1017.25	"F": 0}
{"v": 1	"t": 20701	"P": 1016.0	"F": 0}
{"v": 1	"t": 20721	"P": 1023.0	"F": 0}
{"v": 1	"t": 20741	"P": 1022.0	"F": 0}
{"v": 1	"t": 20762	"P": 1018.0	"F": 0}
{"v": 1	"t": 20782	"P": 1016.25	"F": 0}
{"v": 1	"t": 20802	"P": 1023.25	"F": 0}
{"v": 1	"t": 20822	"P": 1023.5	"F": 0}
{"v": 1	"t": 20843	"P": 1018.75	"F": 0}
{"v": 1	"t": 20863	"P": 1014.25	"F": 0}
{"v": 1	"t": 20883	"P": 1020.25	"F": 0}
{"v": 1	"t": 20904	"P": 1023.0	"F": 0}
{"v": 1	"t": 20924	"P": 1020.0	"F": -1}
{"v": 1	"t": 20944	"P": 1017.0	"F": 0}
{"v": 1	"t": 20964	"P": 1016.0	"F": 0}
{"v": 1	"t": 20985	"P": 1024.0	"F": 0}
{"v": 1	"t": 21005	"P": 1020.75	"F": 0}
{"v": 1	"t": 21025	"P": 1015.5	"F": 0}
{"v": 1	"t": 21046	"P": 1015.75	"F": 0}
{"v": 1	"t": 21066	"P": 1024.5	"F": 0}
{"v": 1	"t": 21086	"P": 1021.5	"F": 0}
{"v": 1	"t": 21107	"P": 1017.5	"F": 0}
{"v": 1	"t": 21127	"P": 1013.75	"F": 0}
{"v": 1	"t": 21147	"P": 1021.25	"F": 0}
{"v": 1	"t": 21167	"P": 1024.25	"F": 0}
{"v": 1	"t": 21188	"P": 1019.5	"F": 0}
{"v": 1	"t": 21208	"P": 1017.0	"F": 0}
{"v": 1	"t": 21229	"P": 1025.25	"F": 0}
{"v": 1	"t": 21249	"P": 1020.75	"F": 0}
{"v": 1	"t": 21269	"P": 1015.25	"F": 0}
{"v": 1	"t": 21289	"P": 1016.25	"F": 0}
{"v": 1	"t": 21310	"P": 1021.5	"F": 0}
{"v": 1	"t": 21330	"P": 1020.0	"F": 0	"C": 41.63	"D": 3301	"sn": 54091779688249	"file": "/data/device_log/data0000.out"}
{"v": 1	"t": 21350	"P": 1014.75	"F": 0}
{"v": 1	"t": 21371	"P": 1019.25	"F": 0}
{"v": 1	"t": 21391	"P": 1021.5	"F": 0}
{"v": 1	"t": 21411	"P": 1019.75	"F": 0}
{"v": 1	"t": 21432	"P": 1015.5	"F": 0}
{"v": 1	"t": 21452	"P": 1019.5	"F": 0}
{"v": 1	"t": 21472	"P": 1022.0	"F": 0}
{"v": 1	"t": 21493	"P": 1018.75	"F": 0}
{"v": 1	"t": 21513	"P": 1016.5	"F": 0}
{"v": 1	"t": 21533	"P": 1018.5	"F": 0}
{"v": 1	"t": 21554	"P": 1023.25	"F": 0}
{"v": 1	"t": 21574	"P": 1019.5	"F": 0}
{"v": 1	"t": 21594	"P": 1017.0	"F": 0}
{"v": 1	"t": 21614	"P": 1017.0	"F": 0}
{"v": 1	"t": 21635	"P": 1024.75	"F": 0}
{"v": 1	"t": 21655	"P": 1023.0	"F": 0}
{"v": 1	"t": 21675	"P": 1015.75	"F": 0}
{"v": 1	"t": 21696	"P": 1020.0	"F": 0}
{"v": 1	"t": 21716	"P": 1024.5	"F": 0}
{"v": 1	"t": 21736	"P": 1018.5	"F": 0}
{"v": 1	"t": 21757	"P": 1017.0	"F": 0}
{"v": 1	"t": 21777	"P": 1014.0	"F": -1}
{"v": 1	"t": 21797	"P": 1026.5	"F": 0}
{"v": 1	"t": 21817	"P": 1025.0	"F": 0}
{"v": 1	"t": 21838	"P": 1021.0	"F": 0}
{"v": 1	"t": 21858	"P": 1019.5	"F": 0}
{"v": 1	"t": 21878	"P": 1024.0	"F": 0}
{"v": 1	"t": 21899	"P": 1025.0	"F": 0}
{"v": 1	"t": 21919	"P": 1020.0	"F": 0}
{"v": 1	"t": 21939	"P": 1018.25	"F": 0}
{"v": 1	"t": 21960	"P": 1025.25	"F": 0}
{"v": 1	"t": 21980	"P": 1023.75	"F": 0}
{"v": 1	"t": 22000	"P": 1020.0	"F": 0}
{"v": 1	"t": 22021	"P": 1019.75	"F": 0}
{"v": 1	"t": 22041	"P": 1026.75	"F": 0}
{"v": 1	"t": 22061	"P": 1025.25	"F": 0}
{"v": 1	"t": 22081	"P": 1021.25	"F": 0}
{"v": 1	"t": 22102	"P": 1017.75	"F": 0}
{"v": 1	"t": 22122	"P": 1025.5	"F": 0}
{"v": 1	"t": 22142	"P": 1025.75	"F": 0}
{"v": 1	"t": 22163	"P": 1021.25	"F": 0}
{"v": 1	"t": 22183	"P": 1018.5	"F": 0}
{"v": 1	"t": 22203	"P": 1022.25	"F": 0}
{"v": 1	"t": 22224	"P": 1025.75	"F": 0}
{"v": 1	"t": 22244	"P": 1022.0	"F": 0}
{"v": 1	"t": 22264	"P": 1018.25	"F": 0}
{"v": 1	"t": 22284	"P": 1021.75	"F": 0}
{"v": 1	"t": 22305	"P": 1025.0	"F": 0}
{"v": 1	"t": 22325	"P": 1022.75	"F": 0}
{"v": 1	"t": 22345	"P": 1020.5	"F": 0	"C": 41.76	"D": 3301	"sn": 54091779688249	"file": "/data/device_log/data0000.out"}
{"v": 1	"t": 22366	"P": 1020.0	"F": 0}
{"v": 1	"t": 22386	"P": 1026.25	"F": 0}
{"v": 1	"t": 22406	"P": 1023.75	"F": 0}
{"v": 1	"t": 22426	"P": 1022.75	"F": 0}
{"v": 1	"t": 22447	"P": 1016.75	"F": 0}
{"v": 1	"t": 22467	"P": 1021.75	"F": 0}
{"v": 1	"t": 22487	"P": 1026.0	"F": 0}
{"v": 1	"t": 22508	"P": 1021.25	"F": 0}
{"v": 1	"t": 22528	"P": 1017.5	"F": 0}
{"v": 1	"t": 22548	"P": 1019.75	"F": 0}
{"v": 1	"t": 22569	"P": 1024.5	"F": 0}
{"v": 1	"t": 22589	"P": 1020.75	"F": 0}
{"v": 1	"t": 22609	"P": 1017.25	"F": 0}
{"v": 1	"t": 22630	"P": 1024.5	"F": 0}
{"v": 1	"t": 22650	"P": 1024.5	"F": 0}
{"v": 1	"t": 22670	"P": 1019.5	"F": 0}
{"v": 1	"t": 22691	"P": 1017.0	"F": 0}
{"v": 1	"t": 22711	"P": 1024.5	"F": 0}
{"v": 1	"t": 22731	"P": 1025.25	"F": 0}
{"v": 1	"t": 22752	"P": 1022.5	"F": 0}
{"v": 1	"t": 22772	"P": 1017.75	"F": 0}
{"v": 1	"t": 22792	"P": 1024.75	"F": 0}
{"v": 1	"t": 22813	"P": 1022.5	"F": 0}
{"v": 1	"t": 22833	"P": 1018.5	"F": 0}
{"v": 1	"t": 22853	"P": 1017.5	"F": 0}
{"v": 1	"t": 22873	"P": 1023.25	"F": 0}
{"v": 1	"t": 22894	"P": 1025.75	"F": 0}
{"v": 1	"t": 22914	"P": 1019.5	"F": 0}
{"v": 1	"t": 22934	"P": 1016.5	"F": 0}
{"v": 1	"t": 22955	"P": 1024.5	"F": 0}
{"v": 1	"t": 22975	"P": 1025.75	"F": 0}
{"v": 1	"t": 22995	"P": 1021.25	"F": 0}
{"v": 1	"t": 23016	"P": 1017.5	"F": 0}
{"v": 1	"t": 23036	"P": 1022.0	"F": 0}
{"v": 1	"t": 23056	"P": 1025.0	"F": 0}
{"v": 1	"t": 23076	"P": 1021.0	"F": 0}
{"v": 1	"t": 23097	"P": 1017.75	"F": 0}
{"v": 1	"t": 23117	"P": 1019.5	"F": 0}
{"v": 1	"t": 23137	"P": 1026.5	"F": 0}
{"v": 1	"t": 23158	"P": 1021.5	"F": 0}
{"v": 1	"t": 23178	"P": 1016.75	"F": 0}
{"v": 1	"t": 23198	"P": 1021.0	"F": 0}
{"v": 1	"t": 23219	"P": 1022.5	"F": 0}
{"v": 1	"t": 23239	"P": 1017.25	"F": 0}
{"v": 1	"t": 23260	"P": 1024.5	"F": 0}
{"v": 1	"t": 23280	"P": 1023.0	"F": 0}
{"v": 1	"t": 23300	"P": 1018.25	"F": 0}
{"v": 1	"t": 23321	"P": 1023.0	"F": 0}
{"v": 1	"t": 23341	"P": 1022.75	"F": 0}
{"v": 1	"t": 23362	"P": 1019.25	"F": 0	"C": 41.875	"D": 3301	"sn": 54091779688249	"file": "/data/device_log/data0000.out"}
{"v": 1	"t": 23382	"P": 1019.5	"F": 0}
{"v": 1	"t": 23402	"P": 1024.5	"F": 0}
{"v": 1	"t": 23423	"P": 1018.75	"F": 0}
{"v": 1	"t": 23443	"P": 1018.5	"F": 0}
{"v": 1	"t": 23463	"P": 1022.75	"F": 0}
{"v": 1	"t": 23484	"P": 1022.75	"F": 0}
{"v": 1	"t": 23504	"P": 1017.5	"F": 0}
{"v": 1	"t": 23525	"P": 1022.0	"F": 0}
{"v": 1	"t": 23545	"P": 1025.75	"F": 0}
{"v": 1	"t": 23565	"P": 1021.0	"F": 0}
{"v": 1	"t": 23586	"P": 1015.75	"F": 0}
{"v": 1	"t": 23606	"P": 1024.0	"F": 0}
{"v": 1	"t": 23626	"P": 1023.0	"F": 0}
{"v": 1	"t": 23647	"P": 1019.0	"F": 0}
{"v": 1	"t": 23667	"P": 1020.0	"F": 0}
{"v": 1	"t": 23687	"P": 1023.25	"F": 0}
{"v": 1	"t": 23708	"P": 1021.25	"F": 0}
{"v": 1	"t": 23728	"P": 1018.25	"F": 0}
{"v": 1	"t": 23748	"P": 1023.0	"F": 0}
{"v": 1	"t": 23769	"P": 1023.0	"F": 0}
{"v": 1	"t": 23789	"P": 1016.0	"F": 0}
{"v": 1	"t": 23810	"P": 1020.5	"F": 0}
{"v": 1	"t": 23830	"P": 1023.0	"F": 0}
{"v": 1	"t": 23850	"P": 1021.0	"F": 0}
{"v": 1	"t": 23871	"P": 1017.0	"F": 0}
{"v": 1	"t": 23891	"P": 1023.75	"F": 0}
{"v": 1	"t": 23911	"P": 1023.0	"F": 0}
{"v": 1	"t": 23932	"P": 1017.0	"F": 0}
{"v": 1	"t": 23952	"P": 1023.0	"F": 0}
{"v": 1	"t": 23972	"P": 1022.25	"F": 0}
{"v": 1	"t": 23993	"P": 1020.5	"F": 0}
{"v": 1	"t": 24013	"P": 1019.25	"F": 0}
{"v": 1	"t": 24034	"P": 1025.0	"F": 0}
{"v": 1	"t": 24054	"P": 1021.75	"F": 0}
{"v": 1	"t": 24074	"P": 1017.75	"F": 0}
{"v": 1	"t": 24095	"P": 1024.0	"F": 0}
{"v": 1	"t": 24115	"P": 1021.5	"F": 0}
{"v": 1	"t": 24135	"P": 1018.0	"F": 0}
{"v": 1	"t": 24156	"P": 1020.5	"F": 0}
{"v": 1	"t": 24176	"P": 1024.25	"F": 0}
{"v": 1	"t": 24196	"P": 1022.25	"F": 0}
{"v": 1	"t": 24217	"P": 1017.75	"F": 0}
{"v": 1	"t": 24237	"P": 1022.75	"F": 0}
{"v": 1	"t": 24258	"P": 1024.0	"F": 0}
{"v": 1	"t": 24278	"P": 1019.0	"F": 0}
{"v": 1	"t": 24298	"P": 1019.0	"F": 0}
{"v": 1	"t": 24319	"P": 1025.75	"F": 0}
{"v": 1	"t": 24339	"P": 1020.25	"F": 0}
{"v": 1	"t": 24359	"P": 1017.5	"F": 0}
{"v": 1	"t": 24380	"P": 1024.0	"F": 0	"C": 41.985	"D": 3301	"sn": 54091779688249	"file": "/data/device_log/data0000.out"}
{"v": 1	"t": 24400	"P": 1022.0	"F": 0}
{"v": 1	"t": 24420	"P": 1021.25	"F": 0}
{"v": 1	"t": 24441	"P": 1020.5	"F": 0}
{"v": 1	"t": 24461	"P": 1025.25	"F": 0}
{"v": 1	"t": 24481	"P": 1022.0	"F": 0}
{"v": 1	"t": 24502	"P": 1018.5	"F": 0}
{"v": 1	"t": 24522	"P": 1025.5	"F": 0}
{"v": 1	"t": 24543	"P": 1023.0	"F": 0}
{"v": 1	"t": 24563	"P": 1017.25	"F": 0}
{"v": 1	"t": 24583	"P": 1019.75	"F": 0}
{"v": 1	"t": 24604	"P": 1023.5	"F": 0}
{"v": 1	"t": 24624	"P": 1020.0	"F": 0}
{"v": 1	"t": 24644	"P": 1015.75	"F": 0}
{"v": 1	"t": 24665	"P": 1023.5	"F": 0}
{"v": 1	"t": 24685	"P": 1021.0	"F": 0}
{"v": 1	"t": 24705	"P": 1017.0	"F": 0}
{"v": 1	"t": 24726	"P": 1020.5	"F": 0}
{"v": 1	"t": 24746	"P": 1023.5	"F": 0}
{"v": 1	"t": 24767	"P": 1019.5	"F": 0}
{"v": 1	"t": 24787	"P": 1018.25	"F": 0}
{"v": 1	"t": 24807	"P": 1025.75	"F": 0}
{"v": 1	"t": 24828	"P": 1021.0	"F": 0}
{"v": 1	"t": 24848	"P": 1016.5	"F": 0}
{"v": 1	"t": 24868	"P": 1023.25	"F": 0}
{"v": 1	"t": 24889	"P": 1023.75	"F": 0}
{"v": 1	"t": 24909	"P": 1018.75	"F": 0}
{"v": 1	"t": 24929	"P": 1019.5	"F": 0}
{"v": 1	"t": 24950	"P": 1024.75	"F": 0}
{"v": 1	"t": 24970	"P": 1021.5	"F": 0}
{"v": 1	"t": 24991	"P": 1020.0	"F": 0}
{"v": 1	"t": 25011	"P": 1021.75	"F": 0}
{"v": 1	"t": 25031	"P": 1022.5	"F": 0}
{"v": 1	"t": 25052	"P": 1019.0	"F": 0}
{"v": 1	"t": 25072	"P": 1018.75	"F": 0}
{"v": 1	"t": 25092	"P": 1025.25	"F": 0}
{"v": 1	"t": 25113	"P": 1021.0	"F": 0}
{"v": 1	"t": 25133	"P": 1016.75	"F": 0}
{"v": 1	"t": 25153	"P": 1022.75	"F": 0}
{"v": 1	"t": 25174	"P": 1023.75	"F": 0}
{"v": 1	"t": 25194	"P": 1017.5	"F": 0}
{"v": 1	"t": 25215	"P": 1018.0	"F": 0}
{"v": 1	"t": 25235	"P": 1024.75	"F": 0}
{"v": 1	"t": 25255	"P": 1021.5	"F": 0}
{"v": 1	"t": 25276	"P": 1017.0	"F": 0}
{"v": 1	"t": 25296	"P": 1025.0	"F": 0}
{"v": 1	"t": 25316	"P": 1021.75	"F": 0}
{"v": 1	"t": 25337	"P": 1018.25	"F": 0}
{"v": 1	"t": 25357	"P": 1020.75	"F": 0}
{"v": 1	"t": 25377	"P": 1026.0	"F": 0}
{"v": 1	"t": 25398	"P": 1019.0	"F": 0	"C": 42.125	"D": 3301	"sn": 54091779688249	"file": "/data/device_log/data0000.out"}
{"v": 1	"t": 25418	"P": 1017.0	"F": 0}
{"v": 1	"t": 25439	"P": 1023.5	"F": 0}
{"v": 1	"t": 25459	"P": 1020.25	"F": 0}
{"v": 1	"t": 25479	"P": 1016.0	"F": 0}
{"v": 1	"t": 25500	"P": 1022.0	"F": 0}
{"v": 1	"t": 25520	"P": 1023.25	"F": 0}
{"v": 1	"t": 25540	"P": 1017.75	"F": 0}
{"v": 1	"t": 25561	"P": 1018.25	"F": 0}
{"v": 1	"t": 25581	"P": 1025.25	"F": 0}
{"v": 1	"t": 25601	"P": 1021.75	"F": 0}
{"v": 1	"t": 25622	"P": 1018.0	"F": 0}
{"v": 1	"t": 25642	"P": 1019.75	"F": 0}
{"v": 1	"t": 25662	"P": 1024.0	"F": 0}
{"v": 1	"t": 25683	"P": 1018.5	"F": 0}
{"v": 1	"t": 25703	"P": 1019.5	"F": 0}
{"v": 1	"t": 25724	"P": 1024.25	"F": 0}
{"v": 1	"t": 25744	"P": 1021.25	"F": 0}
{"v": 1	"t": 25764	"P": 1015.0	"F": 0}
{"v": 1	"t": 25785	"P": 1022.75	"F": 0}
{"v": 1	"t": 25805	"P": 1024.75	"F": 0}
{"v": 1	"t": 25825	"P": 1020.5	"F": 0}
{"v": 1	"t": 25846	"P": 1018.75	"F": 0}
{"v": 1	"t": 25866	"P": 1022.25	"F": 0}
{"v": 1	"t": 25886	"P": 1021.75	"F": 0}
{"v": 1	"t": 25907	"P": 1018.0	"F": 0}
{"v": 1	"t": 25927	"P": 1022.25	"F": 0}
{"v": 1	"t": 25948	"P": 1024.5	"F": 0}
{"v": 1	"t": 25968	"P": 1019.0	"F": 0}
{"v": 1	"t": 25988	"P": 1019.5	"F": 0}
{"v": 1	"t": 26009	"P": 1022.75	"F": 0}
{"v": 1	"t": 26029	"P": 1021.5	"F": 0}
{"v": 1	"t": 26049	"P": 1018.25	"F": 0}
{"v": 1	"t": 26070	"P": 1024.75	"F": 0}
{"v": 1	"t": 26090	"P": 1021.75	"F": 0}
{"v": 1	"t": 26111	"P": 1017.0	"F": 0}
{"v": 1	"t": 26131	"P": 1022.5	"F": 0}
{"v": 1	"t": 26151	"P": 1023.75	"F": 0}
{"v": 1	"t": 26172	"P": 1018.75	"F": 0}
{"v": 1	"t": 26192	"P": 1019.5	"F": 0}
{"v": 1	"t": 26212	"P": 1026.25	"F": 0}
{"v": 1	"t": 26233	"P": 1021.25	"F": 0}
{"v": 1	"t": 26253	"P": 1016.25	"F": 0}
{"v": 1	"t": 26273	"P": 1023.25	"F": 0}
{"v": 1	"t": 26294	"P": 1024.0	"F": 0}
{"v": 1	"t": 26314	"P": 1017.25	"F": 0}
{"v": 1	"t": 26335	"P": 1020.5	"F": 0}
{"v": 1	"t": 26355	"P": 1023.25	"F": 0}
{"v": 1	"t": 26375	"P": 1019.5	"F": 0}
{"v": 1	"t": 26396	"P": 1017.0	"F": 0}
{"v": 1	"t": 26416	"P": 1024.0	"F": 0	"C": 42.285	"D": 3301	"sn": 54091779688249	"file": "/data/device_log/data0000.out"}
{"v": 1	"t": 26436	"P": 1023.25	"F": 0}
{"v": 1	"t": 26457	"P": 1017.75	"F": 0}
{"v": 1	"t": 26477	"P": 1020.25	"F": 0}
{"v": 1	"t": 26497	"P": 1024.0	"F": 0}
{"v": 1	"t": 26518	"P": 1018.5	"F": 0}
{"v": 1	"t": 26538	"P": 1019.5	"F": 0}
{"v": 1	"t": 26558	"P": 1024.75	"F": 0}
{"v": 1	"t": 26579	"P": 1024.5	"F": 0}
{"v": 1	"t": 26599	"P": 1019.0	"F": 0}
{"v": 1	"t": 26620	"P": 1021.75	"F": 0}
{"v": 1	"t": 26640	"P": 1025.25	"F": 0}
{"v": 1	"t": 26660	"P": 1019.25	"F": 0}
{"v": 1	"t": 26681	"P": 1018.25	"F": 0}
{"v": 1	"t": 26701	"P": 1024.5	"F": 0}
{"v": 1	"t": 26721	"P": 1021.25	"F": 0}
{"v": 1	"t": 26742	"P": 1016.25	"F": 0}
{"v": 1	"t": 26762	"P": 1021.25	"F": 0}
{"v": 1	"t": 26783	"P": 1023.5	"F": 0}
{"v": 1	"t": 26803	"P": 1017.25	"F": 0}
{"v": 1	"t": 26823	"P": 1018.5	"F": 0}
{"v": 1	"t": 26844	"P": 1026.0	"F": 0}
{"v": 1	"t": 26864	"P": 1022.0	"F": 0}
{"v": 1	"t": 26884	"P": 1017.25	"F": 0}
{"v": 1	"t": 26905	"P": 1023.25	"F": 0}
{"v": 1	"t": 26925	"P": 1023.5	"F": 0}
{"v": 1	"t": 26945	"P": 1018.0	"F": 0}
{"v": 1	"t": 26966	"P": 1020.25	"F": 0}
{"v": 1	"t": 26986	"P": 1025.0	"F": 0}
{"v": 1	"t": 27006	"P": 1019.75	"F": 0}
{"v": 1	"t": 27027	"P": 1018.0	"F": 0}
{"v": 1	"t": 27047	"P": 1024.0	"F": 0}
{"v": 1	"t": 27068	"P": 1021.75	"F": 0}
{"v": 1	"t": 27088	"P": 1016.75	"F": 0}
{"v": 1	"t": 27108	"P": 1020.0	"F": 0}
{"v": 1	"t": 27129	"P": 1024.25	"F": 0}
{"v": 1	"t": 27149	"P": 1021.75	"F": 0}
{"v": 1	"t": 27169	"P": 1015.25	"F": 0}
{"v": 1	"t": 27190	"P": 1023.5	"F": 0}
{"v": 1	"t": 27210	"P": 1023.75	"F": 0}
{"v": 1	"t": 27230	"P": 1019.5	"F": 0}
{"v": 1	"t": 27251	"P": 1018.75	"F": 0}
{"v": 1	"t": 27271	"P": 1025.25	"F": 0}
{"v": 1	"t": 27291	"P": 1021.25	"F": 0}
{"v": 1	"t": 27312	"P": 1017.0	"F": 0}
{"v": 1	"t": 27332	"P": 1023.0	"F": 0}
{"v": 1	"t": 27353	"P": 1023.75	"F": 0}
{"v": 1	"t": 27373	"P": 1019.0	"F": 0}
{"v": 1	"t": 27393	"P": 1020.25	"F": 0}
{"v": 1	"t": 27414	"P": 1023.25	"F": 0}
{"v": 1	"t": 27434	"P": 1019.75	"F": 0	"C": 42.38	"D": 3301	"sn": 54091779688249	"file": "/data/device_log/data0000.out"}
{"v": 1	"t": 27454	"P": 1018.25	"F": 0}
{"v": 1	"t": 27475	"P": 1025.5	"F": 0}
{"v": 1	"t": 27495	"P": 1018.75	"F": 0}
{"v": 1	"t": 27516	"P": 1017.0	"F": 0}
{"v": 1	"t": 27536	"P": 1023.0	"F": 0}
{"v": 1	"t": 27556	"P": 1023.5	"F": 0}
{"v": 1	"t": 27577	"P": 1017.5	"F": 0}
{"v": 1	"t": 27597	"P": 1019.75	"F": 0}
{"v": 1	"t": 27617	"P": 1025.5	"F": 0}
{"v": 1	"t": 27638	"P": 1019.25	"F": 0}
{"v": 1	"t": 27658	"P": 1017.5	"F": 0}
{"v": 1	"t": 27678	"P": 1024.25	"F": 0}
{"v": 1	"t": 27699	"P": 1022.5	"F": 0}
{"v": 1	"t": 27719	"P": 1018.25	"F": 0}
{"v": 1	"t": 27740	"P": 1020.25	"F": 0}
{"v": 1	"t": 27760	"P": 1022.75	"F": 0}
{"v": 1	"t": 27780	"P": 1020.5	"F": 0}
{"v": 1	"t": 27801	"P": 1016.5	"F": 0}
{"v": 1	"t": 27821	"P": 1023.75	"F": 0}
{"v": 1	"t": 27841	"P": 1024.25	"F": 0}
{"v": 1	"t": 27862	"P": 1017.75	"F": 0}
{"v": 1	"t": 27882	"P": 1019.5	"F": 0}
{"v": 1	"t": 27902	"P": 1025.0	"F": 0}
{"v": 1	"t": 27923	"P": 1020.25	"F": 0}
{"v": 1	"t": 27943	"P": 1016.75	"F": 0}
{"v": 1	"t": 27963	"P": 1023.5	"F": 0}
{"v": 1	"t": 27984	"P": 1023.0	"F": 0}
{"v": 1	"t": 28004	"P": 1017.25	"F": 0}
{"v": 1	"t": 28025	"P": 1020.5	"F": 0}
{"v": 1	"t": 28045	"P": 1026.0	"F": 0}
{"v": 1	"t": 28065	"P": 1018.0	"F": 0}
{"v": 1	"t": 28086	"P": 1017.75	"F": 0}
{"v": 1	"t": 28106	"P": 1025.25	"F": 0}
{"v": 1	"t": 28126	"P": 1021.75	"F": 0}
{"v": 1	"t": 28147	"P": 1016.5	"F": 0}
{"v": 1	"t": 28167	"P": 1023.25	"F": 0}
{"v": 1	"t": 28187	"P": 1024.0	"F": 0}
{"v": 1	"t": 28208	"P": 1017.75	"F": 0}
{"v": 1	"t": 28228	"P": 1018.0	"F": 0}
{"v": 1	"t": 28249	"P": 1024.75	"F": 0}
{"v": 1	"t": 28269	"P": 1022.5	"F": 0}
{"v": 1	"t": 28289	"P": 1018.0	"F": 0}
{"v": 1	"t": 28310	"P": 1022.25	"F": 0}
{"v": 1	"t": 28330	"P": 1022.25	"F": 0}
{"v": 1	"t": 28350	"P": 1018.5	"F": 0}
{"v": 1	"t": 28371	"P": 1018.5	"F": 0}
{"v": 1	"t": 28391	"P": 1025.5	"F": 0}
{"v": 1	"t": 28411	"P": 1019.75	"F": 0}
{"v": 1	"t": 28432	"P": 1015.5	"F": 0}
{"v": 1	"t": 28452	"P": 1023.75	"F": 0	"C": 42.5	"D": 3301	"sn": 54091779688249	"file": "/data/device_log/data0000.out"}
{"v": 1	"t": 28473	"P": 1021.75	"F": 0}
{"v": 1	"t": 28493	"P": 1017.75	"F": 0}
{"v": 1	"t": 28513	"P": 1019.25	"F": 0}
{"v": 1	"t": 28534	"P": 1023.75	"F": 0}
{"v": 1	"t": 28554	"P": 1019.25	"F": 0}
{"v": 1	"t": 28574	"P": 1017.0	"F": 0}
{"v": 1	"t": 28595	"P": 1022.75	"F": 0}
{"v": 1	"t": 28615	"P": 1023.0	"F": 0}
{"v": 1	"t": 28635	"P": 1019.75	"F": 0}
{"v": 1	"t": 28656	"P": 1019.25	"F": 0}
{"v": 1	"t": 28676	"P": 1026.5	"F": 0}
{"v": 1	"t": 28697	"P": 1020.25	"F": 0}
{"v": 1	"t": 28717	"P": 1016.75	"F": 0}
{"v": 1	"t": 28737	"P": 1025.0	"F": 0}
{"v": 1	"t": 28758	"P": 1023.0	"F": 0}
{"v": 1	"t": 28778	"P": 1018.25	"F": 0}
{"v": 1	"t": 28798	"P": 1021.75	"F": 0}
{"v": 1	"t": 28819	"P": 1023.0	"F": 0}
{"v": 1	"t": 28839	"P": 1021.25	"F": 0}
{"v": 1	"t": 28859	"P": 1017.75	"F": 0}
{"v": 1	"t": 28880	"P": 1025.25	"F": 0}
{"v": 1	"t": 28900	"P": 1021.75	"F": 0}
{"v": 1	"t": 28920	"P": 1017.0	"F": 0}
{"v": 1	"t": 28941	"P": 1021.0	"F": 0}
{"v": 1	"t": 28961	"P": 1024.5	"F": 0}
{"v": 1	"t": 28982	"P": 1019.5	"F": 0}
{"v": 1	"t": 29002	"P": 1017.75	"F": 0}
{"v": 1	"t": 29022	"P": 1025.25	"F": 0}
{"v": 1	"t": 29043	"P": 1018.0	"F": 0}
{"v": 1	"t": 29063	"P": 1015.75	"F": 0}
{"v": 1	"t": 29083	"P": 1022.0	"F": 0}
{"v": 1	"t": 29104	"P": 1022.0	"F": 0}
{"v": 1	"t": 29124	"P": 1018.25	"F": 0}
{"v": 1	"t": 29144	"P": 1017.75	"F": 0}
{"v": 1	"t": 29165	"P": 1024.25	"F": 0}
{"v": 1	"t": 29185	"P": 1021.5	"F": 0}
{"v": 1	"t": 29206	"P": 1014.75	"F": 0}
{"v": 1	"t": 29226	"P": 1023.25	"F": 0}
{"v": 1	"t": 29246	"P": 1023.25	"F": 0}
{"v": 1	"t": 29267	"P": 1017.0	"F": 0}
{"v": 1	"t": 29287	"P": 1017.75	"F": 0}
{"v": 1	"t": 29307	"P": 1024.75	"F": 0}
{"v": 1	"t": 29328	"P": 1021.0	"F": 0}
{"v": 1	"t": 29348	"P": 1017.5	"F": 0}
{"v": 1	"t": 29368	"P": 1021.25	"F": 0}
{"v": 1	"t": 29389	"P": 1022.25	"F": 0}
{"v": 1	"t": 29409	"P": 1017.5	"F": 0}
{"v": 1	"t": 29429	"P": 1019.0	"F": 0}
{"v": 1	"t": 29450	"P": 1025.25	"F": 0}
{"v": 1	"t": 29470	"P": 1020.25	"F": 0	"C": 42.635	"D": 3301	"sn": 54091779688249	"file": "/data/device_log/data0000.out"}
{"v": 1	"t": 29491	"P": 1015.5	"F": 0}
{"v": 1	"t": 29511	"P": 1024.25	"F": 0}
{"v": 1	"t": 29531	"P": 1020.25	"F": 0}
{"v": 1	"t": 29552	"P": 1018.0	"F": 0}
{"v": 1	"t": 29572	"P": 1022.75	"F": 0}
{"v": 1	"t": 29592	"P": 1023.5	"F": 0}
{"v": 1	"t": 29613	"P": 1020.5	"F": 0}
{"v": 1	"t": 29633	"P": 1017.5	"F": 0}
{"v": 1	"t": 29654	"P": 1024.5	"F": 0}
{"v": 1	"t": 29674	"P": 1019.75	"F": 0}
{"v": 1	"t": 29694	"P": 1017.25	"F": 0}
{"v": 1	"t": 29715	"P": 1023.0	"F": 0}
{"v": 1	"t": 29735	"P": 1022.75	"F": 0}
{"v": 1	"t": 29755	"P": 1019.5	"F": 0}
{"v": 1	"t": 29776	"P": 1017.0	"F": 0}
{"v": 1	"t": 29796	"P": 1023.0	"F": 0}
{"v": 1	"t": 29816	"P": 1021.0	"F": 0}
{"v": 1	"t": 29837	"P": 1017.5	"F": 0}
{"v": 1	"t": 29857	"P": 1021.75	"F": 0}
{"v": 1	"t": 29877	"P": 1023.0	"F": 0}
{"v": 1	"t": 29898	"P": 1019.5	"F": 0}
{"v": 1	"t": 29918	"P": 1015.25	"F": 0}
{"v": 1	"t": 29939	"P": 1025.25	"F": 0}
{"v": 1	"t": 29959	"P": 1021.5	"F": 0}
{"v": 1	"t": 29979	"P": 1016.25	"F": 0}
{"v": 1	"t": 30000	"P": 1021.5	"F": 0}
{"v": 1	"t": 30020	"P": 1022.25	"F": 0}
{"v": 1	"t": 30040	"P": 1017.75	"F": 0}
{"v": 1	"t": 30061	"P": 1019.0	"F": 0}
{"v": 1	"t": 30081	"P": 1023.5	"F": 0}
{"v": 1	"t": 30101	"P": 1020.0	"F": 0}
{"v": 1	"t": 30122	"P": 1016.75	"F": 0}
{"v": 1	"t": 30142	"P": 1024.75	"F": 0}
{"v": 1	"t": 30163	"P": 1023.25	"F": 0}
{"v": 1	"t": 30183	"P": 1016.75	"F": 0}
{"v": 1	"t": 30203	"P": 1021.5	"F": 0}
{"v": 1	"t": 30224	"P": 1023.5	"F": 0}
{"v": 1	"t": 30244	"P": 1019.5	"F": 0}
{"v": 1	"t": 30264	"P": 1018.0	"F": 0}
{"v": 1	"t": 30285	"P": 1023.75	"F": 0}
{"v": 1	"t": 30305	"P": 1023.0	"F": 0}
{"v": 1	"t": 30325	"P": 1018.5	"F": 0}
{"v": 1	"t": 30346	"P": 1020.5	"F": 0}
{"v": 1	"t": 30366	"P": 1024.5	"F": 0}
{"v": 1	"t": 30387	"P": 1019.75	"F": 0}
{"v": 1	"t": 30407	"P": 1017.5	"F": 0}
{"v": 1	"t": 30427	"P": 1023.75	"F": 0}
{"v": 1	"t": 30448	"P": 1022.75	"F": 0}
{"v": 1	"t": 30468	"P": 1016.5	"F": 0}
{"v": 1	"t": 30488	"P": 1019.5	"F": 0	"C": 42.765	"D": 3301	"sn": 54091779688249	"file": "/data/device_log/data0000.out"}
{"v": 1	"t": 30509	"P": 1023.25	"F": 0}
{"v": 1	"t": 30529	"P": 1018.25	"F": 0}
{"v": 1	"t": 30549	"P": 1017.0	"F": 0}
{"v": 1	"t": 30570	"P": 1023.5	"F": 0}
{"v": 1	"t": 30590	"P": 1022.75	"F": 0}
{"v": 1	"t": 30611	"P": 1016.75	"F": 0}
{"v": 1	"t": 30631	"P": 1021.75	"F": 0}
{"v": 1	"t": 30651	"P": 1023.0	"F": 0}
{"v": 1	"t": 30672	"P": 1019.5	"F": 0}
{"v": 1	"t": 30692	"P": 1017.25	"F": 0}
{"v": 1	"t": 30712	"P": 1023.75	"F": 0}
{"v": 1	"t": 30733	"P": 1020.0	"F": 0}
{"v": 1	"t": 30753	"P": 1017.25	"F": 0}
{"v": 1	"t": 30773	"P": 1022.75	"F": 0}
{"v": 1	"t": 30794	"P": 1020.0	"F": 0}
{"v": 1	"t": 30814	"P": 1017.75	"F": 0}
{"v": 1	"t": 30835	"P": 1022.75	"F": 0}
{"v": 1	"t": 30855	"P": 1021.75	"F": 0}
{"v": 1	"t": 30875	"P": 1016.25	"F": 0}
{"v": 1	"t": 30896	"P": 1019.0	"F": 0}
{"v": 1	"t": 30916	"P": 1023.75	"F": 0}
{"v": 1	"t": 30937	"P": 1018.5	"F": 0}
{"v": 1	"t": 30957	"P": 1017.5	"F": 0}
{"v": 1	"t": 30977	"P": 1022.75	"F": 0}
{"v": 1	"t": 30998	"P": 1021.0	"F": 0}
{"v": 1	"t": 31018	"P": 1017.0	"F": 0}
{"v": 1	"t": 31038	"P": 1021.75	"F": 0}
{"v": 1	"t": 31059	"P": 1024.0	"F": 0}
{"v": 1	"t": 31079	"P": 1017.75	"F": 0}
{"v": 1	"t": 31100	"P": 1019.25	"F": 0}
{"v": 1	"t": 31120	"P": 1025.0	"F": 0}
{"v": 1	"t": 31140	"P": 1020.0	"F": 0}
{"v": 1	"t": 31161	"P": 1015.75	"F": 0}
{"v": 1	"t": 31181	"P": 1023.25	"F": 0}
{"v": 1	"t": 31201	"P": 1022.25	"F": 0}
{"v": 1	"t": 31222	"P": 1016.5	"F": 0}
{"v": 1	"t": 31242	"P": 1019.5	"F": 0}
{"v": 1	"t": 31262	"P": 1023.75	"F": 0}
{"v": 1	"t": 31283	"P": 1019.75	"F": 0}
{"v": 1	"t": 31303	"P": 1017.75	"F": 0}
{"v": 1	"t": 31324	"P": 1023.75	"F": 0}
{"v": 1	"t": 31344	"P": 1021.75	"F": 0}
{"v": 1	"t": 31364	"P": 1016.25	"F": 0}
{"v": 1	"t": 31385	"P": 1022.75	"F": 0}
{"v": 1	"t": 31405	"P": 1022.0	"F": 0}
{"v": 1	"t": 31425	"P": 1018.5	"F": 0}
{"v": 1	"t": 31446	"P": 1017.5	"F": 0}
{"v": 1	"t": 31466	"P": 1026.0	"F": 0}
{"v": 1	"t": 31486	"P": 1021.75	"F": 0}
{"v": 1	"t": 31507	"P": 1014.5	"F": 0	"C": 42.885	"D": 3301	"sn": 54091779688249	"file": "/data/device_log/data0000.out"}
{"v": 1	"t": 31527	"P": 1019.25	"F": 0}
{"v": 1	"t": 31547	"P": 1024.0	"F": 0}
{"v": 1	"t": 31568	"P": 1021.75	"F": 0}
{"v": 1	"t": 31588	"P": 1017.0	"F": 0}
{"v": 1	"t": 31608	"P": 1018.75	"F": 0}
{"v": 1	"t": 31628	"P": 1025.0	"F": 0}
{"v": 1	"t": 31649	"P": 1020.5	"F": 0}
{"v": 1	"t": 31669	"P": 1016.75	"F": 0}
{"v": 1	"t": 31689	"P": 1016.75	"F": 0}
{"v": 1	"t": 31710	"P": 1023.25	"F": 0}
{"v": 1	"t": 31730	"P": 1021.5	"F": 0}
{"v": 1	"t": 31750	"P": 1019.5	"F": 0}
{"v": 1	"t": 31771	"P": 1016.5	"F": 0}
{"v": 1	"t": 31791	"P": 1021.25	"F": 0}
{"v": 1	"t": 31811	"P": 1022.5	"F": 0}
{"v": 1	"t": 31831	"P": 1018.75	"F": 0}
{"v": 1	"t": 31852	"P": 1016.0	"F": 0}
{"v": 1	"t": 31872	"P": 1021.5	"F": 0}
{"v": 1	"t": 31892	"P": 1026.0	"F": 0}
{"v": 1	"t": 31913	"P": 1021.0	"F": 0}
{"v": 1	"t": 31933	"P": 1016.25	"F": 0}
{"v": 1	"t": 31953	"P": 1017.75	"F": 0}
{"v": 1	"t": 31973	"P": 1024.25	"F": 0}
{"v": 1	"t": 31994	"P": 1020.25	"F": 0}
{"v": 1	"t": 32014	"P": 1018.0	"F": 0}
{"v": 1	"t": 32034	"P": 1015.25	"F": 0}
{"v": 1	"t": 32055	"P": 1024.5	"F": 0}
{"v": 1	"t": 32075	"P": 1022.75	"F": 0}
{"v": 1	"t": 32095	"P": 1016.75	"F": 0}
{"v": 1	"t": 32116	"P": 1017.5	"F": 0}
{"v": 1	"t": 32136	"P": 1025.5	"F": 0}
{"v": 1	"t": 32156	"P": 1022.25	"F": 0}
{"v": 1	"t": 32177	"P": 1018.75	"F": 0}
{"v": 1	"t": 32197	"P": 1017.75	"F": 0}
{"v": 1	"t": 32217	"P": 1022.0	"F": 0}
{"v": 1	"t": 32237	"P": 1024.5	"F": 0}
{"v": 1	"t": 32258	"P": 1019.0	"F": 0}
{"v": 1	"t": 32278	"P": 1016.25	"F": 0}
{"v": 1	"t": 32298	"P": 1017.75	"F": 0}
{"v": 1	"t": 32319	"P": 1025.25	"F": 0}
{"v": 1	"t": 32339	"P": 1022.25	"F": 0}
{"v": 1	"t": 32359	"P": 1017.75	"F": 0}
{"v": 1	"t": 32379	"P": 1016.25	"F": 0}
{"v": 1	"t": 32400	"P": 1023.5	"F": 0}
{"v": 1	"t": 32420	"P": 1022.5	"F": 0}
{"v": 1	"t": 32440	"P": 1018.5	"F": 0}
{"v": 1	"t": 32461	"P": 1014.5	"F": 0}
{"v": 1	"t": 32481	"P": 1019.75	"F": 0}
{"v": 1	"t": 32501	"P": 1024.5	"F": 0}
{"v": 1	"t": 32521	"P": 1019.75	"F": 0	"C": 42.975	"D": 3301	"sn": 54091779688249	"file": "/data/device_log/data0000.out"}
{"v": 1	"t": 32542	"P": 1016.25	"F": 0}
{"v": 1	"t": 32562	"P": 1019.0	"F": 0}
{"v": 1	"t": 32582	"P": 1022.75	"F": 0}
{"v": 1	"t": 32602	"P": 1021.5	"F": 0}
{"v": 1	"t": 32623	"P": 1018.75	"F": 0}
{"v": 1	"t": 32643	"P": 1016.25	"F": 0}
{"v": 1	"t": 32663	"P": 1020.0	"F": 0}
{"v": 1	"t": 32684	"P": 1023.0	"F": 0}
{"v": 1	"t": 32704	"P": 1021.5	"F": 0}
{"v": 1	"t": 32724	"P": 1014.0	"F": 0}
{"v": 1	"t": 32745	"P": 1021.25	"F": 0}
{"v": 1	"t": 32765	"P": 1024.25	"F": 0}
{"v": 1	"t": 32785	"P": 1019.75	"F": 0}
{"v": 1	"t": 32805	"P": 1016.5	"F": 0}
{"v": 1	"t": 32826	"P": 1020.25	"F": 0}
{"v": 1	"t": 32846	"P": 1023.0	"F": 0}
{"v": 1	"t": 32866	"P": 1019.0	"F": 0}
{"v": 1	"t": 32887	"P": 1017.0	"F": 0}
{"v": 1	"t": 32907	"P": 1022.25	"F": 0}
{"v": 1	"t": 32927	"P": 1023.0	"F": 0}
{"v": 1	"t": 32948	"P": 1018.75	"F": 0}
{"v": 1	"t": 32968	"P": 1016.25	"F": 0}
{"v": 1	"t": 32988	"P": 1020.0	"F": 0}
{"v": 1	"t": 33009	"P": 1025.25	"F": 0}
{"v": 1	"t": 33029	"P": 1020.75	"F": 0}
{"v": 1	"t": 33049	"P": 1017.25	"F": 0}
{"v": 1	"t": 33069	"P": 1018.5	"F": 0}
{"v": 1	"t": 33090	"P": 1026.5	"F": 0}
{"v": 1	"t": 33110	"P": 1021.25	"F": 0}
{"v": 1	"t": 33130	"P": 1017.5	"F": 0}
{"v": 1	"t": 33151	"P": 1016.75	"F": 0}
{"v": 1	"t": 33171	"P": 1023.75	"F": 0}
{"v": 1	"t": 33191	"P": 1022.5	"F": 0}
{"v": 1	"t": 33211	"P": 1019.5	"F": 0}
{"v": 1	"t": 33232	"P": 1017.0	"F": 0}
{"v": 1	"t": 33252	"P": 1021.5	"F": 0}
{"v": 1	"t": 33272	"P": 1024.25	"F": 0}
{"v": 1	"t": 33293	"P": 1020.75	"F": 0}
{"v": 1	"t": 33313	"P": 1015.75	"F": 0}
{"v": 1	"t": 33333	"P": 1016.0	"F": 0}
{"v": 1	"t": 33353	"P": 1024.75	"F": 0}
{"v": 1	"t": 33374	"P": 1021.0	"F": 0}
{"v": 1	"t": 33394	"P": 1015.75	"F": 0}
{"v": 1	"t": 33414	"P": 1016.5	"F": 0}
{"v": 1	"t": 33435	"P": 1022.0	"F": 0}
{"v": 1	"t": 33455	"P": 1024.5	"F": 0}
{"v": 1	"t": 33475	"P": 1019.25	"F": 0}
{"v": 1	"t": 33496	"P": 1014.0	"F": 0}
{"v": 1	"t": 33516	"P": 1019.75	"F": 0}
{"v": 1	"t": 33536	"P": 1024.5	"F": 0	"C": 43.12	"D": 3301	"sn": 54091779688249	"file": "/data/device_log/data0000.out"}
{"v": 1	"t": 33556	"P": 1019.25	"F": 0}
{"v": 1	"t": 33577	"P": 1017.25	"F": 0}
{"v": 1	"t": 33597	"P": 1017.75	"F": 0}
{"v": 1	"t": 33617	"P": 1024.5	"F": 0}
{"v": 1	"t": 33638	"P": 1021.25	"F": 0}
{"v": 1	"t": 33658	"P": 1019.0	"F": 0}
{"v": 1	"t": 33678	"P": 1016.25	"F": 0}
{"v": 1	"t": 33698	"P": 1021.5	"F": 0}
{"v": 1	"t": 33719	"P": 1023.0	"F": 0}
{"v": 1	"t": 33739	"P": 1017.75	"F": 0}
{"v": 1	"t": 33759	"P": 1017.25	"F": 0}
{"v": 1	"t": 33780	"P": 1024.25	"F": 0}
{"v": 1	"t": 33800	"P": 1024.5	"F": 0}
{"v": 1	"t": 33820	"P": 1018.75	"F": 0}
{"v": 1	"t": 33841	"P": 1016.0	"F": 0}
{"v": 1	"t": 33861	"P": 1022.75	"F": 0}
{"v": 1	"t": 33881	"P": 1026.0	"F": 0}
{"v": 1	"t": 33901	"P": 1019.25	"F": 0}
{"v": 1	"t": 33922	"P": 1017.5	"F": 0}
{"v": 1	"t": 33942	"P": 1019.5	"F": 0}
{"v": 1	"t": 33962	"P": 1024.25	"F": 0}
{"v": 1	"t": 33983	"P": 1021.5	"F": 0}
{"v": 1	"t": 34003	"P": 1017.0	"F": 0}
{"v": 1	"t": 34023	"P": 1017.5	"F": 0}
{"v": 1	"t": 34043	"P": 1025.5	"F": 0}
{"v": 1	"t": 34064	"P": 1021.5	"F": 0}
{"v": 1	"t": 34084	"P": 1020.25	"F": 0}
{"v": 1	"t": 34104	"P": 1016.5	"F": 0}
{"v": 1	"t": 34125	"P": 1018.5	"F": 0}
{"v": 1	"t": 34145	"P": 1024.25	"F": 0}
{"v": 1	"t": 34165	"P": 1021.0	"F": 0}
{"v": 1	"t": 34185	"P": 1017.0	"F": 0}
{"v": 1	"t": 34206	"P": 1018.0	"F": 0}
{"v": 1	"t": 34226	"P": 1024.5	"F": 0}
{"v": 1	"t": 34246	"P": 1021.5	"F": 0}
{"v": 1	"t": 34267	"P": 1016.0	"F": 0}
{"v": 1	"t": 34287	"P": 1017.5	"F": -1}
{"v": 1	"t": 34307	"P": 1020.5	"F": 0}
{"v": 1	"t": 34327	"P": 1024.0	"F": 0}
{"v": 1	"t": 34348	"P": 1020.0	"F": 0}
{"v": 1	"t": 34368	"P": 1017.0	"F": 0}
{"v": 1	"t": 34388	"P": 1018.75	"F": 0}
{"v": 1	"t": 34409	"P": 1024.25	"F": 0}
{"v": 1	"t": 34429	"P": 1022.25	"F": 0}
{"v": 1	"t": 34449	"P": 1017.25	"F": 0}
{"v": 1	"t": 34469	"P": 1016.75	"F": 0}
{"v": 1	"t": 34490	"P": 1024.25	"F": 0}
{"v": 1	"t": 34510	"P": 1021.25	"F": 0}
{"v": 1	"t": 34530	"P": 1016.0	"F": 0}
{"v": 1	"t": 34551	"P": 1016.75	"F": 0	"C": 43.235	"D": 3301	"sn": 54091779688249	"file": "/data/device_log/data0000.out"}
{"v": 1	"t": 34571	"P": 1025.25	"F": 0}
{"v": 1	"t": 34591	"P": 1021.75	"F": 0}
{"v": 1	"t": 34611	"P": 1019.5	"F": 0}
{"v": 1	"t": 34632	"P": 1015.75	"F": 0}
{"v": 1	"t": 34652	"P": 1022.0	"F": 0}
{"v": 1	"t": 34672	"P": 1025.0	"F": 0}
{"v": 1	"t": 34693	"P": 1019.5	"F": 0}
{"v": 1	"t": 34713	"P": 1017.25	"F": 0}
{"v": 1	"t": 34733	"P": 1018.0	"F": 0}
{"v": 1	"t": 34753	"P": 1025.5	"F": 0}
{"v": 1	"t": 34774	"P": 1021.5	"F": 0}
{"v": 1	"t": 34794	"P": 1017.5	"F": 0}
{"v": 1	"t": 34814	"P": 1016.5	"F": 0}
{"v": 1	"t": 34835	"P": 1023.75	"F": 0}
{"v": 1	"t": 34855	"P": 1023.25	"F": 0}
{"v": 1	"t": 34875	"P": 1018.0	"F": 0}
{"v": 1	"t": 34895	"P": 1016.5	"F": 0}
{"v": 1	"t": 34916	"P": 1020.25	"F": 0}
{"v": 1	"t": 34936	"P": 1023.0	"F": 0}
{"v": 1	"t": 34956	"P": 1022.0	"F": 0}
{"v": 1	"t": 34977	"P": 1018.0	"F": 0}
{"v": 1	"t": 34997	"P": 1017.0	"F": 0}
{"v": 1	"t": 35017	"P": 1023.5	"F": 0}
{"v": 1	"t": 35037	"P": 1022.75	"F": 0}
{"v": 1	"t": 35058	"P": 1018.25	"F": 0}
{"v": 1	"t": 35078	"P": 1016.0	"F": 0}
{"v": 1	"t": 35098	"P": 1023.75	"F": 0}
{"v": 1	"t": 35119	"P": 1023.25	"F": 0}
{"v": 1	"t": 35139	"P": 1021.0	"F": 0}
{"v": 1	"t": 35159	"P": 1016.0	"F": 0}
{"v": 1	"t": 35180	"P": 1021.25	"F": 0}
{"v": 1	"t": 35200	"P": 1023.5	"F": 0}
{"v": 1	"t": 35220	"P": 1020.25	"F": 0}
{"v": 1	"t": 35240	"P": 1016.25	"F": 0}
{"v": 1	"t": 35261	"P": 1018.5	"F": 0}
{"v": 1	"t": 35281	"P": 1025.75	"F": 0}
{"v": 1	"t": 35301	"P": 1021.75	"F": 0}
{"v": 1	"t": 35322	"P": 1017.75	"F": 0}
{"v": 1	"t": 35342	"P": 1017.0	"F": 0}
{"v": 1	"t": 35362	"P": 1023.25	"F": 0}
{"v": 1	"t": 35382	"P": 1024.5	"F": 0}
{"v": 1	"t": 35403	"P": 1018.5	"F": 0}
{"v": 1	"t": 35423	"P": 1015.25	"F": 0}
{"v": 1	"t": 35443	"P": 1018.75	"F": 0}
{"v": 1	"t": 35464	"P": 1024.75	"F": 0}
{"v": 1	"t": 35484	"P": 1022.0	"F": 0}
{"v": 1	"t": 35504	"P": 1017.25	"F": 0}
{"v": 1	"t": 35524	"P": 1018.5	"F": 0}
{"v": 1	"t": 35545	"P": 1024.25	"F": 0}
{"v": 1	"t": 35565	"P": 1022.5	"F": 0	"C": 43.375	"D": 3301	"sn": 54091779688249	"file": "/data/device_log/data0000.out"}
{"v": 1	"t": 35585	"P": 1018.5	"F": 0}
{"v": 1	"t": 35606	"P": 1017.5	"F": 0}
{"v": 1	"t": 35626	"P": 1023.25	"F": 0}
{"v": 1	"t": 35646	"P": 1024.0	"F": 0}
{"v": 1	"t": 35666	"P": 1020.0	"F": 0}
{"v": 1	"t": 35687	"P": 1017.25	"F": 0}
{"v": 1	"t": 35707	"P": 1019.0	"F": 0}
{"v": 1	"t": 35727	"P": 1023.75	"F": 0}
{"v": 1	"t": 35748	"P": 1019.25	"F": 0}
{"v": 1	"t": 35768	"P": 1016.25	"F": 0}
{"v": 1	"t": 35788	"P": 1018.25	"F": 0}
{"v": 1	"t": 35809	"P": 1024.0	"F": 0}
{"v": 1	"t": 35829	"P": 1021.25	"F": 0}
{"v": 1	"t": 35849	"P": 1018.75	"F": 0}
{"v": 1	"t": 35869	"P": 1016.25	"F": 0}
{"v": 1	"t": 35890	"P": 1025.0	"F": 0}
{"v": 1	"t": 35910	"P": 1021.5	"F": 0}
{"v": 1	"t": 35930	"P": 1017.75	"F": 0}
{"v": 1	"t": 35951	"P": 1016.75	"F": 0}
{"v": 1	"t": 35971	"P": 1022.0	"F": 0}
{"v": 1	"t": 35991	"P": 1022.25	"F": 0}
{"v": 1	"t": 36011	"P": 1021.0	"F": 0}
{"v": 1	"t": 36032	"P": 1015.5	"F": 0}
{"v": 1	"t": 36052	"P": 1019.75	"F": 0}
{"v": 1	"t": 36072	"P": 1024.0	"F": 0}
{"v": 1	"t": 36093	"P": 1021.75	"F": 0}
{"v": 1	"t": 36113	"P": 1018.0	"F": 0}
{"v": 1	"t": 36133	"P": 1017.0	"F": 0}
{"v": 1	"t": 36153	"P": 1022.75	"F": 0}
{"v": 1	"t": 36174	"P": 1022.25	"F": 0}
{"v": 1	"t": 36194	"P": 1019.75	"F": 0}
{"v": 1	"t": 36214	"P": 1015.0	"F": 0}
{"v": 1	"t": 36235	"P": 1019.75	"F": 0}
{"v": 1	"t": 36255	"P": 1022.25	"F": 0}
{"v": 1	"t": 36275	"P": 1018.5	"F": 0}
{"v": 1	"t": 36295	"P": 1014.75	"F": 0}
{"v": 1	"t": 36316	"P": 1019.75	"F": 0}
{"v": 1	"t": 36336	"P": 1024.5	"F": 0}
{"v": 1	"t": 36356	"P": 1019.5	"F": 0}
{"v": 1	"t": 36377	"P": 1017.0	"F": 0}
{"v": 1	"t": 36397	"P": 1019.5	"F": 0}
{"v": 1	"t": 36417	"P": 1025.25	"F": 0}
{"v": 1	"t": 36438	"P": 1018.75	"F": 0}
{"v": 1	"t": 36458	"P": 1018.0	"F": 0}
{"v": 1	"t": 36478	"P": 1018.5	"F": 0}
{"v": 1	"t": 36498	"P": 1026.25	"F": 0}
{"v": 1	"t": 36519	"P": 1023.0	"F": 0}
{"v": 1	"t": 36539	"P": 1016.5	"F": 0}
{"v": 1	"t": 36560	"P": 1024.0	"F": 0}
{"v": 1	"t": 36580	"P": 1019.25	"F": 0	"C": 43.455	"D": 3301	"sn": 54091779688249	"file": "/data/device_log/data0000.out"}
{"v": 1	"t": 36601	"P": 1017.0	"F": 0}
{"v": 1	"t": 36621	"P": 1025.75	"F": 0}
{"v": 1	"t": 36641	"P": 1021.0	"F": 0}
{"v": 1	"t": 36662	"P": 1016.5	"F": 0}
{"v": 1	"t": 36682	"P": 1020.75	"F": 0}
{"v": 1	"t": 36703	"P": 1023.5	"F": 0}
{"v": 1	"t": 36723	"P": 1017.0	"F": 0}
{"v": 1	"t": 36743	"P": 1019.5	"F": 0}
{"v": 1	"t": 36764	"P": 1024.25	"F": 0}
{"v": 1	"t": 36784	"P": 1018.5	"F": 0}
{"v": 1	"t": 36804	"P": 1016.75	"F": 0}
{"v": 1	"t": 36825	"P": 1023.0	"F": 0}
{"v": 1	"t": 36845	"P": 1020.0	"F": 0}
{"v": 1	"t": 36866	"P": 1016.5	"F": 0}
{"v": 1	"t": 36886	"P": 1022.75	"F": 0}
{"v": 1	"t": 36906	"P": 1021.5	"F": 0}
{"v": 1	"t": 36927	"P": 1015.25	"F": 0}
{"v": 1	"t": 36947	"P": 1022.75	"F": 0}
{"v": 1	"t": 36968	"P": 1022.5	"F": 0}
{"v": 1	"t": 36988	"P": 1019.25	"F": 0}
{"v": 1	"t": 37008	"P": 1020.75	"F": 0}
{"v": 1	"t": 37029	"P": 1023.25	"F": 0}
{"v": 1	"t": 37049	"P": 1019.0	"F": 0}
{"v": 1	"t": 37069	"P": 1018.0	"F": 0}
{"v": 1	"t": 37090	"P": 1023.5	"F": 0}
{"v": 1	"t": 37110	"P": 1019.75	"F": 0}
{"v": 1	"t": 37130	"P": 1016.25	"F": 0}
{"v": 1	"t": 37151	"P": 1019.5	"F": 0}
{"v": 1	"t": 37171	"P": 1021.5	"F": 0}
{"v": 1	"t": 37192	"P": 1019.25	"F": 0}
{"v": 1	"t": 37212	"P": 1017.0	"F": 0}
{"v": 1	"t": 37232	"P": 1022.75	"F": 0}
{"v": 1	"t": 37253	"P": 1019.25	"F": 0}
{"v": 1	"t": 37273	"P": 1016.0	"F": 0}
{"v": 1	"t": 37293	"P": 1023.5	"F": 0}
{"v": 1	"t": 37314	"P": 1023.75	"F": 0}
{"v": 1	"t": 37334	"P": 1018.0	"F": 0}
{"v": 1	"t": 37354	"P": 1017.0	"F": 0}
{"v": 1	"t": 37375	"P": 1026.25	"F": 0}
{"v": 1	"t": 37395	"P": 1022.75	"F": 0}
{"v": 1	"t": 37415	"P": 1016.25	"F": 0}
{"v": 1	"t": 37436	"P": 1018.25	"F": 0}
{"v": 1	"t": 37456	"P": 1022.75	"F": 0}
{"v": 1	"t": 37477	"P": 1016.75	"F": 0}
{"v": 1	"t": 37497	"P": 1015.75	"F": 0}
{"v": 1	"t": 37517	"P": 1022.75	"F": 0}
{"v": 1	"t": 37538	"P": 1020.5	"F": 0}
{"v": 1	"t": 37558	"P": 1014.75	"F": 0}
{"v": 1	"t": 37578	"P": 1020.5	"F": 0}
{"v": 1	"t": 37599	"P": 1022.75	"F": 0	"C": 43.59	"D": 3301	"sn": 54091779688249	"file": "/data/device_log/data0000.out"}
{"v": 1	"t": 37619	"P": 1015.25	"F": 0}
{"v": 1	"t": 37640	"P": 1016.0	"F": 0}
{"v": 1	"t": 37660	"P": 1023.5	"F": 0}
{"v": 1	"t": 37680	"P": 1017.75	"F": 0}
{"v": 1	"t": 37701	"P": 1017.5	"F": 0}
{"v": 1	"t": 37721	"P": 1024.25	"F": 0}
{"v": 1	"t": 37741	"P": 1020.25	"F": 0}
{"v": 1	"t": 37762	"P": 1016.0	"F": 0}
{"v": 1	"t": 37782	"P": 1021.0	"F": 0}
{"v": 1	"t": 37803	"P": 1022.25	"F": 0}
{"v": 1	"t": 37823	"P": 1016.75	"F": 0}
{"v": 1	"t": 37843	"P": 1019.0	"F": 0}
{"v": 1	"t": 37864	"P": 1023.25	"F": 0}
{"v": 1	"t": 37884	"P": 1019.5	"F": 0}
{"v": 1	"t": 37904	"P": 1016.5	"F": 0}
{"v": 1	"t": 37925	"P": 1024.0	"F": 0}
{"v": 1	"t": 37945	"P": 1019.0	"F": 0}
{"v": 1	"t": 37966	"P": 1016.25	"F": 0}
{"v": 1	"t": 37986	"P": 1021.0	"F": 0}
{"v": 1	"t": 38006	"P": 1021.75	"F": -1}
{"v": 1	"t": 38027	"P": 1017.0	"F": 0}
{"v": 1	"t": 38047	"P": 1018.75	"F": 0}
{"v": 1	"t": 38067	"P": 1023.25	"F": 0}
{"v": 1	"t": 38088	"P": 1018.5	"F": 0}
{"v": 1	"t": 38108	"P": 1017.0	"F": 0}
{"v": 1	"t": 38128	"P": 1024.0	"F": 0}
{"v": 1	"t": 38149	"P": 1020.5	"F": 0}
{"v": 1	"t": 38169	"P": 1016.5	"F": 0}
{"v": 1	"t": 38190	"P": 1019.25	"F": 0}
{"v": 1	"t": 38210	"P": 1023.5	"F": 0}
{"v": 1	"t": 38230	"P": 1018.5	"F": 0}
{"v": 1	"t": 38251	"P": 1018.75	"F": 0}
{"v": 1	"t": 38271	"P": 1021.5	"F": 0}
{"v": 1	"t": 38291	"P": 1020.25	"F": 0}
{"v": 1	"t": 38312	"P": 1017.25	"F": 0}
{"v": 1	"t": 38332	"P": 1023.75	"F": 0}
{"v": 1	"t": 38353	"P": 1022.25	"F": 0}
{"v": 1	"t": 38373	"P": 1015.25	"F": 0}
{"v": 1	"t": 38394	"P": 1019.25	"F": 0}
{"v": 1	"t": 38414	"P": 1016.0	"F": 0}
{"v": 1	"t": 38435	"P": 1023.25	"F": 0}
{"v": 1	"t": 38455	"P": 1020.25	"F": 0}
{"v": 1	"t": 38476	"P": 1017.25	"F": 0}
{"v": 1	"t": 38496	"P": 1021.25	"F": 0}
{"v": 1	"t": 38516	"P": 1022.5	"F": 0}
{"v": 1	"t": 38537	"P": 1018.0	"F": 0}
{"v": 1	"t": 38557	"P": 1017.0	"F": 0}
{"v": 1	"t": 38577	"P": 1023.5	"F": 0}
{"v": 1	"t": 38598	"P": 1019.5	"F": 0}
{"v": 1	"t": 38618	"P": 1016.25	"F": 0	"C": 43.73	"D": 3301	"sn": 54091779688249	"file": "/data/device_log/data0000.out"}
{"v": 1	"t": 38638	"P": 1022.5	"F": 0}
{"v": 1	"t": 38659	"P": 1023.5	"F": 0}
{"v": 1	"t": 38679	"P": 1015.5	"F": 0}
{"v": 1	"t": 38700	"P": 1018.25	"F": 0}
{"v": 1	"t": 38720	"P": 1025.0	"F": 0}
{"v": 1	"t": 38740	"P": 1018.25	"F": 0}
{"v": 1	"t": 38761	"P": 1016.75	"F": 0}
{"v": 1	"t": 38781	"P": 1024.25	"F": 0}
{"v": 1	"t": 38801	"P": 1018.5	"F": 0}
{"v": 1	"t": 38822	"P": 1015.75	"F": 0}
{"v": 1	"t": 38842	"P": 1021.75	"F": 0}
{"v": 1	"t": 38863	"P": 1021.75	"F": 0}
{"v": 1	"t": 38883	"P": 1017.5	"F": 0}
{"v": 1	"t": 38903	"P": 1019.0	"F": 0}
{"v": 1	"t": 38924	"P": 1023.0	"F": 0}
{"v": 1	"t": 38944	"P": 1018.0	"F": 0}
{"v": 1	"t": 38964	"P": 1017.75	"F": 0}
{"v": 1	"t": 38985	"P": 1023.5	"F": 0}
{"v": 1	"t": 39005	"P": 1021.5	"F": 0}
{"v": 1	"t": 39026	"P": 1015.5	"F": 0}
{"v": 1	"t": 39046	"P": 1022.25	"F": 0}
{"v": 1	"t": 39066	"P": 1020.25	"F": 0}
{"v": 1	"t": 39087	"P": 1018.0	"F": 0}
{"v": 1	"t": 39107	"P": 1022.75	"F": 0}
{"v": 1	"t": 39128	"P": 1023.0	"F": 0}
{"v": 1	"t": 39148	"P": 1017.5	"F": 0}
{"v": 1	"t": 39168	"P": 1018.75	"F": 0}
{"v": 1	"t": 39189	"P": 1022.25	"F": 0}
{"v": 1	"t": 39209	"P": 1019.0	"F": 0}
{"v": 1	"t": 39229	"P": 1016.25	"F": 0}
{"v": 1	"t": 39250	"P": 1023.0	"F": 0}
{"v": 1	"t": 39270	"P": 1022.5	"F": 0}
{"v": 1	"t": 39290	"P": 1015.5	"F": 0}
{"v": 1	"t": 39311	"P": 1020.25	"F": 0}
{"v": 1	"t": 39331	"P": 1023.5	"F": 0}
{"v": 1	"t": 39352	"P": 1016.0	"F": 0}
{"v": 1	"t": 39372	"P": 1017.75	"F": 0}
{"v": 1	"t": 39392	"P": 1023.5	"F": 0}
{"v": 1	"t": 39413	"P": 1020.75	"F": 0}
{"v": 1	"t": 39433	"P": 1016.25	"F": 0}
{"v": 1	"t": 39453	"P": 1022.5	"F": 0}
{"v": 1	"t": 39474	"P": 1022.25	"F": 0}
{"v": 1	"t": 39494	"P": 1016.25	"F": 0}
{"v": 1	"t": 39514	"P": 1017.25	"F": 0}
{"v": 1	"t": 39535	"P": 1023.0	"F": 0}
{"v": 1	"t": 39555	"P": 1020.5	"F": 0}
{"v": 1	"t": 39576	"P": 1018.0	"F": 0}
{"v": 1	"t": 39596	"P": 1021.0	"F": 0}
{"v": 1	"t": 39616	"P": 1022.5	"F": 0}
{"v": 1	"t": 39637	"P": 1016.75	"F": 0	"C": 43.83	"D": 3301	"sn": 54091779688249	"file": "/data/device_log/data0000.out"}
{"v": 1	"t": 39657	"P": 1019.0	"F": 0}
{"v": 1	"t": 39677	"P": 1021.25	"F": 0}
{"v": 1	"t": 39698	"P": 1016.0	"F": 0}
{"v": 1	"t": 39718	"P": 1018.25	"F": 0}
{"v": 1	"t": 39739	"P": 1023.75	"F": 0}
{"v": 1	"t": 39759	"P": 1018.75	"F": 0}
{"v": 1	"t": 39779	"P": 1017.25	"F": 0}
{"v": 1	"t": 39800	"P": 1023.25	"F": 0}
{"v": 1	"t": 39820	"P": 1020.5	"F": 0}
{"v": 1	"t": 39841	"P": 1016.25	"F": 0}
{"v": 1	"t": 39861	"P": 1022.5	"F": 0}
{"v": 1	"t": 39881	"P": 1021.25	"F": 0}
{"v": 1	"t": 39902	"P": 1017.5	"F": 0}
{"v": 1	"t": 39922	"P": 1023.75	"F": 0}
{"v": 1	"t": 39943	"P": 1021.75	"F": 0}
{"v": 1	"t": 39963	"P": 1015.75	"F": 0}
{"v": 1	"t": 39984	"P": 1023.5	"F": 0}
{"v": 1	"t": 40004	"P": 1020.5	"F": 0}
{"v": 1	"t": 40024	"P": 1016.75	"F": 0}
{"v": 1	"t": 40045	"P": 1023.5	"F": 0}
{"v": 1	"t": 40065	"P": 1022.0	"F": 0}
{"v": 1	"t": 40085	"P": 1017.0	"F": 0}
{"v": 1	"t": 40106	"P": 1018.75	"F": 0}
{"v": 1	"t": 40126	"P": 1023.5	"F": 0}
{"v": 1	"t": 40146	"P": 1018.5	"F": 0}
{"v": 1	"t": 40167	"P": 1015.75	"F": 0}
{"v": 1	"t": 40187	"P": 1023.5	"F": 0}
{"v": 1	"t": 40208	"P": 1020.0	"F": 0}
{"v": 1	"t": 40228	"P": 1017.25	"F": 0}
{"v": 1	"t": 40248	"P": 1019.75	"F": 0}
{"v": 1	"t": 40269	"P": 1023.0	"F": 0}
{"v": 1	"t": 40289	"P": 1018.75	"F": 0}
{"v": 1	"t": 40309	"P": 1015.75	"F": 0}
{"v": 1	"t": 40330	"P": 1023.5	"F": 0}
{"v": 1	"t": 40350	"P": 1019.0	"F": 0}
{"v": 1	"t": 40371	"P": 1016.25	"F": 0}
{"v": 1	"t": 40391	"P": 1021.75	"F": 0}
{"v": 1	"t": 40411	"P": 1023.0	"F": 0}
{"v": 1	"t": 40432	"P": 1017.75	"F": 0}
{"v": 1	"t": 40452	"P": 1018.5	"F": 0}
{"v": 1	"t": 40472	"P": 1022.0	"F": 0}
{"v": 1	"t": 40493	"P": 1019.5	"F": 0}
{"v": 1	"t": 40513	"P": 1017.0	"F": 0}
{"v": 1	"t": 40533	"P": 1021.25	"F": 0}
{"v": 1	"t": 40554	"P": 1020.0	"F": 0}
{"v": 1	"t": 40575	"P": 1015.25	"F": 0}
{"v": 1	"t": 40595	"P": 1019.0	"F": 0}
{"v": 1	"t": 40615	"P": 1025.25	"F": 0}
{"v": 1	"t": 40635	"P": 1016.75	"F": 0}
{"v": 1	"t": 40656	"P": 1017.75	"F": 0	"C": 43.955	"D": 3301	"sn": 54091779688249	"file": "/data/device_log/data0000.out"}
{"v": 1	"t": 40676	"P": 1024.0	"F": 0}
{"v": 1	"t": 40696	"P": 1018.75	"F": 0}
{"v": 1	"t": 40717	"P": 1015.5	"F": 0}
{"v": 1	"t": 40737	"P": 1022.0	"F": 0}
{"v": 1	"t": 40758	"P": 1022.5	"F": 0}
{"v": 1	"t": 40778	"P": 1017.25	"F": 0}
{"v": 1	"t": 40798	"P": 1018.25	"F": 0}
{"v": 1	"t": 40819	"P": 1024.5	"F": 0}
{"v": 1	"t": 40839	"P": 1020.75	"F": 0}
{"v": 1	"t": 40859	"P": 1014.75	"F": 0}
{"v": 1	"t": 40880	"P": 1023.5	"F": 0}
{"v": 1	"t": 40900	"P": 1023.5	"F": 0}
{"v": 1	"t": 40920	"P": 1017.0	"F": 0}
{"v": 1	"t": 40941	"P": 1019.0	"F": 0}
{"v": 1	"t": 40961	"P": 1024.75	"F": 0}
{"v": 1	"t": 40981	"P": 1020.5	"F": 0}
{"v": 1	"t": 41002	"P": 1015.5	"F": 0}
{"v": 1	"t": 41022	"P": 1020.75	"F": 0}
{"v": 1	"t": 41043	"P": 1021.75	"F": 0}
{"v": 1	"t": 41063	"P": 1016.25	"F": 0}
{"v": 1	"t": 41083	"P": 1018.0	"F": 0}
{"v": 1	"t": 41104	"P": 1024.25	"F": 0}
{"v": 1	"t": 41124	"P": 1021.0	"F": 0}
{"v": 1	"t": 41144	"P": 1016.75	"F": 0}
{"v": 1	"t": 41165	"P": 1022.25	"F": 0}
{"v": 1	"t": 41185	"P": 1021.25	"F": 0}
{"v": 1	"t": 41206	"P": 1017.0	"F": 0}
{"v": 1	"t": 41226	"P": 1021.0	"F": 0}
{"v": 1	"t": 41246	"P": 1022.25	"F": 0}
{"v": 1	"t": 41267	"P": 1018.75	"F": 0}
{"v": 1	"t": 41287	"P": 1018.75	"F": 0}
{"v": 1	"t": 41307	"P": 1023.25	"F": 0}
{"v": 1	"t": 41328	"P": 1018.75	"F": 0}
{"v": 1	"t": 41348	"P": 1015.0	"F": 0}
{"v": 1	"t": 41368	"P": 1022.0	"F": 0}
{"v": 1	"t": 41389	"P": 1023.5	"F": 0}
{"v": 1	"t": 41409	"P": 1016.5	"F": 0}
{"v": 1	"t": 41429	"P": 1018.5	"F": 0}
{"v": 1	"t": 41450	"P": 1024.25	"F": 0}
{"v": 1	"t": 41470	"P": 1019.25	"F": 0}
{"v": 1	"t": 41491	"P": 1016.0	"F": 0}
{"v": 1	"t": 41511	"P": 1023.25	"F": 0}
{"v": 1	"t": 41531	"P": 1023.5	"F": 0}
{"v": 1	"t": 41552	"P": 1014.25	"F": 0}
{"v": 1	"t": 41572	"P": 1019.25	"F": 0}
{"v": 1	"t": 41592	"P": 1023.5	"F": 0}
{"v": 1	"t": 41613	"P": 1019.0	"F": 0}
{"v": 1	"t": 41633	"P": 1016.0	"F": 0}
{"v": 1	"t": 41653	"P": 1021.25	"F": 0}
{"v": 1	"t": 41674	"P": 1022.25	"F": 0	"C": 44.085	"D": 3301	"sn": 54091779688249	"file": "/data/device_log/data0000.out"}
{"v": 1	"t": 41694	"P": 1017.5	"F": 0}
{"v": 1	"t": 41715	"P": 1019.0	"F": 0}
{"v": 1	"t": 41735	"P": 1023.25	"F": 0}
{"v": 1	"t": 41755	"P": 1019.25	"F": 0}
{"v": 1	"t": 41776	"P": 1017.75	"F": 0}
{"v": 1	"t": 41796	"P": 1023.75	"F": 0}
{"v": 1	"t": 41816	"P": 1019.5	"F": 0}
{"v": 1	"t": 41837	"P": 1017.25	"F": 0}
{"v": 1	"t": 41857	"P": 1022.25	"F": 0}
{"v": 1	"t": 41877	"P": 1022.5	"F": 0}
{"v": 1	"t": 41898	"P": 1016.5	"F": 0}
{"v": 1	"t": 41918	"P": 1018.0	"F": 0}
{"v": 1	"t": 41939	"P": 1022.5	"F": 0}
{"v": 1	"t": 41959	"P": 1023.0	"F": 0}
{"v": 1	"t": 41979	"P": 1016.5	"F": 0}
{"v": 1	"t": 42000	"P": 1021.25	"F": 0}
{"v": 1	"t": 42020	"P": 1022.5	"F": 0}
{"v": 1	"t": 42040	"P": 1017.5	"F": 0}
{"v": 1	"t": 42061	"P": 1017.25	"F": 0}
{"v": 1	"t": 42081	"P": 1022.25	"F": 0}
{"v": 1	"t": 42101	"P": 1021.25	"F": 0}
{"v": 1	"t": 42122	"P": 1016.25	"F": 0}
{"v": 1	"t": 42142	"P": 1022.5	"F": 0}
{"v": 1	"t": 42163	"P": 1020.0	"F": 0}
{"v": 1	"t": 42183	"P": 1018.0	"F": 0}
{"v": 1	"t": 42203	"P": 1019.25	"F": 0}
{"v": 1	"t": 42224	"P": 1024.75	"F": 0}
{"v": 1	"t": 42244	"P": 1019.0	"F": 0}
{"v": 1	"t": 42264	"P": 1015.5	"F": 0}
{"v": 1	"t": 42285	"P": 1021.0	"F": 0}
{"v": 1	"t": 42305	"P": 1021.75	"F": 0}
{"v": 1	"t": 42325	"P": 1019.25	"F": 0}
{"v": 1	"t": 42346	"P": 1019.25	"F": 0}
{"v": 1	"t": 42366	"P": 1024.0	"F": 0}
{"v": 1	"t": 42387	"P": 1017.75	"F": 0}
{"v": 1	"t": 42407	"P": 1018.0	"F": 0}
{"v": 1	"t": 42427	"P": 1024.25	"F": 0}
{"v": 1	"t": 42448	"P": 1019.25	"F": 0}
{"v": 1	"t": 42468	"P": 1015.5	"F": 0}
{"v": 1	"t": 42488	"P": 1022.25	"F": 0}
{"v": 1	"t": 42509	"P": 1023.25	"F": 0}
{"v": 1	"t": 42529	"P": 1016.75	"F": 0}
{"v": 1	"t": 42550	"P": 1018.25	"F": 0}
{"v": 1	"t": 42570	"P": 1023.25	"F": 0}
{"v": 1	"t": 42590	"P": 1019.75	"F": 0}
{"v": 1	"t": 42611	"P": 1014.75	"F": 0}
{"v": 1	"t": 42631	"P": 1022.5	"F": 0}
{"v": 1	"t": 42651	"P": 1022.0	"F": 0}
{"v": 1	"t": 42672	"P": 1016.5	"F": 0}
{"v": 1	"t": 42692	"P": 1016.5	"F": 0	"C": 44.155	"D": 3301	"sn": 54091779688249	"file": "/data/device_log/data0000.out"}
{"v": 1	"t": 42712	"P": 1023.5	"F": 0}
{"v": 1	"t": 42733	"P": 1019.75	"F": 0}
{"v": 1	"t": 42753	"P": 1017.0	"F": 0}
{"v": 1	"t": 42773	"P": 1022.5	"F": 0}
{"v": 1	"t": 42794	"P": 1020.0	"F": 0}
{"v": 1	"t": 42814	"P": 1016.75	"F": 0}
{"v": 1	"t": 42835	"P": 1018.0	"F": 0}
{"v": 1	"t": 42855	"P": 1023.0	"F": 0}
{"v": 1	"t": 42875	"P": 1017.75	"F": 0}
{"v": 1	"t": 42896	"P": 1015.5	"F": 0}
{"v": 1	"t": 42916	"P": 1022.75	"F": 0}
{"v": 1	"t": 42936	"P": 1020.25	"F": 0}
{"v": 1	"t": 42957	"P": 1015.0	"F": 0}
{"v": 1	"t": 42978	"P": 1022.75	"F": 0}
{"v": 1	"t": 42998	"P": 1016.0	"F": 0}
{"v": 1	"t": 43019	"P": 1019.25	"F": 0}
{"v": 1	"t": 43039	"P": 1015.5	"F": 0}
{"v": 1	"t": 43060	"P": 1017.75	"F": 0}
{"v": 1	"t": 43080	"P": 1022.75	"F": 0}
{"v": 1	"t": 43100	"P": 1018.0	"F": 0}
{"v": 1	"t": 43121	"P": 1017.5	"F": 0}
{"v": 1	"t": 43141	"P": 1024.5	"F": 0}
{"v": 1	"t": 43161	"P": 1020.25	"F": 0}
{"v": 1	"t": 43182	"P": 1015.25	"F": 0}
{"v": 1	"t": 43202	"P": 1021.5	"F": 0}
{"v": 1	"t": 43223	"P": 1021.75	"F": 0}
{"v": 1	"t": 43243	"P": 1017.75	"F": 0}
{"v": 1	"t": 43263	"P": 1017.25	"F": 0}
{"v": 1	"t": 43284	"P": 1022.5	"F": 0}
{"v": 1	"t": 43304	"P": 1020.25	"F": 0}
{"v": 1	"t": 43324	"P": 1016.5	"F": 0}
{"v": 1	"t": 43345	"P": 1022.5	"F": 0}
{"v": 1	"t": 43365	"P": 1018.75	"F": 0}
{"v": 1	"t": 43386	"P": 1014.75	"F": 0}
{"v": 1	"t": 43410	"P": 1021.25	"F": 0}
{"v": 1	"t": 43430	"P": 1021.5	"F": 0}
{"v": 1	"t": 43450	"P": 1017.25	"F": 0}
{"v": 1	"t": 43471	"P": 1020.5	"F": 0}
{"v": 1	"t": 43491	"P": 1023.0	"F": 0}
{"v": 1	"t": 43512	"P": 1018.0	"F": 0}
{"v": 1	"t": 43532	"P": 1023.25	"F": 0}
{"v": 1	"t": 43553	"P": 1020.0	"F": 0}
{"v": 1	"t": 43573	"P": 1013.25	"F": 0}
{"v": 1	"t": 43593	"P": 1019.25	"F": 0}
{"v": 1	"t": 43614	"P": 1021.5	"F": 0}
{"v": 1	"t": 43634	"P": 1018.0	"F": 0}
{"v": 1	"t": 43654	"P": 1016.0	"F": 0}
{"v": 1	"t": 43675	"P": 1022.75	"F": 0}
{"v": 1	"t": 43695	"P": 1021.25	"F": 0}
{"v": 1	"t": 43715	"P": 1017.25	"F": 0	"C": 44.295	"D": 3301	"sn": 54091779688249	"file": "/data/device_log/data0000.out"}
{"v": 1	"t": 43736	"P": 1019.25	"F": 0}
{"v": 1	"t": 43756	"P": 1023.25	"F": 0}
{"v": 1	"t": 43777	"P": 1017.0	"F": 0}
{"v": 1	"t": 43797	"P": 1015.75	"F": 0}
{"v": 1	"t": 43817	"P": 1021.75	"F": 0}
{"v": 1	"t": 43838	"P": 1019.5	"F": 0}
{"v": 1	"t": 43858	"P": 1015.25	"F": 0}
{"v": 1	"t": 43878	"P": 1019.5	"F": 0}
{"v": 1	"t": 43899	"P": 1022.25	"F": 0}
{"v": 1	"t": 43919	"P": 1018.25	"F": 0}
{"v": 1	"t": 43939	"P": 1018.25	"F": 0}
{"v": 1	"t": 43960	"P": 1023.25	"F": 0}
{"v": 1	"t": 43980	"P": 1021.0	"F": 0}
{"v": 1	"t": 44000	"P": 1016.75	"F": 0}
{"v": 1	"t": 44021	"P": 1019.5	"F": 0}
{"v": 1	"t": 44041	"P": 1022.75	"F": 0}
{"v": 1	"t": 44062	"P": 1018.0	"F": 0}
{"v": 1	"t": 44082	"P": 1017.0	"F": 0}
{"v": 1	"t": 44102	"P": 1024.25	"F": 0}
{"v": 1	"t": 44123	"P": 1019.0	"F": 0}
{"v": 1	"t": 44143	"P": 1014.25	"F": 0}
{"v": 1	"t": 44163	"P": 1021.0	"F": 0}
{"v": 1	"t": 44184	"P": 1020.75	"F": 0}
{"v": 1	"t": 44204	"P": 1016.5	"F": 0}
{"v": 1	"t": 44224	"P": 1017.75	"F": 0}
{"v": 1	"t": 44245	"P": 1023.0	"F": 0}
{"v": 1	"t": 44265	"P": 1019.75	"F": 0}
{"v": 1	"t": 44286	"P": 1015.5	"F": 0}
{"v": 1	"t": 44306	"P": 1021.25	"F": 0}
{"v": 1	"t": 44326	"P": 1021.25	"F": 0}
{"v": 1	"t": 44347	"P": 1017.5	"F": 0}
{"v": 1	"t": 44367	"P": 1018.0	"F": 0}
{"v": 1	"t": 44387	"P": 1023.5	"F": 0}
{"v": 1	"t": 44408	"P": 1019.5	"F": 0}
{"v": 1	"t": 44428	"P": 1011.25	"F": 0}
{"v": 1	"t": 44448	"P": 1020.5	"F": 0}
{"v": 1	"t": 44469	"P": 1020.75	"F": 0}
{"v": 1	"t": 44489	"P": 1017.25	"F": 0}
{"v": 1	"t": 44509	"P": 1016.5	"F": 0}
{"v": 1	"t": 44530	"P": 1024.75	"F": 0}
{"v": 1	"t": 44550	"P": 1020.0	"F": 0}
{"v": 1	"t": 44571	"P": 1016.25	"F": 0}
{"v": 1	"t": 44591	"P": 1014.75	"F": 0}
{"v": 1	"t": 44611	"P": 1019.75	"F": 0}
{"v": 1	"t": 44632	"P": 1015.75	"F": 0}
{"v": 1	"t": 44652	"P": 1021.75	"F": 0}
{"v": 1	"t": 44672	"P": 1022.25	"F": 0}
{"v": 1	"t": 44693	"P": 1017.75	"F": 0}
{"v": 1	"t": 44713	"P": 1015.25	"F": 0}
{"v": 1	"t": 44734	"P": 1023.0	"F": 0	"C": 44.395	"D": 3301	"sn": 54091779688249	"file": "/data/device_log/data0000.out"}
{"v": 1	"t": 44754	"P": 1020.25	"F": 0}
{"v": 1	"t": 44774	"P": 1015.25	"F": 0}
{"v": 1	"t": 44795	"P": 1020.25	"F": 0}
{"v": 1	"t": 44815	"P": 1021.5	"F": 0}
{"v": 1	"t": 44835	"P": 1017.75	"F": 0}
{"v": 1	"t": 44856	"P": 1016.25	"F": 0}
{"v": 1	"t": 44876	"P": 1023.75	"F": 0}
{"v": 1	"t": 44896	"P": 1021.5	"F": 0}
{"v": 1	"t": 44917	"P": 1015.75	"F": 0}
{"v": 1	"t": 44937	"P": 1020.25	"F": 0}
{"v": 1	"t": 44957	"P": 1020.75	"F": 0}
{"v": 1	"t": 44978	"P": 1019.0	"F": 0}
{"v": 1	"t": 44998	"P": 1013.25	"F": 0}
{"v": 1	"t": 45018	"P": 1024.0	"F": 0}
{"v": 1	"t": 45039	"P": 1020.5	"F": 0}
{"v": 1	"t": 45059	"P": 1014.75	"F": 0}
{"v": 1	"t": 45080	"P": 1018.25	"F": 0}
{"v": 1	"t": 45100	"P": 1024.25	"F": 0}
{"v": 1	"t": 45120	"P": 1019.0	"F": 0}
{"v": 1	"t": 45141	"P": 1015.75	"F": 0}
{"v": 1	"t": 45161	"P": 1021.75	"F": 0}
{"v": 1	"t": 45181	"P": 1019.25	"F": 0}
{"v": 1	"t": 45202	"P": 1016.75	"F": 0}
{"v": 1	"t": 45222	"P": 1019.5	"F": 0}
{"v": 1	"t": 45242	"P": 1022.75	"F": 0}
{"v": 1	"t": 45263	"P": 1016.75	"F": 0}
{"v": 1	"t": 45283	"P": 1017.0	"F": 0}
{"v": 1	"t": 45304	"P": 1023.25	"F": 0}
{"v": 1	"t": 45324	"P": 1016.75	"F": 0}
{"v": 1	"t": 45344	"P": 1016.0	"F": 0}
{"v": 1	"t": 45365	"P": 1019.25	"F": 0}
{"v": 1	"t": 45385	"P": 1022.25	"F": 0}
{"v": 1	"t": 45405	"P": 1016.75	"F": 0}
{"v": 1	"t": 45426	"P": 1016.0	"F": 0}
{"v": 1	"t": 45446	"P": 1021.75	"F": 0}
{"v": 1	"t": 45466	"P": 1020.25	"F": 0}
{"v": 1	"t": 45487	"P": 1015.5	"F": 0}
{"v": 1	"t": 45507	"P": 1018.25	"F": 0}
{"v": 1	"t": 45527	"P": 1021.0	"F": 0}
{"v": 1	"t": 45548	"P": 1018.0	"F": 0}
{"v": 1	"t": 45568	"P": 1015.5	"F": 0}
{"v": 1	"t": 45588	"P": 1023.25	"F": 0}
{"v": 1	"t": 45609	"P": 1021.25	"F": 0}
{"v": 1	"t": 45629	"P": 1017.75	"F": 0}
{"v": 1	"t": 45650	"P": 1020.5	"F": 0}
{"v": 1	"t": 45670	"P": 1023.0	"F": 0}
{"v": 1	"t": 45690	"P": 1017.25	"F": 0}
{"v": 1	"t": 45711	"P": 1017.0	"F": 0}
{"v": 1	"t": 45731	"P": 1022.5	"F": 0}
{"v": 1	"t": 45752	"P": 1017.0	"F": 0	"C": 44.505	"D": 3301	"sn": 54091779688249	"file": "/data/device_log/data0000.out"}
{"v": 1	"t": 45772	"P": 1016.25	"F": 0}
{"v": 1	"t": 45792	"P": 1022.5	"F": 0}
{"v": 1	"t": 45813	"P": 1018.5	"F": 0}
{"v": 1	"t": 45833	"P": 1016.0	"F": 0}
{"v": 1	"t": 45853	"P": 1020.25	"F": 0}
{"v": 1	"t": 45874	"P": 1020.75	"F": 0}
{"v": 1	"t": 45894	"P": 1015.75	"F": 0}
{"v": 1	"t": 45914	"P": 1016.25	"F": 0}
{"v": 1	"t": 45935	"P": 1022.25	"F": 0}
{"v": 1	"t": 45955	"P": 1018.25	"F": 0}
{"v": 1	"t": 45976	"P": 1017.0	"F": 0}
{"v": 1	"t": 45996	"P": 1021.25	"F": 0}
{"v": 1	"t": 46016	"P": 1018.25	"F": 0}
{"v": 1	"t": 46037	"P": 1015.0	"F": 0}
{"v": 1	"t": 46057	"P": 1020.5	"F": 0}
{"v": 1	"t": 46077	"P": 1020.75	"F": 0}
{"v": 1	"t": 46098	"P": 1017.25	"F": 0}
{"v": 1	"t": 46118	"P": 1016.75	"F": 0}
{"v": 1	"t": 46139	"P": 1023.0	"F": 0}
{"v": 1	"t": 46159	"P": 1019.5	"F": 0}
{"v": 1	"t": 46179	"P": 1015.0	"F": 0}
{"v": 1	"t": 46200	"P": 1020.25	"F": 0}
{"v": 1	"t": 46220	"P": 1021.5	"F": 0}
{"v": 1	"t": 46240	"P": 1016.75	"F": 0}
{"v": 1	"t": 46261	"P": 1016.5	"F": 0}
{"v": 1	"t": 46281	"P": 1022.25	"F": 0}
{"v": 1	"t": 46301	"P": 1019.0	"F": 0}
{"v": 1	"t": 46322	"P": 1014.5	"F": 0}
{"v": 1	"t": 46342	"P": 1023.5	"F": 0}
{"v": 1	"t": 46363	"P": 1019.25	"F": 0}
{"v": 1	"t": 46383	"P": 1015.25	"F": 0}
{"v": 1	"t": 46403	"P": 1019.0	"F": 0}
{"v": 1	"t": 46424	"P": 1022.25	"F": 0}
{"v": 1	"t": 46444	"P": 1017.25	"F": 0}
{"v": 1	"t": 46464	"P": 1017.25	"F": 0}
{"v": 1	"t": 46485	"P": 1023.25	"F": 0}
{"v": 1	"t": 46505	"P": 1018.25	"F": 0}
{"v": 1	"t": 46526	"P": 1014.5	"F": 0}
{"v": 1	"t": 46546	"P": 1020.25	"F": 0}
{"v": 1	"t": 46566	"P": 1022.0	"F": 0}
{"v": 1	"t": 46587	"P": 1016.0	"F": 0}
{"v": 1	"t": 46607	"P": 1017.75	"F": 0}
{"v": 1	"t": 46627	"P": 1022.75	"F": 0}
{"v": 1	"t": 46648	"P": 1017.5	"F": 0}
{"v": 1	"t": 46668	"P": 1015.0	"F": 0}
{"v": 1	"t": 46688	"P": 1022.0	"F": 0}
{"v": 1	"t": 46709	"P": 1019.0	"F": 0}
{"v": 1	"t": 46729	"P": 1017.0	"F": 0}
{"v": 1	"t": 46749	"P": 1016.5	"F": 0}
{"v": 1	"t": 46770	"P": 1019.5	"F": 0	"C": 44.605	"D": 3301	"sn": 54091779688249	"file": "/data/device_log/data0000.out"}
{"v": 1	"t": 46790	"P": 1022.75	"F": 0}
{"v": 1	"t": 46810	"P": 1018.5	"F": 0}
{"v": 1	"t": 46830	"P": 1014.75	"F": 0}
{"v": 1	"t": 46851	"P": 1015.0	"F": 0}
{"v": 1	"t": 46871	"P": 1024.25	"F": 0}
{"v": 1	"t": 46891	"P": 1022.5	"F": 0}
{"v": 1	"t": 46911	"P": 1017.5	"F": 0}
{"v": 1	"t": 46932	"P": 1015.5	"F": 0}
{"v": 1	"t": 46952	"P": 1019.25	"F": 0}
{"v": 1	"t": 46972	"P": 1022.75	"F": 0}
{"v": 1	"t": 46993	"P": 1020.5	"F": 0}
{"v": 1	"t": 47013	"P": 1017.25	"F": 0}
{"v": 1	"t": 47033	"P": 1015.0	"F": 0}
{"v": 1	"t": 47053	"P": 1022.0	"F": 0}
{"v": 1	"t": 47074	"P": 1022.5	"F": 0}
{"v": 1	"t": 47094	"P": 1018.25	"F": 0}
{"v": 1	"t": 47114	"P": 1014.25	"F": 0}
{"v": 1	"t": 47135	"P": 1022.0	"F": 0}
{"v": 1	"t": 47155	"P": 1019.25	"F": 0}
{"v": 1	"t": 47175	"P": 1016.75	"F": 0}
{"v": 1	"t": 47196	"P": 1020.0	"F": 0}
{"v": 1	"t": 47216	"P": 1024.25	"F": 0}
{"v": 1	"t": 47236	"P": 1019.75	"F": 0}
{"v": 1	"t": 47257	"P": 1015.25	"F": 0}
{"v": 1	"t": 47277	"P": 1021.0	"F": 0}
{"v": 1	"t": 47297	"P": 1021.75	"F": 0}
{"v": 1	"t": 47318	"P": 1017.5	"F": 0}
{"v": 1	"t": 47338	"P": 1014.25	"F": 0}
{"v": 1	"t": 47358	"P": 1018.5	"F": 0}
{"v": 1	"t": 47379	"P": 1024.0	"F": 0}
{"v": 1	"t": 47399	"P": 1020.75	"F": 0}
{"v": 1	"t": 47419	"P": 1017.25	"F": 0}
{"v": 1	"t": 47439	"P": 1014.25	"F": 0}
{"v": 1	"t": 47460	"P": 1021.0	"F": 0}
{"v": 1	"t": 47480	"P": 1023.25	"F": 0}
{"v": 1	"t": 47500	"P": 1019.5	"F": 0}
{"v": 1	"t": 47520	"P": 1016.75	"F": 0}
{"v": 1	"t": 47541	"P": 1015.0	"F": 0}
{"v": 1	"t": 47561	"P": 1024.0	"F": 0}
{"v": 1	"t": 47581	"P": 1020.25	"F": 0}
{"v": 1	"t": 47601	"P": 1019.0	"F": 0}
{"v": 1	"t": 47622	"P": 1015.0	"F": 0}
{"v": 1	"t": 47642	"P": 1020.25	"F": 0}
{"v": 1	"t": 47662	"P": 1023.5	"F": 0}
{"v": 1	"t": 47683	"P": 1020.25	"F": 0}
{"v": 1	"t": 47703	"P": 1016.25	"F": 0}
{"v": 1	"t": 47723	"P": 1014.5	"F": 0}
{"v": 1	"t": 47743	"P": 1020.75	"F": 0}
{"v": 1	"t": 47764	"P": 1020.5	"F": 0}
{"v": 1	"t": 47784	"P": 1019.25	"F": 0	"C": 44.695	"D": 3301	"sn": 54091779688249	"file": "/data/device_log/data0000.out"}
{"v": 1	"t": 47804	"P": 1015.0	"F": 0}
{"v": 1	"t": 47824	"P": 1014.5	"F": 0}
{"v": 1	"t": 47845	"P": 1021.5	"F": 0}
{"v": 1	"t": 47865	"P": 1020.0	"F": 0}
{"v": 1	"t": 47885	"P": 1016.5	"F": 0}
{"v": 1	"t": 47906	"P": 1015.5	"F": 0}
{"v": 1	"t": 47926	"P": 1023.5	"F": 0}
{"v": 1	"t": 47946	"P": 1024.0	"F": 0}
{"v": 1	"t": 47966	"P": 1018.5	"F": 0}
{"v": 1	"t": 47987	"P": 1015.0	"F": 0}
{"v": 1	"t": 48007	"P": 1019.25	"F": 0}
{"v": 1	"t": 48027	"P": 1022.75	"F": 0}
{"v": 1	"t": 48048	"P": 1018.75	"F": 0}
{"v": 1	"t": 48068	"P": 1017.75	"F": 0}
{"v": 1	"t": 48088	"P": 1014.0	"F": 0}
{"v": 1	"t": 48108	"P": 1020.25	"F": 0}
{"v": 1	"t": 48129	"P": 1022.75	"F": 0}
{"v": 1	"t": 48149	"P": 1019.0	"F": 0}
{"v": 1	"t": 48169	"P": 1016.25	"F": 0}
{"v": 1	"t": 48189	"P": 1015.75	"F": 0}
{"v": 1	"t": 48210	"P": 1021.0	"F": 0}
{"v": 1	"t": 48230	"P": 1023.25	"F": 0}
{"v": 1	"t": 48250	"P": 1019.0	"F": 0}
{"v": 1	"t": 48270	"P": 1014.75	"F": 0}
{"v": 1	"t": 48291	"P": 1016.75	"F": 0}
{"v": 1	"t": 48311	"P": 1023.5	"F": 0}
{"v": 1	"t": 48331	"P": 1022.5	"F": 0}
{"v": 1	"t": 48351	"P": 1017.75	"F": 0}
{"v": 1	"t": 48372	"P": 1015.0	"F": 0}
{"v": 1	"t": 48392	"P": 1018.0	"F": 0}
{"v": 1	"t": 48412	"P": 1022.0	"F": 0}
{"v": 1	"t": 48432	"P": 1021.0	"F": 0}
{"v": 1	"t": 48453	"P": 1016.75	"F": 0}
{"v": 1	"t": 48473	"P": 1014.5	"F": 0}
{"v": 1	"t": 48493	"P": 1018.5	"F": 0}
{"v": 1	"t": 48514	"P": 1024.25	"F": 0}
{"v": 1	"t": 48534	"P": 1020.25	"F": 0}
{"v": 1	"t": 48554	"P": 1016.75	"F": 0}
{"v": 1	"t": 48575	"P": 1020.25	"F": 0}
{"v": 1	"t": 48595	"P": 1022.75	"F": 0}
{"v": 1	"t": 48615	"P": 1020.25	"F": 0}
{"v": 1	"t": 48635	"P": 1017.25	"F": 0}
{"v": 1	"t": 48656	"P": 1016.0	"F": 0}
{"v": 1	"t": 48676	"P": 1020.25	"F": 0}
{"v": 1	"t": 48696	"P": 1023.5	"F": 0}
{"v": 1	"t": 48716	"P": 1018.5	"F": 0}
{"v": 1	"t": 48737	"P": 1015.75	"F": 0}
{"v": 1	"t": 48757	"P": 1015.75	"F": 0}
{"v": 1	"t": 48777	"P": 1021.0	"F": 0}
{"v": 1	"t": 48797	"P": 1022.25	"F": 0	"C": 44.775	"D": 3301	"sn": 54091779688249	"file": "/data/device_log/data0000.out"}
{"v": 1	"t": 48818	"P": 1018.5	"F": 0}
{"v": 1	"t": 48838	"P": 1015.75	"F": 0}
{"v": 1	"t": 48858	"P": 1018.5	"F": 0}
{"v": 1	"t": 48878	"P": 1023.5	"F": 0}
{"v": 1	"t": 48899	"P": 1022.25	"F": 0}
{"v": 1	"t": 48919	"P": 1017.75	"F": 0}
{"v": 1	"t": 48939	"P": 1015.75	"F": 0}
{"v": 1	"t": 48959	"P": 1018.0	"F": 0}
{"v": 1	"t": 48980	"P": 1022.5	"F": 0}
{"v": 1	"t": 49000	"P": 1022.0	"F": 0}
{"v": 1	"t": 49020	"P": 1018.25	"F": 0}
{"v": 1	"t": 49041	"P": 1013.5	"F": 0}
{"v": 1	"t": 49061	"P": 1019.25	"F": 0}
{"v": 1	"t": 49081	"P": 1021.5	"F": 0}
{"v": 1	"t": 49101	"P": 1020.0	"F": 0}
{"v": 1	"t": 49122	"P": 1014.75	"F": 0}
{"v": 1	"t": 49142	"P": 1018.75	"F": 0}
{"v": 1	"t": 49162	"P": 1022.0	"F": 0}
{"v": 1	"t": 49183	"P": 1019.5	"F": 0}
{"v": 1	"t": 49203	"P": 1016.0	"F": 0}
{"v": 1	"t": 49223	"P": 1015.25	"F": 0}
{"v": 1	"t": 49243	"P": 1019.75	"F": 0}
{"v": 1	"t": 49264	"P": 1022.25	"F": 0}
{"v": 1	"t": 49284	"P": 1020.0	"F": 0}
{"v": 1	"t": 49304	"P": 1015.25	"F": 0}
{"v": 1	"t": 49324	"P": 1014.25	"F": 0}
{"v": 1	"t": 49345	"P": 1021.75	"F": 0}
{"v": 1	"t": 49365	"P": 1021.25	"F": 0}
{"v": 1	"t": 49385	"P": 1018.75	"F": 0}
{"v": 1	"t": 49405	"P": 1013.0	"F": 0}
{"v": 1	"t": 49426	"P": 1015.75	"F": 0}
{"v": 1	"t": 49446	"P": 1021.25	"F": 0}
{"v": 1	"t": 49466	"P": 1020.5	"F": 0}
{"v": 1	"t": 49486	"P": 1019.5	"F": 0}
{"v": 1	"t": 49507	"P": 1014.0	"F": 0}
{"v": 1	"t": 49527	"P": 1017.25	"F": 0}
{"v": 1	"t": 49547	"P": 1023.25	"F": 0}
{"v": 1	"t": 49568	"P": 1019.75	"F": 0}
{"v": 1	"t": 49588	"P": 1016.5	"F": 0}
{"v": 1	"t": 49608	"P": 1017.75	"F": 0}
{"v": 1	"t": 49628	"P": 1022.25	"F": 0}
{"v": 1	"t": 49649	"P": 1021.5	"F": 0}
{"v": 1	"t": 49669	"P": 1019.5	"F": 0}
{"v": 1	"t": 49689	"P": 1014.75	"F": 0}
{"v": 1	"t": 49709	"P": 1017.0	"F": 0}
{"v": 1	"t": 49730	"P": 1023.25	"F": 0}
{"v": 1	"t": 49750	"P": 1020.25	"F": 0}
{"v": 1	"t": 49770	"P": 1017.75	"F": 0}
{"v": 1	"t": 49791	"P": 1014.5	"F": 0}
{"v": 1	"t": 49811	"P": 1021.5	"F": 0	"C": 44.915	"D": 3301	"sn": 54091779688249	"file": "/data/device_log/data0000.out"}
{"v": 1	"t": 49831	"P": 1021.0	"F": 0}
{"v": 1	"t": 49852	"P": 1018.0	"F": 0}
{"v": 1	"t": 49872	"P": 1015.25	"F": 0}
{"v": 1	"t": 49892	"P": 1020.5	"F": 0}
{"v": 1	"t": 49912	"P": 1024.0	"F": 0}
{"v": 1	"t": 49933	"P": 1019.25	"F": 0}
{"v": 1	"t": 49953	"P": 1014.75	"F": 0}
{"v": 1	"t": 49973	"P": 1018.25	"F": 0}
{"v": 1	"t": 49994	"P": 1024.0	"F": 0}
{"v": 1	"t": 50014	"P": 1020.75	"F": 0}
{"v": 1	"t": 50034	"P": 1016.75	"F": 0}
{"v": 1	"t": 50054	"P": 1017.75	"F": 0}
{"v": 1	"t": 50075	"P": 1022.25	"F": 0}
{"v": 1	"t": 50095	"P": 1020.25	"F": 0}
{"v": 1	"t": 50115	"P": 1016.25	"F": 0}
{"v": 1	"t": 50136	"P": 1016.75	"F": 0}
{"v": 1	"t": 50156	"P": 1023.25	"F": 0}
{"v": 1	"t": 50176	"P": 1022.5	"F": 0}
{"v": 1	"t": 50197	"P": 1015.75	"F": 0}
{"v": 1	"t": 50217	"P": 1014.75	"F": 0}
{"v": 1	"t": 50237	"P": 1020.75	"F": 0}
{"v": 1	"t": 50257	"P": 1022.75	"F": 0}
{"v": 1	"t": 50278	"P": 1019.25	"F": 0}
{"v": 1	"t": 50298	"P": 1016.25	"F": 0}
{"v": 1	"t": 50318	"P": 1016.0	"F": 0}
{"v": 1	"t": 50338	"P": 1024.75	"F": 0}
{"v": 1	"t": 50359	"P": 1021.0	"F": 0}
{"v": 1	"t": 50379	"P": 1016.75	"F": 0}
{"v": 1	"t": 50399	"P": 1012.75	"F": 0}
{"v": 1	"t": 50420	"P": 1020.25	"F": 0}
{"v": 1	"t": 50440	"P": 1022.25	"F": 0}
{"v": 1	"t": 50460	"P": 1017.5	"F": 0}
{"v": 1	"t": 50480	"P": 1013.75	"F": 0}
{"v": 1	"t": 50501	"P": 1020.0	"F": 0}
{"v": 1	"t": 50521	"P": 1020.25	"F": 0}
{"v": 1	"t": 50541	"P": 1017.75	"F": 0}
{"v": 1	"t": 50562	"P": 1016.75	"F": 0}
{"v": 1	"t": 50582	"P": 1022.0	"F": 0}
{"v": 1	"t": 50603	"P": 1016.25	"F": 0}
{"v": 1	"t": 50623	"P": 1014.0	"F": 0}
{"v": 1	"t": 50643	"P": 1020.75	"F": 0}
{"v": 1	"t": 50664	"P": 1023.5	"F": 0}
{"v": 1	"t": 50684	"P": 1019.25	"F": 0}
{"v": 1	"t": 50704	"P": 1014.75	"F": 0}
{"v": 1	"t": 50724	"P": 1017.75	"F": 0}
{"v": 1	"t": 50745	"P": 1024.25	"F": 0}
{"v": 1	"t": 50765	"P": 1020.25	"F": 0}
{"v": 1	"t": 50785	"P": 1017.25	"F": 0}
{"v": 1	"t": 50806	"P": 1016.5	"F": 0}
{"v": 1	"t": 50826	"P": 1021.25	"F": 0	"C": 45.05	"D": 3301	"sn": 54091779688249	"file": "/data/device_log/data0000.out"}
{"v": 1	"t": 50846	"P": 1022.25	"F": 0}
{"v": 1	"t": 50866	"P": 1018.25	"F": 0}
{"v": 1	"t": 50887	"P": 1014.75	"F": 0}
{"v": 1	"t": 50907	"P": 1018.0	"F": 0}
{"v": 1	"t": 50927	"P": 1023.0	"F": 0}
{"v": 1	"t": 50948	"P": 1019.5	"F": 0}
{"v": 1	"t": 50968	"P": 1014.75	"F": 0}
{"v": 1	"t": 50988	"P": 1016.5	"F": 0}
{"v": 1	"t": 51008	"P": 1022.75	"F": 0}
{"v": 1	"t": 51029	"P": 1022.0	"F": 0}
{"v": 1	"t": 51049	"P": 1015.5	"F": 0}
{"v": 1	"t": 51069	"P": 1014.25	"F": 0}
{"v": 1	"t": 51090	"P": 1022.25	"F": 0}
{"v": 1	"t": 51110	"P": 1021.75	"F": 0}
{"v": 1	"t": 51130	"P": 1018.5	"F": 0}
{"v": 1	"t": 51151	"P": 1013.5	"F": 0}
{"v": 1	"t": 51171	"P": 1020.75	"F": 0}
{"v": 1	"t": 51191	"P": 1022.0	"F": 0}
{"v": 1	"t": 51211	"P": 1020.0	"F": 0}
{"v": 1	"t": 51232	"P": 1014.75	"F": 0}
{"v": 1	"t": 51252	"P": 1019.75	"F": 0}
{"v": 1	"t": 51272	"P": 1022.5	"F": 0}
{"v": 1	"t": 51293	"P": 1018.75	"F": 0}
{"v": 1	"t": 51313	"P": 1016.0	"F": 0}
{"v": 1	"t": 51333	"P": 1015.75	"F": 0}
{"v": 1	"t": 51353	"P": 1022.0	"F": 0}
{"v": 1	"t": 51374	"P": 1020.75	"F": 0}
{"v": 1	"t": 51394	"P": 1016.5	"F": 0}
{"v": 1	"t": 51414	"P": 1015.25	"F": 0}
{"v": 1	"t": 51435	"P": 1022.0	"F": 0}
{"v": 1	"t": 51455	"P": 1021.5	"F": 0}
{"v": 1	"t": 51475	"P": 1017.75	"F": 0}
{"v": 1	"t": 51495	"P": 1015.0	"F": 0}
{"v": 1	"t": 51516	"P": 1018.0	"F": 0}
{"v": 1	"t": 51536	"P": 1026.0	"F": 0}
{"v": 1	"t": 51556	"P": 1019.25	"F": 0}
{"v": 1	"t": 51577	"P": 1016.25	"F": 0}
{"v": 1	"t": 51597	"P": 1016.0	"F": 0}
{"v": 1	"t": 51617	"P": 1022.0	"F": 0}
{"v": 1	"t": 51637	"P": 1023.5	"F": 0}
{"v": 1	"t": 51658	"P": 1017.5	"F": 0}
{"v": 1	"t": 51678	"P": 1013.75	"F": 0}
{"v": 1	"t": 51698	"P": 1020.5	"F": 0}
{"v": 1	"t": 51719	"P": 1022.0	"F": 0}
{"v": 1	"t": 51739	"P": 1017.5	"F": 0}
{"v": 1	"t": 51759	"P": 1015.0	"F": 0}
{"v": 1	"t": 51779	"P": 1016.75	"F": 0}
{"v": 1	"t": 51800	"P": 1021.75	"F": 0}
{"v": 1	"t": 51820	"P": 1020.5	"F": 0}
{"v": 1	"t": 51840	"P": 1015.0	"F": 0	"C": 45.125	"D": 3300	"sn": 54091779688249	"file": "/data/device_log/data0000.out"}
{"v": 1	"t": 51861	"P": 1015.0	"F": 0}
{"v": 1	"t": 51881	"P": 1023.5	"F": 0}
{"v": 1	"t": 51901	"P": 1020.75	"F": 0}
{"v": 1	"t": 51922	"P": 1016.75	"F": 0}
{"v": 1	"t": 51942	"P": 1015.5	"F": 0}
{"v": 1	"t": 51962	"P": 1024.25	"F": 0}
{"v": 1	"t": 51982	"P": 1021.0	"F": 0}
{"v": 1	"t": 52003	"P": 1018.5	"F": 0}
{"v": 1	"t": 52023	"P": 1013.5	"F": 0}
{"v": 1	"t": 52043	"P": 1019.25	"F": 0}
{"v": 1	"t": 52064	"P": 1022.5	"F": 0}
{"v": 1	"t": 52084	"P": 1019.0	"F": 0}
{"v": 1	"t": 52104	"P": 1016.5	"F": 0}
{"v": 1	"t": 52124	"P": 1019.5	"F": 0}
{"v": 1	"t": 52145	"P": 1024.0	"F": 0}
{"v": 1	"t": 52165	"P": 1020.75	"F": 0}
{"v": 1	"t": 52185	"P": 1017.0	"F": 0}
{"v": 1	"t": 52206	"P": 1013.5	"F": 0}
{"v": 1	"t": 52226	"P": 1020.75	"F": 0}
{"v": 1	"t": 52246	"P": 1023.0	"F": 0}
{"v": 1	"t": 52266	"P": 1018.75	"F": 0}
{"v": 1	"t": 52287	"P": 1016.75	"F": 0}
{"v": 1	"t": 52307	"P": 1017.5	"F": 0}
{"v": 1	"t": 52327	"P": 1022.25	"F": 0}
{"v": 1	"t": 52347	"P": 1020.75	"F": 0}
{"v": 1	"t": 52368	"P": 1017.25	"F": 0}
{"v": 1	"t": 52388	"P": 1014.5	"F": 0}
{"v": 1	"t": 52408	"P": 1021.5	"F": 0}
{"v": 1	"t": 52429	"P": 1020.25	"F": 0}
{"v": 1	"t": 52449	"P": 1018.75	"F": 0}
{"v": 1	"t": 52469	"P": 1015.0	"F": 0}
{"v": 1	"t": 52489	"P": 1016.75	"F": 0}
{"v": 1	"t": 52510	"P": 1022.75	"F": 0}
{"v": 1	"t": 52530	"P": 1021.5	"F": 0}
{"v": 1	"t": 52550	"P": 1015.5	"F": 0}
{"v": 1	"t": 52571	"P": 1016.0	"F": 0}
{"v": 1	"t": 52591	"P": 1022.5	"F": 0}
{"v": 1	"t": 52611	"P": 1021.0	"F": 0}
{"v": 1	"t": 52632	"P": 1015.75	"F": 0}
{"v": 1	"t": 52652	"P": 1014.25	"F": 0}
{"v": 1	"t": 52672	"P": 1020.0	"F": 0}
{"v": 1	"t": 52692	"P": 1021.5	"F": 0}
{"v": 1	"t": 52713	"P": 1016.75	"F": 0}
{"v": 1	"t": 52733	"P": 1014.75	"F": 0}
{"v": 1	"t": 52753	"P": 1018.5	"F": 0}
{"v": 1	"t": 52774	"P": 1023.5	"F": 0}
{"v": 1	"t": 52794	"P": 1020.25	"F": 0}
{"v": 1	"t": 52814	"P": 1017.25	"F": 0}
{"v": 1	"t": 52834	"P": 1014.5	"F": 0}
{"v": 1	"t": 52855	"P": 1022.5	"F": 0	"C": 45.195	"D": 3299	"sn": 54091779688249	"file": "/data/device_log/data0000.out"}
{"v": 1	"t": 52875	"P": 1021.0	"F": 0}
{"v": 1	"t": 52895	"P": 1016.75	"F": 0}
{"v": 1	"t": 52915	"P": 1016.5	"F": 0}
{"v": 1	"t": 52936	"P": 1019.75	"F": 0}
{"v": 1	"t": 52956	"P": 1022.25	"F": 0}
{"v": 1	"t": 52976	"P": 1020.5	"F": 0}
{"v": 1	"t": 52997	"P": 1015.25	"F": 0}
{"v": 1	"t": 53017	"P": 1015.5	"F": 0}
{"v": 1	"t": 53037	"P": 1021.5	"F": 0}
{"v": 1	"t": 53057	"P": 1021.0	"F": 0}
{"v": 1	"t": 53078	"P": 1017.0	"F": 0}
{"v": 1	"t": 53098	"P": 1015.75	"F": 0}
{"v": 1	"t": 53118	"P": 1019.25	"F": 0}
{"v": 1	"t": 53139	"P": 1022.75	"F": 0}
{"v": 1	"t": 53159	"P": 1017.75	"F": 0}
{"v": 1	"t": 53179	"P": 1014.75	"F": 0}
{"v": 1	"t": 53199	"P": 1016.5	"F": 0}
{"v": 1	"t": 53220	"P": 1022.75	"F": 0}
{"v": 1	"t": 53240	"P": 1019.0	"F": 0}
{"v": 1	"t": 53260	"P": 1015.75	"F": 0}
{"v": 1	"t": 53281	"P": 1016.0	"F": 0}
{"v": 1	"t": 53301	"P": 1020.5	"F": 0}
{"v": 1	"t": 53321	"P": 1020.25	"F": 0}
{"v": 1	"t": 53342	"P": 1017.0	"F": 0}
{"v": 1	"t": 53362	"P": 1015.0	"F": 0}
{"v": 1	"t": 53382	"P": 1021.0	"F": 0}
{"v": 1	"t": 53402	"P": 1021.5	"F": 0}
{"v": 1	"t": 53423	"P": 1020.0	"F": 0}
{"v": 1	"t": 53443	"P": 1015.25	"F": 0}
{"v": 1	"t": 53463	"P": 1017.25	"F": 0}
{"v": 1	"t": 53484	"P": 1023.5	"F": 0}
{"v": 1	"t": 53504	"P": 1019.75	"F": 0}
{"v": 1	"t": 53524	"P": 1016.75	"F": 0}
{"v": 1	"t": 53544	"P": 1015.5	"F": 0}
{"v": 1	"t": 53565	"P": 1022.75	"F": 0}
{"v": 1	"t": 53585	"P": 1023.0	"F": 0}
{"v": 1	"t": 53605	"P": 1016.25	"F": 0}
{"v": 1	"t": 53626	"P": 1014.25	"F": 0}
{"v": 1	"t": 53646	"P": 1020.25	"F": 0}
{"v": 1	"t": 53666	"P": 1022.25	"F": 0}
{"v": 1	"t": 53686	"P": 1020.0	"F": 0}
{"v": 1	"t": 53707	"P": 1016.25	"F": 0}
{"v": 1	"t": 53727	"P": 1018.25	"F": 0}
{"v": 1	"t": 53747	"P": 1024.0	"F": 0}
{"v": 1	"t": 53767	"P": 1021.75	"F": 0}
{"v": 1	"t": 53788	"P": 1018.0	"F": 0}
{"v": 1	"t": 53808	"P": 1013.5	"F": 0}
{"v": 1	"t": 53828	"P": 1020.25	"F": 0}
{"v": 1	"t": 53849	"P": 1022.75	"F": 0}
{"v": 1	"t": 53869	"P": 1019.25	"F": 0	"C": 45.335	"D": 3298	"sn": 54091779688249	"file": "/data/device_log/data0000.out"}
{"v": 1	"t": 53889	"P": 1015.25	"F": 0}
{"v": 1	"t": 53910	"P": 1020.5	"F": 0}
{"v": 1	"t": 53930	"P": 1022.25	"F": 0}
{"v": 1	"t": 53950	"P": 1019.75	"F": 0}
{"v": 1	"t": 53971	"P": 1015.25	"F": 0}
{"v": 1	"t": 53991	"P": 1019.75	"F": 0}
{"v": 1	"t": 54011	"P": 1023.25	"F": 0}
{"v": 1	"t": 54031	"P": 1018.25	"F": 0}
{"v": 1	"t": 54052	"P": 1014.5	"F": 0}
{"v": 1	"t": 54072	"P": 1022.75	"F": 0}
{"v": 1	"t": 54092	"P": 1022.25	"F": 0}
{"v": 1	"t": 54113	"P": 1018.0	"F": 0}
{"v": 1	"t": 54133	"P": 1014.25	"F": 0}
{"v": 1	"t": 54153	"P": 1021.25	"F": 0}
{"v": 1	"t": 54174	"P": 1022.0	"F": 0}
{"v": 1	"t": 54194	"P": 1015.75	"F": 0}
{"v": 1	"t": 54214	"P": 1014.0	"F": 0}
{"v": 1	"t": 54235	"P": 1022.25	"F": 0}
{"v": 1	"t": 54255	"P": 1020.5	"F": 0}
{"v": 1	"t": 54275	"P": 1014.0	"F": 0}
{"v": 1	"t": 54296	"P": 1018.5	"F": 0}
{"v": 1	"t": 54316	"P": 1023.0	"F": 0}
{"v": 1	"t": 54336	"P": 1020.5	"F": 0}
{"v": 1	"t": 54357	"P": 1016.75	"F": 0}
{"v": 1	"t": 54377	"P": 1015.5	"F": 0}
{"v": 1	"t": 54397	"P": 1015.5	"F": 0}
{"v": 1	"t": 54417	"P": 1021.5	"F": 0}
{"v": 1	"t": 54438	"P": 1018.5	"F": 0}
{"v": 1	"t": 54458	"P": 1013.5	"F": 0}
{"v": 1	"t": 54478	"P": 1020.5	"F": 0}
{"v": 1	"t": 54499	"P": 1023.25	"F": 0}
{"v": 1	"t": 54519	"P": 1019.25	"F": 0}
{"v": 1	"t": 54539	"P": 1016.75	"F": 0}
{"v": 1	"t": 54560	"P": 1016.5	"F": 0}
{"v": 1	"t": 54580	"P": 1023.5	"F": 0}
{"v": 1	"t": 54600	"P": 1019.0	"F": 0}
{"v": 1	"t": 54620	"P": 1016.0	"F": 0}
{"v": 1	"t": 54641	"P": 1017.5	"F": 0}
{"v": 1	"t": 54661	"P": 1024.0	"F": 0}
{"v": 1	"t": 54681	"P": 1022.0	"F": 0}
{"v": 1	"t": 54702	"P": 1018.75	"F": 0}
{"v": 1	"t": 54722	"P": 1015.0	"F": 0}
{"v": 1	"t": 54742	"P": 1023.0	"F": 0}
{"v": 1	"t": 54762	"P": 1021.5	"F": 0}
{"v": 1	"t": 54783	"P": 1020.0	"F": 0}
{"v": 1	"t": 54803	"P": 1015.25	"F": 0}
{"v": 1	"t": 54823	"P": 1019.0	"F": 0}
{"v": 1	"t": 54844	"P": 1022.0	"F": 0}
{"v": 1	"t": 54864	"P": 1019.0	"F": 0}
{"v": 1	"t": 54884	"P": 1015.0	"F": 0	"C": 45.455	"D": 3297	"sn": 54091779688249	"file": "/data/device_log/data0000.out"}
{"v": 1	"t": 54904	"P": 1017.75	"F": 0}
{"v": 1	"t": 54925	"P": 1022.5	"F": 0}
{"v": 1	"t": 54945	"P": 1020.25	"F": 0}
{"v": 1	"t": 54965	"P": 1015.0	"F": 0}
{"v": 1	"t": 54986	"P": 1016.0	"F": 0}
{"v": 1	"t": 55006	"P": 1024.25	"F": 0}
{"v": 1	"t": 55026	"P": 1021.75	"F": 0}
{"v": 1	"t": 55047	"P": 1018.5	"F": 0}
{"v": 1	"t": 55067	"P": 1014.25	"F": 0}
{"v": 1	"t": 55087	"P": 1020.25	"F": 0}
{"v": 1	"t": 55107	"P": 1021.75	"F": 0}
{"v": 1	"t": 55128	"P": 1018.5	"F": 0}
{"v": 1	"t": 55148	"P": 1015.0	"F": 0}
{"v": 1	"t": 55168	"P": 1016.5	"F": 0}
{"v": 1	"t": 55188	"P": 1023.0	"F": 0}
{"v": 1	"t": 55209	"P": 1019.5	"F": 0}
{"v": 1	"t": 55229	"P": 1017.5	"F": 0}
{"v": 1	"t": 55249	"P": 1016.75	"F": 0}
{"v": 1	"t": 55270	"P": 1021.5	"F": 0}
{"v": 1	"t": 55290	"P": 1021.25	"F": 0}
{"v": 1	"t": 55310	"P": 1017.75	"F": 0}
{"v": 1	"t": 55330	"P": 1016.25	"F": 0}
{"v": 1	"t": 55351	"P": 1019.0	"F": 0}
{"v": 1	"t": 55371	"P": 1022.5	"F": 0}
{"v": 1	"t": 55391	"P": 1019.5	"F": 0}
{"v": 1	"t": 55412	"P": 1016.75	"F": 0}
{"v": 1	"t": 55432	"P": 1016.0	"F": 0}
{"v": 1	"t": 55452	"P": 1022.25	"F": 0}
{"v": 1	"t": 55472	"P": 1021.5	"F": 0}
{"v": 1	"t": 55493	"P": 1016.5	"F": 0}
{"v": 1	"t": 55513	"P": 1014.5	"F": 0}
{"v": 1	"t": 55533	"P": 1020.75	"F": 0}
{"v": 1	"t": 55554	"P": 1023.0	"F": 0}
{"v": 1	"t": 55574	"P": 1018.5	"F": 0}
{"v": 1	"t": 55594	"P": 1015.0	"F": 0}
{"v": 1	"t": 55615	"P": 1021.0	"F": 0}
{"v": 1	"t": 55635	"P": 1022.5	"F": 0}
{"v": 1	"t": 55655	"P": 1016.5	"F": 0}
{"v": 1	"t": 55675	"P": 1014.5	"F": 0}
{"v": 1	"t": 55696	"P": 1017.0	"F": 0}
{"v": 1	"t": 55716	"P": 1022.25	"F": 0}
{"v": 1	"t": 55736	"P": 1020.5	"F": 0}
{"v": 1	"t": 55757	"P": 1017.5	"F": 0}
{"v": 1	"t": 55777	"P": 1015.75	"F": 0}
{"v": 1	"t": 55797	"P": 1020.25	"F": 0}
{"v": 1	"t": 55817	"P": 1021.0	"F": 0}
{"v": 1	"t": 55838	"P": 1017.25	"F": 0}
{"v": 1	"t": 55858	"P": 1014.0	"F": 0}
{"v": 1	"t": 55878	"P": 1019.25	"F": 0}
{"v": 1	"t": 55899	"P": 1023.0	"F": 0	"C": 45.485	"D": 3297	"sn": 54091779688249	"file": "/data/device_log/data0000.out"}
{"v": 1	"t": 55919	"P": 1019.75	"F": 0}
{"v": 1	"t": 55939	"P": 1016.0	"F": 0}
{"v": 1	"t": 55959	"P": 1018.0	"F": 0}
{"v": 1	"t": 55980	"P": 1023.25	"F": 0}
{"v": 1	"t": 56000	"P": 1021.0	"F": 0}
{"v": 1	"t": 56020	"P": 1016.0	"F": 0}
{"v": 1	"t": 56041	"P": 1015.75	"F": 0}
{"v": 1	"t": 56061	"P": 1022.25	"F": 0}
{"v": 1	"t": 56081	"P": 1022.25	"F": 0}
{"v": 1	"t": 56101	"P": 1017.0	"F": 0}
{"v": 1	"t": 56122	"P": 1015.25	"F": 0}
{"v": 1	"t": 56142	"P": 1019.5	"F": 0}
{"v": 1	"t": 56162	"P": 1021.25	"F": 0}
{"v": 1	"t": 56183	"P": 1017.5	"F": 0}
{"v": 1	"t": 56203	"P": 1016.0	"F": 0}
{"v": 1	"t": 56223	"P": 1017.5	"F": 0}
{"v": 1	"t": 56244	"P": 1024.0	"F": 0}
{"v": 1	"t": 56264	"P": 1019.0	"F": 0}
{"v": 1	"t": 56284	"P": 1016.25	"F": 0}
{"v": 1	"t": 56304	"P": 1014.75	"F": 0}
{"v": 1	"t": 56325	"P": 1022.25	"F": 0}
{"v": 1	"t": 56345	"P": 1021.0	"F": 0}
{"v": 1	"t": 56365	"P": 1019.5	"F": 0}
{"v": 1	"t": 56386	"P": 1014.0	"F": 0}
{"v": 1	"t": 56406	"P": 1019.25	"F": 0}
{"v": 1	"t": 56426	"P": 1023.75	"F": 0}
{"v": 1	"t": 56446	"P": 1019.25	"F": 0}
{"v": 1	"t": 56467	"P": 1015.0	"F": 0}
{"v": 1	"t": 56487	"P": 1016.5	"F": 0}
{"v": 1	"t": 56507	"P": 1023.25	"F": 0}
{"v": 1	"t": 56527	"P": 1022.25	"F": 0}
{"v": 1	"t": 56548	"P": 1016.0	"F": 0}
{"v": 1	"t": 56568	"P": 1013.25	"F": 0}
{"v": 1	"t": 56588	"P": 1020.75	"F": 0}
{"v": 1	"t": 56609	"P": 1023.75	"F": 0}
{"v": 1	"t": 56629	"P": 1019.0	"F": 0}
{"v": 1	"t": 56649	"P": 1015.0	"F": 0}
{"v": 1	"t": 56669	"P": 1016.75	"F": 0}
{"v": 1	"t": 56690	"P": 1022.5	"F": 0}
{"v": 1	"t": 56710	"P": 1019.25	"F": 0}
{"v": 1	"t": 56730	"P": 1017.75	"F": 0}
{"v": 1	"t": 56751	"P": 1015.25	"F": 0}
{"v": 1	"t": 56771	"P": 1021.0	"F": 0}
{"v": 1	"t": 56791	"P": 1021.25	"F": 0}
{"v": 1	"t": 56811	"P": 1018.0	"F": 0}
{"v": 1	"t": 56832	"P": 1014.5	"F": 0}
{"v": 1	"t": 56852	"P": 1019.75	"F": 0}
{"v": 1	"t": 56872	"P": 1022.5	"F": 0}
{"v": 1	"t": 56893	"P": 1020.0	"F": 0}
{"v": 1	"t": 56913	"P": 1015.0	"F": 0	"C": 45.61	"D": 3296	"sn": 54091779688249	"file": "/data/device_log/data0000.out"}
{"v": 1	"t": 56933	"P": 1018.75	"F": 0}
{"v": 1	"t": 56954	"P": 1023.75	"F": 0}
{"v": 1	"t": 56974	"P": 1020.25	"F": 0}
{"v": 1	"t": 56994	"P": 1016.5	"F": 0}
{"v": 1	"t": 57014	"P": 1017.5	"F": 0}
{"v": 1	"t": 57035	"P": 1023.0	"F": 0}
{"v": 1	"t": 57055	"P": 1021.5	"F": 0}
{"v": 1	"t": 57075	"P": 1017.5	"F": 0}
{"v": 1	"t": 57096	"P": 1014.75	"F": 0}
{"v": 1	"t": 57116	"P": 1020.75	"F": 0}
{"v": 1	"t": 57136	"P": 1021.75	"F": 0}
{"v": 1	"t": 57156	"P": 1018.75	"F": 0}
{"v": 1	"t": 57177	"P": 1016.0	"F": 0}
{"v": 1	"t": 57197	"P": 1015.75	"F": 0}
{"v": 1	"t": 57217	"P": 1021.5	"F": 0}
{"v": 1	"t": 57237	"P": 1021.25	"F": 0}
{"v": 1	"t": 57258	"P": 1017.5	"F": 0}
{"v": 1	"t": 57278	"P": 1015.5	"F": 0}
{"v": 1	"t": 57298	"P": 1020.25	"F": 0}
{"v": 1	"t": 57319	"P": 1023.75	"F": 0}
{"v": 1	"t": 57339	"P": 1019.5	"F": 0}
{"v": 1	"t": 57359	"P": 1015.5	"F": 0}
{"v": 1	"t": 57379	"P": 1016.75	"F": 0}
{"v": 1	"t": 57400	"P": 1022.5	"F": 0}
{"v": 1	"t": 57420	"P": 1020.75	"F": 0}
{"v": 1	"t": 57440	"P": 1016.0	"F": 0}
{"v": 1	"t": 57461	"P": 1015.75	"F": 0}
{"v": 1	"t": 57481	"P": 1022.25	"F": 0}
{"v": 1	"t": 57501	"P": 1020.5	"F": 0}
{"v": 1	"t": 57522	"P": 1016.25	"F": 0}
{"v": 1	"t": 57542	"P": 1016.5	"F": 0}
{"v": 1	"t": 57562	"P": 1022.75	"F": 0}
{"v": 1	"t": 57582	"P": 1022.25	"F": 0}
{"v": 1	"t": 57603	"P": 1015.5	"F": 0}
{"v": 1	"t": 57624	"P": 1021.5	"F": 0}
{"v": 1	"t": 57644	"P": 1020.5	"F": 0}
{"v": 1	"t": 57664	"P": 1017.0	"F": 0}
{"v": 1	"t": 57684	"P": 1014.5	"F": 0}
{"v": 1	"t": 57705	"P": 1021.25	"F": 0}
{"v": 1	"t": 57725	"P": 1022.25	"F": 0}
{"v": 1	"t": 57745	"P": 1019.0	"F": 0}
{"v": 1	"t": 57765	"P": 1015.5	"F": 0}
{"v": 1	"t": 57786	"P": 1018.75	"F": 0}
{"v": 1	"t": 57806	"P": 1022.25	"F": 0}
{"v": 1	"t": 57826	"P": 1018.25	"F": 0}
{"v": 1	"t": 57847	"P": 1016.25	"F": 0}
{"v": 1	"t": 57867	"P": 1016.5	"F": 0}
{"v": 1	"t": 57887	"P": 1021.5	"F": 0}
{"v": 1	"t": 57907	"P": 1021.0	"F": 0}
{"v": 1	"t": 57928	"P": 1018.5	"F": 0	"C": 45.695	"D": 3295	"sn": 54091779688249	"file": "/data/device_log/data0000.out"}
{"v": 1	"t": 57948	"P": 1015.25	"F": 0}
{"v": 1	"t": 57968	"P": 1017.0	"F": 0}
{"v": 1	"t": 57989	"P": 1023.0	"F": 0}
{"v": 1	"t": 58009	"P": 1019.25	"F": 0}
{"v": 1	"t": 58029	"P": 1015.0	"F": 0}
{"v": 1	"t": 58049	"P": 1016.5	"F": 0}
{"v": 1	"t": 58070	"P": 1023.0	"F": 0}
{"v": 1	"t": 58090	"P": 1022.25	"F": 0}
{"v": 1	"t": 58110	"P": 1016.0	"F": 0}
{"v": 1	"t": 58131	"P": 1015.5	"F": 0}
{"v": 1	"t": 58151	"P": 1022.75	"F": 0}
{"v": 1	"t": 58171	"P": 1021.75	"F": 0}
{"v": 1	"t": 58191	"P": 1018.25	"F": 0}
{"v": 1	"t": 58212	"P": 1014.25	"F": 0}
{"v": 1	"t": 58232	"P": 1020.0	"F": 0}
{"v": 1	"t": 58252	"P": 1021.0	"F": 0}
{"v": 1	"t": 58273	"P": 1017.75	"F": 0}
{"v": 1	"t": 58293	"P": 1014.25	"F": 0}
{"v": 1	"t": 58313	"P": 1016.75	"F": 0}
{"v": 1	"t": 58334	"P": 1022.5	"F": 0}
{"v": 1	"t": 58354	"P": 1019.5	"F": 0}
{"v": 1	"t": 58374	"P": 1015.0	"F": 0}
{"v": 1	"t": 58394	"P": 1016.0	"F": 0}
{"v": 1	"t": 58415	"P": 1022.75	"F": 0}
{"v": 1	"t": 58435	"P": 1022.0	"F": 0}
{"v": 1	"t": 58455	"P": 1016.5	"F": 0}
{"v": 1	"t": 58476	"P": 1014.75	"F": 0}
{"v": 1	"t": 58496	"P": 1019.75	"F": 0}
{"v": 1	"t": 58516	"P": 1024.25	"F": 0}
{"v": 1	"t": 58536	"P": 1019.75	"F": 0}
{"v": 1	"t": 58557	"P": 1015.75	"F": 0}
{"v": 1	"t": 58577	"P": 1016.5	"F": 0}
{"v": 1	"t": 58597	"P": 1022.5	"F": 0}
{"v": 1	"t": 58618	"P": 1021.25	"F": 0}
{"v": 1	"t": 58638	"P": 1016.5	"F": 0}
{"v": 1	"t": 58658	"P": 1014.5	"F": 0}
{"v": 1	"t": 58678	"P": 1020.0	"F": 0}
{"v": 1	"t": 58699	"P": 1023.5	"F": 0}
{"v": 1	"t": 58719	"P": 1019.5	"F": 0}
{"v": 1	"t": 58739	"P": 1015.0	"F": 0}
{"v": 1	"t": 58759	"P": 1018.75	"F": 0}
{"v": 1	"t": 58780	"P": 1021.75	"F": 0}
{"v": 1	"t": 58800	"P": 1020.25	"F": 0}
{"v": 1	"t": 58820	"P": 1015.75	"F": 0}
{"v": 1	"t": 58841	"P": 1015.5	"F": 0}
{"v": 1	"t": 58861	"P": 1021.5	"F": 0}
{"v": 1	"t": 58881	"P": 1022.0	"F": 0}
{"v": 1	"t": 58902	"P": 1017.25	"F": 0}
{"v": 1	"t": 58922	"P": 1014.0	"F": 0}
{"v": 1	"t": 58942	"P": 1020.25	"F": 0	"C": 45.82	"D": 3294	"sn": 54091779688249	"file": "/data/device_log/data0000.out"}
{"v": 1	"t": 58962	"P": 1021.0	"F": 0}
{"v": 1	"t": 58983	"P": 1019.0	"F": 0}
{"v": 1	"t": 59003	"P": 1014.5	"F": 0}
{"v": 1	"t": 59023	"P": 1018.25	"F": 0}
{"v": 1	"t": 59044	"P": 1022.5	"F": 0}
{"v": 1	"t": 59064	"P": 1018.25	"F": 0}
{"v": 1	"t": 59084	"P": 1015.75	"F": 0}
{"v": 1	"t": 59104	"P": 1015.25	"F": 0}
{"v": 1	"t": 59125	"P": 1022.75	"F": 0}
{"v": 1	"t": 59145	"P": 1019.0	"F": 0}
{"v": 1	"t": 59165	"P": 1016.5	"F": 0}
{"v": 1	"t": 59186	"P": 1014.0	"F": 0}
{"v": 1	"t": 59206	"P": 1019.75	"F": 0}
{"v": 1	"t": 59226	"P": 1021.75	"F": 0}
{"v": 1	"t": 59246	"P": 1020.0	"F": 0}
{"v": 1	"t": 59267	"P": 1017.5	"F": 0}
{"v": 1	"t": 59287	"P": 1016.75	"F": 0}
{"v": 1	"t": 59307	"P": 1020.75	"F": 0}
{"v": 1	"t": 59327	"P": 1022.5	"F": 0}
{"v": 1	"t": 59348	"P": 1017.25	"F": 0}
{"v": 1	"t": 59368	"P": 1014.25	"F": 0}
{"v": 1	"t": 59388	"P": 1020.5	"F": 0}
{"v": 1	"t": 59409	"P": 1023.25	"F": 0}
{"v": 1	"t": 59429	"P": 1018.5	"F": 0}
{"v": 1	"t": 59449	"P": 1014.5	"F": 0}
{"v": 1	"t": 59469	"P": 1016.25	"F": 0}
{"v": 1	"t": 59490	"P": 1022.75	"F": 0}
{"v": 1	"t": 59510	"P": 1020.5	"F": 0}
{"v": 1	"t": 59530	"P": 1015.0	"F": 0}
{"v": 1	"t": 59551	"P": 1016.25	"F": 0}
{"v": 1	"t": 59571	"P": 1023.25	"F": 0}
{"v": 1	"t": 59591	"P": 1021.5	"F": 0}
{"v": 1	"t": 59612	"P": 1015.5	"F": 0}
{"v": 1	"t": 59632	"P": 1017.0	"F": 0}
{"v": 1	"t": 59652	"P": 1023.0	"F": 0}
{"v": 1	"t": 59673	"P": 1019.0	"F": 0}
{"v": 1	"t": 59693	"P": 1016.25	"F": 0}
{"v": 1	"t": 59713	"P": 1013.5	"F": 0}
{"v": 1	"t": 59733	"P": 1020.75	"F": 0}
{"v": 1	"t": 59754	"P": 1021.5	"F": 0}
{"v": 1	"t": 59774	"P": 1018.5	"F": 0}
{"v": 1	"t": 59794	"P": 1014.25	"F": 0}
{"v": 1	"t": 59815	"P": 1018.25	"F": 0}
{"v": 1	"t": 59835	"P": 1022.25	"F": 0}
{"v": 1	"t": 59855	"P": 1019.75	"F": 0}
{"v": 1	"t": 59875	"P": 1014.75	"F": 0}
{"v": 1	"t": 59896	"P": 1015.75	"F": 0}
{"v": 1	"t": 59916	"P": 1021.75	"F": 0}
{"v": 1	"t": 59936	"P": 1021.25	"F": 0}
{"v": 1	"t": 59956	"P": 1017.5	"F": 0	"C": 45.925	"D": 3293	"sn": 54091779688249	"file": "/data/device_log/data0000.out"}
{"v": 1	"t": 59977	"P": 1015.75	"F": 0}
{"v": 1	"t": 59997	"P": 1019.25	"F": 0}
{"v": 1	"t": 60017	"P": 1021.75	"F": 0}
{"v": 1	"t": 60038	"P": 1018.75	"F": 0}
{"v": 1	"t": 60058	"P": 1015.25	"F": 0}
{"v": 1	"t": 60078	"P": 1016.25	"F": 0}
{"v": 1	"t": 60098	"P": 1022.0	"F": 0}
{"v": 1	"t": 60119	"P": 1022.25	"F": 0}
{"v": 1	"t": 60139	"P": 1017.25	"F": 0}
{"v": 1	"t": 60159	"P": 1014.25	"F": 0}
{"v": 1	"t": 60180	"P": 1023.25	"F": 0}
{"v": 1	"t": 60200	"P": 1022.0	"F": 0}
{"v": 1	"t": 60220	"P": 1018.5	"F": 0}
{"v": 1	"t": 60241	"P": 1013.5	"F": 0}
{"v": 1	"t": 60261	"P": 1019.5	"F": 0}
{"v": 1	"t": 60281	"P": 1022.0	"F": 0}
{"v": 1	"t": 60301	"P": 1016.25	"F": 0}
{"v": 1	"t": 60322	"P": 1014.0	"F": 0}
{"v": 1	"t": 60342	"P": 1018.5	"F": 0}
{"v": 1	"t": 60362	"P": 1023.25	"F": 0}
{"v": 1	"t": 60383	"P": 1019.0	"F": 0}
{"v": 1	"t": 60403	"P": 1014.25	"F": 0}
{"v": 1	"t": 60423	"P": 1015.5	"F": 0}
{"v": 1	"t": 60443	"P": 1022.5	"F": 0}
{"v": 1	"t": 60464	"P": 1019.25	"F": 0}
{"v": 1	"t": 60484	"P": 1017.0	"F": 0}
{"v": 1	"t": 60504	"P": 1014.25	"F": 0}
{"v": 1	"t": 60525	"P": 1017.25	"F": 0}
{"v": 1	"t": 60545	"P": 1022.5	"F": 0}
{"v": 1	"t": 60565	"P": 1020.5	"F": 0}
{"v": 1	"t": 60585	"P": 1015.25	"F": 0}
{"v": 1	"t": 60606	"P": 1015.5	"F": 0}
{"v": 1	"t": 60626	"P": 1022.5	"F": 0}
{"v": 1	"t": 60646	"P": 1020.0	"F": 0}
{"v": 1	"t": 60667	"P": 1018.0	"F": 0}
{"v": 1	"t": 60687	"P": 1014.75	"F": 0}
{"v": 1	"t": 60707	"P": 1020.0	"F": 0}
{"v": 1	"t": 60727	"P": 1023.5	"F": 0}
{"v": 1	"t": 60748	"P": 1017.5	"F": 0}
{"v": 1	"t": 60768	"P": 1014.25	"F": 0}
{"v": 1	"t": 60788	"P": 1016.25	"F": 0}
{"v": 1	"t": 60808	"P": 1022.5	"F": 0}
{"v": 1	"t": 60829	"P": 1020.0	"F": 0}
{"v": 1	"t": 60849	"P": 1015.25	"F": 0}
{"v": 1	"t": 60869	"P": 1013.0	"F": 0}
{"v": 1	"t": 60890	"P": 1023.0	"F": 0}
{"v": 1	"t": 60910	"P": 1020.75	"F": 0}
{"v": 1	"t": 60930	"P": 1016.25	"F": 0}
{"v": 1	"t": 60951	"P": 1015.25	"F": 0}
{"v": 1	"t": 60971	"P": 1020.75	"F": 0	"C": 45.975	"D": 3292	"sn": 54091779688249	"file": "/data/device_log/data0000.out"}
{"v": 1	"t": 60991	"P": 1021.75	"F": 0}
{"v": 1	"t": 61012	"P": 1016.5	"F": 0}
{"v": 1	"t": 61032	"P": 1015.0	"F": 0}
{"v": 1	"t": 61052	"P": 1022.5	"F": 0}
{"v": 1	"t": 61073	"P": 1019.0	"F": 0}
{"v": 1	"t": 61093	"P": 1016.5	"F": 0}
{"v": 1	"t": 61113	"P": 1014.5	"F": 0}
{"v": 1	"t": 61134	"P": 1022.75	"F": 0}
{"v": 1	"t": 61154	"P": 1018.75	"F": 0}
{"v": 1	"t": 61174	"P": 1013.0	"F": 0}
{"v": 1	"t": 61195	"P": 1021.25	"F": 0}
{"v": 1	"t": 61215	"P": 1022.0	"F": 0}
{"v": 1	"t": 61235	"P": 1018.5	"F": 0}
{"v": 1	"t": 61256	"P": 1014.5	"F": 0}
{"v": 1	"t": 61276	"P": 1019.25	"F": 0}
{"v": 1	"t": 61296	"P": 1022.5	"F": 0}
{"v": 1	"t": 61316	"P": 1018.5	"F": 0}
{"v": 1	"t": 61337	"P": 1016.5	"F": 0}
{"v": 1	"t": 61357	"P": 1018.0	"F": 0}
{"v": 1	"t": 61377	"P": 1024.5	"F": 0}
{"v": 1	"t": 61398	"P": 1020.0	"F": 0}
{"v": 1	"t": 61418	"P": 1017.75	"F": 0}
{"v": 1	"t": 61438	"P": 1014.75	"F": 0}
{"v": 1	"t": 61458	"P": 1020.75	"F": 0}
{"v": 1	"t": 61479	"P": 1022.75	"F": 0}
{"v": 1	"t": 61499	"P": 1018.5	"F": 0}
{"v": 1	"t": 61519	"P": 1014.0	"F": 0}
{"v": 1	"t": 61539	"P": 1017.5	"F": 0}
{"v": 1	"t": 61560	"P": 1021.5	"F": 0}
{"v": 1	"t": 61580	"P": 1018.5	"F": 0}
{"v": 1	"t": 61600	"P": 1015.75	"F": 0}
{"v": 1	"t": 61621	"P": 1017.25	"F": 0}
{"v": 1	"t": 61641	"P": 1020.5	"F": 0}
{"v": 1	"t": 61661	"P": 1022.0	"F": 0}
{"v": 1	"t": 61681	"P": 1018.5	"F": 0}
{"v": 1	"t": 61702	"P": 1014.0	"F": 0}
{"v": 1	"t": 61722	"P": 1019.25	"F": 0}
{"v": 1	"t": 61742	"P": 1022.25	"F": 0}
{"v": 1	"t": 61763	"P": 1020.0	"F": 0}
{"v": 1	"t": 61783	"P": 1016.25	"F": 0}
{"v": 1	"t": 61803	"P": 1017.25	"F": 0}
{"v": 1	"t": 61824	"P": 1022.5	"F": 0}
{"v": 1	"t": 61844	"P": 1020.25	"F": 0}
{"v": 1	"t": 61864	"P": 1016.25	"F": 0}
{"v": 1	"t": 61884	"P": 1016.0	"F": 0}
{"v": 1	"t": 61905	"P": 1023.0	"F": 0}
{"v": 1	"t": 61925	"P": 1021.25	"F": 0}
{"v": 1	"t": 61945	"P": 1015.5	"F": 0}
{"v": 1	"t": 61966	"P": 1015.25	"F": 0}
{"v": 1	"t": 61986	"P": 1022.25	"F": 0	"C": 46.08	"D": 3291	"sn": 54091779688249	"file": "/data/device_log/data0000.out"}
{"v": 1	"t": 62006	"P": 1022.0	"F": 0}
{"v": 1	"t": 62026	"P": 1016.5	"F": 0}
{"v": 1	"t": 62047	"P": 1015.0	"F": 0}
{"v": 1	"t": 62067	"P": 1019.0	"F": 0}
{"v": 1	"t": 62087	"P": 1022.5	"F": 0}
{"v": 1	"t": 62108	"P": 1020.25	"F": 0}
{"v": 1	"t": 62128	"P": 1014.75	"F": 0}
{"v": 1	"t": 62148	"P": 1016.25	"F": 0}
{"v": 1	"t": 62168	"P": 1023.0	"F": 0}
{"v": 1	"t": 62189	"P": 1017.75	"F": 0}
{"v": 1	"t": 62209	"P": 1019.0	"F": 0}
{"v": 1	"t": 62229	"P": 1012.25	"F": 0}
{"v": 1	"t": 62250	"P": 1019.75	"F": 0}
{"v": 1	"t": 62270	"P": 1022.75	"F": 0}
{"v": 1	"t": 62290	"P": 1018.0	"F": 0}
{"v": 1	"t": 62310	"P": 1015.25	"F": 0}
{"v": 1	"t": 62331	"P": 1018.5	"F": 0}
{"v": 1	"t": 62351	"P": 1023.25	"F": 0}
{"v": 1	"t": 62371	"P": 1020.25	"F": 0}
{"v": 1	"t": 62392	"P": 1017.5	"F": 0}
{"v": 1	"t": 62412	"P": 1017.25	"F": 0}
{"v": 1	"t": 62432	"P": 1021.0	"F": 0}
{"v": 1	"t": 62452	"P": 1021.5	"F": 0}
{"v": 1	"t": 62473	"P": 1018.0	"F": 0}
{"v": 1	"t": 62493	"P": 1012.5	"F": 0}
{"v": 1	"t": 62513	"P": 1018.5	"F": 0}
{"v": 1	"t": 62534	"P": 1022.0	"F": 0}
{"v": 1	"t": 62554	"P": 1019.5	"F": 0}
{"v": 1	"t": 62574	"P": 1014.75	"F": 0}
{"v": 1	"t": 62594	"P": 1017.5	"F": 0}
{"v": 1	"t": 62615	"P": 1023.75	"F": 0}
{"v": 1	"t": 62635	"P": 1020.0	"F": 0}
{"v": 1	"t": 62655	"P": 1016.25	"F": 0}
{"v": 1	"t": 62676	"P": 1015.0	"F": 0}
{"v": 1	"t": 62696	"P": 1021.5	"F": 0}
{"v": 1	"t": 62716	"P": 1019.75	"F": 0}
{"v": 1	"t": 62736	"P": 1017.75	"F": 0}
{"v": 1	"t": 62757	"P": 1015.5	"F": 0}
{"v": 1	"t": 62777	"P": 1019.0	"F": 0}
{"v": 1	"t": 62797	"P": 1021.75	"F": 0}
{"v": 1	"t": 62818	"P": 1018.0	"F": 0}
{"v": 1	"t": 62838	"P": 1015.25	"F": 0}
{"v": 1	"t": 62858	"P": 1015.75	"F": 0}
{"v": 1	"t": 62878	"P": 1024.25	"F": 0}
{"v": 1	"t": 62899	"P": 1018.5	"F": 0}
{"v": 1	"t": 62919	"P": 1017.25	"F": 0}
{"v": 1	"t": 62939	"P": 1015.5	"F": 0}
{"v": 1	"t": 62960	"P": 1021.25	"F": 0}
{"v": 1	"t": 62980	"P": 1021.25	"F": 0}
{"v": 1	"t": 63000	"P": 1015.75	"F": 0	"C": 46.145	"D": 3290	"sn": 54091779688249	"file": "/data/device_log/data0000.out"}
{"v": 1	"t": 63021	"P": 1014.75	"F": 0}
{"v": 1	"t": 63041	"P": 1021.5	"F": 0}
{"v": 1	"t": 63061	"P": 1021.25	"F": 0}
{"v": 1	"t": 63081	"P": 1016.75	"F": 0}
{"v": 1	"t": 63102	"P": 1015.25	"F": 0}
{"v": 1	"t": 63122	"P": 1018.25	"F": 0}
{"v": 1	"t": 63142	"P": 1023.0	"F": 0}
{"v": 1	"t": 63163	"P": 1019.75	"F": 0}
{"v": 1	"t": 63183	"P": 1014.75	"F": 0}
{"v": 1	"t": 63203	"P": 1016.5	"F": 0}
{"v": 1	"t": 63224	"P": 1023.0	"F": 0}
{"v": 1	"t": 63244	"P": 1018.0	"F": 0}
{"v": 1	"t": 63264	"P": 1014.25	"F": 0}
{"v": 1	"t": 63284	"P": 1017.75	"F": 0}
{"v": 1	"t": 63305	"P": 1020.5	"F": 0}
{"v": 1	"t": 63325	"P": 1017.5	"F": 0}
{"v": 1	"t": 63345	"P": 1014.0	"F": 0}
{"v": 1	"t": 63366	"P": 1016.25	"F": 0}
{"v": 1	"t": 63386	"P": 1023.5	"F": 0}
{"v": 1	"t": 63406	"P": 1020.25	"F": 0}
{"v": 1	"t": 63427	"P": 1015.5	"F": 0}
{"v": 1	"t": 63447	"P": 1014.75	"F": 0}
{"v": 1	"t": 63467	"P": 1022.0	"F": 0}
{"v": 1	"t": 63487	"P": 1022.0	"F": 0}
{"v": 1	"t": 63508	"P": 1018.0	"F": 0}
{"v": 1	"t": 63528	"P": 1013.25	"F": 0}
{"v": 1	"t": 63548	"P": 1018.25	"F": 0}
{"v": 1	"t": 63569	"P": 1021.5	"F": 0}
{"v": 1	"t": 63589	"P": 1018.75	"F": 0}
{"v": 1	"t": 63609	"P": 1016.25	"F": 0}
{"v": 1	"t": 63629	"P": 1016.5	"F": 0}
{"v": 1	"t": 63650	"P": 1023.75	"F": 0}
{"v": 1	"t": 63670	"P": 1021.5	"F": 0}
{"v": 1	"t": 63690	"P": 1014.5	"F": 0}
{"v": 1	"t": 63711	"P": 1017.0	"F": 0}
{"v": 1	"t": 63731	"P": 1021.25	"F": 0}
{"v": 1	"t": 63751	"P": 1021.25	"F": 0}
{"v": 1	"t": 63772	"P": 1016.75	"F": 0}
{"v": 1	"t": 63792	"P": 1013.5	"F": 0}
{"v": 1	"t": 63812	"P": 1020.5	"F": 0}
{"v": 1	"t": 63832	"P": 1022.0	"F": 0}
{"v": 1	"t": 63853	"P": 1016.25	"F": 0}
{"v": 1	"t": 63873	"P": 1015.25	"F": 0}
{"v": 1	"t": 63893	"P": 1021.0	"F": 0}
{"v": 1	"t": 63914	"P": 1020.75	"F": 0}
{"v": 1	"t": 63934	"P": 1016.75	"F": 0}
{"v": 1	"t": 63954	"P": 1014.75	"F": 0}
{"v": 1	"t": 63975	"P": 1019.0	"F": 0}
{"v": 1	"t": 63995	"P": 1022.5	"F": 0}
{"v": 1	"t": 64015	"P": 1016.5	"F": 0	"C": 46.31	"D": 3289	"sn": 54091779688249	"file": "/data/device_log/data0000.out"}
{"v": 1	"t": 64035	"P": 1015.0	"F": 0}
{"v": 1	"t": 64056	"P": 1019.75	"F": 0}
{"v": 1	"t": 64076	"P": 1021.5	"F": 0}
{"v": 1	"t": 64096	"P": 1018.75	"F": 0}
{"v": 1	"t": 64117	"P": 1016.5	"F": 0}
{"v": 1	"t": 64137	"P": 1016.0	"F": 0}
{"v": 1	"t": 64157	"P": 1022.75	"F": 0}
{"v": 1	"t": 64178	"P": 1022.25	"F": 0}
{"v": 1	"t": 64198	"P": 1016.75	"F": 0}
{"v": 1	"t": 64218	"P": 1014.5	"F": 0}
{"v": 1	"t": 64238	"P": 1021.75	"F": 0}
{"v": 1	"t": 64259	"P": 1022.25	"F": 0}
{"v": 1	"t": 64279	"P": 1017.25	"F": 0}
{"v": 1	"t": 64299	"P": 1014.75	"F": 0}
{"v": 1	"t": 64320	"P": 1020.0	"F": 0}
{"v": 1	"t": 64340	"P": 1023.25	"F": 0}
{"v": 1	"t": 64360	"P": 1019.0	"F": 0}
{"v": 1	"t": 64380	"P": 1015.5	"F": 0}
{"v": 1	"t": 64401	"P": 1015.5	"F": 0}
{"v": 1	"t": 64421	"P": 1022.25	"F": 0}
{"v": 1	"t": 64441	"P": 1022.75	"F": 0}
{"v": 1	"t": 64462	"P": 1016.0	"F": 0}
{"v": 1	"t": 64482	"P": 1012.75	"F": 0}
{"v": 1	"t": 64502	"P": 1021.75	"F": 0}
{"v": 1	"t": 64522	"P": 1021.25	"F": 0}
{"v": 1	"t": 64543	"P": 1016.25	"F": 0}
{"v": 1	"t": 64563	"P": 1016.0	"F": 0}
{"v": 1	"t": 64583	"P": 1021.75	"F": 0}
{"v": 1	"t": 64604	"P": 1022.0	"F": 0}
{"v": 1	"t": 64624	"P": 1016.0	"F": 0}
{"v": 1	"t": 64645	"P": 1020.25	"F": 0}
{"v": 1	"t": 64665	"P": 1018.0	"F": 0}
{"v": 1	"t": 64686	"P": 1014.0	"F": 0}
{"v": 1	"t": 64706	"P": 1021.5	"F": 0}
{"v": 1	"t": 64726	"P": 1021.5	"F": 0}
{"v": 1	"t": 64746	"P": 1017.75	"F": 0}
{"v": 1	"t": 64767	"P": 1014.75	"F": 0}
{"v": 1	"t": 64787	"P": 1021.0	"F": 0}
{"v": 1	"t": 64807	"P": 1022.25	"F": 0}
{"v": 1	"t": 64828	"P": 1019.25	"F": -1}
{"v": 1	"t": 64848	"P": 1015.0	"F": 0}
{"v": 1	"t": 64868	"P": 1016.75	"F": 0}
{"v": 1	"t": 64888	"P": 1021.75	"F": 0}
{"v": 1	"t": 64909	"P": 1020.0	"F": 0}
{"v": 1	"t": 64929	"P": 1015.25	"F": 0}
{"v": 1	"t": 64949	"P": 1014.0	"F": 0}
{"v": 1	"t": 64970	"P": 1022.5	"F": 0}
{"v": 1	"t": 64990	"P": 1020.0	"F": 0}
{"v": 1	"t": 65010	"P": 1017.0	"F": 0}
{"v": 1	"t": 65031	"P": 1014.75	"F": 0	"C": 46.385	"D": 3288	"sn": 54091779688249	"file": "/data/device_log/data0000.out"}
{"v": 1	"t": 65051	"P": 1021.0	"F": 0}
{"v": 1	"t": 65071	"P": 1020.0	"F": 0}
{"v": 1	"t": 65091	"P": 1016.75	"F": 0}
{"v": 1	"t": 65112	"P": 1015.25	"F": 0}
{"v": 1	"t": 65132	"P": 1019.75	"F": 0}
{"v": 1	"t": 65152	"P": 1023.0	"F": 0}
{"v": 1	"t": 65173	"P": 1018.0	"F": 0}
{"v": 1	"t": 65193	"P": 1014.5	"F": 0}
{"v": 1	"t": 65213	"P": 1016.75	"F": 0}
{"v": 1	"t": 65234	"P": 1022.0	"F": 0}
{"v": 1	"t": 65254	"P": 1017.75	"F": 0}
{"v": 1	"t": 65274	"P": 1016.25	"F": 0}
{"v": 1	"t": 65294	"P": 1015.5	"F": 0}
{"v": 1	"t": 65315	"P": 1023.5	"F": 0}
{"v": 1	"t": 65335	"P": 1017.75	"F": 0}
{"v": 1	"t": 65355	"P": 1013.5	"F": 0}
{"v": 1	"t": 65376	"P": 1016.5	"F": 0}
{"v": 1	"t": 65396	"P": 1022.25	"F": 0}
{"v": 1	"t": 65416	"P": 1020.5	"F": 0}
{"v": 1	"t": 65437	"P": 1017.25	"F": 0}
{"v": 1	"t": 65457	"P": 1015.25	"F": 0}
{"v": 1	"t": 65477	"P": 1021.25	"F": 0}
{"v": 1	"t": 65497	"P": 1020.25	"F": 0}
{"v": 1	"t": 65518	"P": 1017.75	"F": 0}
{"v": 1	"t": 65538	"P": 1014.5	"F": 0}
{"v": 1	"t": 65558	"P": 1019.75	"F": 0}
{"v": 1	"t": 65579	"P": 1022.25	"F": 0}
{"v": 1	"t": 65599	"P": 1018.0	"F": 0}
{"v": 1	"t": 65619	"P": 1015.0	"F": 0}
{"v": 1	"t": 65639	"P": 1015.75	"F": 0}
{"v": 1	"t": 65660	"P": 1023.25	"F": 0}
{"v": 1	"t": 65680	"P": 1019.25	"F": 0}
{"v": 1	"t": 65700	"P": 1015.0	"F": 0}
{"v": 1	"t": 65721	"P": 1015.25	"F": 0}
{"v": 1	"t": 65741	"P": 1023.25	"F": 0}
{"v": 1	"t": 65761	"P": 1020.0	"F": 0}
{"v": 1	"t": 65782	"P": 1017.75	"F": 0}
{"v": 1	"t": 65802	"P": 1014.25	"F": 0}
{"v": 1	"t": 65822	"P": 1021.0	"F": 0}
{"v": 1	"t": 65842	"P": 1019.5	"F": 0}
{"v": 1	"t": 65863	"P": 1017.25	"F": 0}
{"v": 1	"t": 65883	"P": 1014.75	"F": 0}
{"v": 1	"t": 65903	"P": 1019.5	"F": 0}
{"v": 1	"t": 65924	"P": 1021.5	"F": 0}
{"v": 1	"t": 65944	"P": 1015.5	"F": 0}
{"v": 1	"t": 65964	"P": 1015.25	"F": 0}
{"v": 1	"t": 65985	"P": 1019.75	"F": 0}
{"v": 1	"t": 66005	"P": 1021.0	"F": 0}
{"v": 1	"t": 66025	"P": 1017.75	"F": 0}
{"v": 1	"t": 66045	"P": 1014.25	"F": 0	"C": 46.44	"D": 3287	"sn": 54091779688249	"file": "/data/device_log/data0000.out"}
{"v": 1	"t": 66066	"P": 1018.0	"F": 0}
{"v": 1	"t": 66086	"P": 1022.5	"F": 0}
{"v": 1	"t": 66106	"P": 1019.5	"F": 0}
{"v": 1	"t": 66127	"P": 1015.25	"F": 0}
{"v": 1	"t": 66147	"P": 1014.75	"F": 0}
{"v": 1	"t": 66167	"P": 1021.75	"F": 0}
{"v": 1	"t": 66188	"P": 1020.25	"F": 0}
{"v": 1	"t": 66208	"P": 1017.25	"F": 0}
{"v": 1	"t": 66228	"P": 1014.75	"F": 0}
{"v": 1	"t": 66248	"P": 1022.0	"F": 0}
{"v": 1	"t": 66269	"P": 1021.5	"F": 0}
{"v": 1	"t": 66289	"P": 1017.0	"F": 0}
{"v": 1	"t": 66309	"P": 1013.25	"F": 0}
{"v": 1	"t": 66330	"P": 1020.0	"F": 0}
{"v": 1	"t": 66350	"P": 1022.75	"F": 0}
{"v": 1	"t": 66370	"P": 1017.25	"F": 0}
{"v": 1	"t": 66390	"P": 1014.25	"F": 0}
{"v": 1	"t": 66411	"P": 1017.5	"F": 0}
{"v": 1	"t": 66431	"P": 1023.25	"F": 0}
{"v": 1	"t": 66451	"P": 1018.25	"F": 0}
{"v": 1	"t": 66472	"P": 1014.75	"F": 0}
{"v": 1	"t": 66492	"P": 1016.75	"F": 0}
{"v": 1	"t": 66512	"P": 1022.75	"F": 0}
{"v": 1	"t": 66533	"P": 1019.25	"F": 0}
{"v": 1	"t": 66553	"P": 1014.25	"F": 0}
{"v": 1	"t": 66573	"P": 1014.75	"F": 0}
{"v": 1	"t": 66593	"P": 1023.25	"F": 0}
{"v": 1	"t": 66614	"P": 1018.25	"F": 0}
{"v": 1	"t": 66634	"P": 1015.0	"F": 0}
{"v": 1	"t": 66654	"P": 1014.5	"F": 0}
{"v": 1	"t": 66675	"P": 1022.25	"F": 0}
{"v": 1	"t": 66695	"P": 1019.75	"F": 0}
{"v": 1	"t": 66715	"P": 1018.5	"F": 0}
{"v": 1	"t": 66736	"P": 1014.25	"F": 0}
{"v": 1	"t": 66756	"P": 1022.25	"F": 0}
{"v": 1	"t": 66776	"P": 1021.0	"F": 0}
{"v": 1	"t": 66796	"P": 1018.75	"F": 0}
{"v": 1	"t": 66817	"P": 1014.25	"F": 0}
{"v": 1	"t": 66837	"P": 1018.25	"F": 0}
{"v": 1	"t": 66857	"P": 1023.25	"F": 0}
{"v": 1	"t": 66878	"P": 1018.75	"F": 0}
{"v": 1	"t": 66898	"P": 1015.75	"F": 0}
{"v": 1	"t": 66918	"P": 1016.5	"F": 0}
{"v": 1	"t": 66938	"P": 1022.75	"F": 0}
{"v": 1	"t": 66959	"P": 1019.75	"F": 0}
{"v": 1	"t": 66979	"P": 1016.75	"F": 0}
{"v": 1	"t": 66999	"P": 1014.0	"F": 0}
{"v": 1	"t": 67020	"P": 1021.25	"F": 0}
{"v": 1	"t": 67040	"P": 1021.0	"F": 0}
{"v": 1	"t": 67060	"P": 1016.75	"F": 0	"C": 46.545	"D": 3286	"sn": 54091779688249	"file": "/data/device_log/data0000.out"}
{"v": 1	"t": 67081	"P": 1014.5	"F": 0}
{"v": 1	"t": 67101	"P": 1019.75	"F": 0}
{"v": 1	"t": 67121	"P": 1022.25	"F": 0}
{"v": 1	"t": 67141	"P": 1018.25	"F": 0}
{"v": 1	"t": 67162	"P": 1013.5	"F": 0}
{"v": 1	"t": 67182	"P": 1020.25	"F": 0}
{"v": 1	"t": 67202	"P": 1022.25	"F": 0}
{"v": 1	"t": 67223	"P": 1019.0	"F": 0}
{"v": 1	"t": 67243	"P": 1014.75	"F": 0}
{"v": 1	"t": 67263	"P": 1018.75	"F": 0}
{"v": 1	"t": 67284	"P": 1021.75	"F": 0}
{"v": 1	"t": 67304	"P": 1018.25	"F": 0}
{"v": 1	"t": 67324	"P": 1015.75	"F": 0}
{"v": 1	"t": 67344	"P": 1018.75	"F": 0}
{"v": 1	"t": 67365	"P": 1022.75	"F": 0}
{"v": 1	"t": 67385	"P": 1019.75	"F": 0}
{"v": 1	"t": 67405	"P": 1015.0	"F": 0}
{"v": 1	"t": 67426	"P": 1016.75	"F": 0}
{"v": 1	"t": 67446	"P": 1021.0	"F": 0}
{"v": 1	"t": 67466	"P": 1019.75	"F": 0}
{"v": 1	"t": 67487	"P": 1016.25	"F": 0}
{"v": 1	"t": 67507	"P": 1014.75	"F": 0}
{"v": 1	"t": 67527	"P": 1021.25	"F": 0}
{"v": 1	"t": 67547	"P": 1020.5	"F": 0}
{"v": 1	"t": 67568	"P": 1017.0	"F": 0}
{"v": 1	"t": 67588	"P": 1013.75	"F": 0}
{"v": 1	"t": 67608	"P": 1019.5	"F": 0}
{"v": 1	"t": 67629	"P": 1022.75	"F": 0}
{"v": 1	"t": 67649	"P": 1020.25	"F": 0}
{"v": 1	"t": 67669	"P": 1014.5	"F": 0}
{"v": 1	"t": 67689	"P": 1014.0	"F": 0}
{"v": 1	"t": 67710	"P": 1022.75	"F": 0}
{"v": 1	"t": 67730	"P": 1020.75	"F": 0}
{"v": 1	"t": 67750	"P": 1016.75	"F": 0}
{"v": 1	"t": 67771	"P": 1013.25	"F": 0}
{"v": 1	"t": 67791	"P": 1022.5	"F": 0}
{"v": 1	"t": 67811	"P": 1021.25	"F": 0}
{"v": 1	"t": 67831	"P": 1018.75	"F": 0}
{"v": 1	"t": 67852	"P": 1013.75	"F": 0}
{"v": 1	"t": 67872	"P": 1019.75	"F": 0}
{"v": 1	"t": 67892	"P": 1021.75	"F": 0}
{"v": 1	"t": 67913	"P": 1017.5	"F": 0}
{"v": 1	"t": 67933	"P": 1015.0	"F": 0}
{"v": 1	"t": 67953	"P": 1019.0	"F": 0}
{"v": 1	"t": 67974	"P": 1022.25	"F": 0}
{"v": 1	"t": 67994	"P": 1018.5	"F": 0}
{"v": 1	"t": 68014	"P": 1014.0	"F": 0}
{"v": 1	"t": 68035	"P": 1019.75	"F": 0}
{"v": 1	"t": 68055	"P": 1020.5	"F": 0}
{"v": 1	"t": 68075	"P": 1018.25	"F": 0	"C": 46.64	"D": 3285	"sn": 54091779688249	"file": "/data/device_log/data0000.out"}
{"v": 1	"t": 68096	"P": 1015.0	"F": 0}
{"v": 1	"t": 68116	"P": 1022.0	"F": 0}
{"v": 1	"t": 68136	"P": 1018.75	"F": 0}
{"v": 1	"t": 68157	"P": 1015.5	"F": 0}
{"v": 1	"t": 68177	"P": 1018.0	"F": 0}
{"v": 1	"t": 68197	"P": 1023.5	"F": 0}
{"v": 1	"t": 68218	"P": 1018.5	"F": 0}
{"v": 1	"t": 68238	"P": 1017.0	"F": 0}
{"v": 1	"t": 68258	"P": 1018.25	"F": 0}
{"v": 1	"t": 68279	"P": 1020.5	"F": 0}
{"v": 1	"t": 68299	"P": 1018.25	"F": 0}
{"v": 1	"t": 68319	"P": 1015.75	"F": 0}
{"v": 1	"t": 68340	"P": 1022.75	"F": 0}
{"v": 1	"t": 68360	"P": 1020.5	"F": 0}
{"v": 1	"t": 68380	"P": 1016.75	"F": 0}
{"v": 1	"t": 68401	"P": 1015.0	"F": 0}
{"v": 1	"t": 68421	"P": 1020.5	"F": 0}
{"v": 1	"t": 68441	"P": 1020.75	"F": 0}
{"v": 1	"t": 68462	"P": 1017.0	"F": 0}
{"v": 1	"t": 68482	"P": 1014.25	"F": 0}
{"v": 1	"t": 68502	"P": 1019.25	"F": 0}
{"v": 1	"t": 68522	"P": 1021.5	"F": 0}
{"v": 1	"t": 68543	"P": 1017.75	"F": 0}
{"v": 1	"t": 68563	"P": 1012.75	"F": 0}
{"v": 1	"t": 68583	"P": 1017.25	"F": 0}
{"v": 1	"t": 68604	"P": 1022.0	"F": 0}
{"v": 1	"t": 68624	"P": 1019.0	"F": 0}
{"v": 1	"t": 68644	"P": 1014.75	"F": 0}
{"v": 1	"t": 68664	"P": 1015.5	"F": 0}
{"v": 1	"t": 68685	"P": 1022.25	"F": 0}
{"v": 1	"t": 68705	"P": 1019.0	"F": 0}
{"v": 1	"t": 68725	"P": 1016.25	"F": 0}
{"v": 1	"t": 68746	"P": 1013.75	"F": 0}
{"v": 1	"t": 68766	"P": 1020.5	"F": 0}
{"v": 1	"t": 68786	"P": 1022.0	"F": 0}
{"v": 1	"t": 68806	"P": 1016.5	"F": 0}
{"v": 1	"t": 68827	"P": 1013.25	"F": 0}
{"v": 1	"t": 68847	"P": 1019.25	"F": 0}
{"v": 1	"t": 68867	"P": 1023.0	"F": 0}
{"v": 1	"t": 68888	"P": 1018.25	"F": 0}
{"v": 1	"t": 68908	"P": 1015.5	"F": 0}
{"v": 1	"t": 68928	"P": 1017.5	"F": 0}
{"v": 1	"t": 68949	"P": 1022.0	"F": 0}
{"v": 1	"t": 68969	"P": 1019.0	"F": 0}
{"v": 1	"t": 68989	"P": 1016.25	"F": 0}
{"v": 1	"t": 69009	"P": 1016.0	"F": 0}
{"v": 1	"t": 69030	"P": 1023.5	"F": 0}
{"v": 1	"t": 69050	"P": 1019.75	"F": 0}
{"v": 1	"t": 69070	"P": 1015.5	"F": 0}
{"v": 1	"t": 69091	"P": 1015.75	"F": 0	"C": 46.745	"D": 3284	"sn": 54091779688249	"file": "/data/device_log/data0000.out"}
{"v": 1	"t": 69111	"P": 1022.5	"F": 0}
{"v": 1	"t": 69131	"P": 1019.25	"F": 0}
{"v": 1	"t": 69152	"P": 1016.25	"F": 0}
{"v": 1	"t": 69172	"P": 1014.5	"F": 0}
{"v": 1	"t": 69192	"P": 1021.25	"F": 0}
{"v": 1	"t": 69212	"P": 1021.25	"F": 0}
{"v": 1	"t": 69233	"P": 1017.25	"F": 0}
{"v": 1	"t": 69253	"P": 1014.0	"F": 0}
{"v": 1	"t": 69273	"P": 1021.0	"F": 0}
{"v": 1	"t": 69294	"P": 1022.25	"F": 0}
{"v": 1	"t": 69314	"P": 1017.5	"F": 0}
{"v": 1	"t": 69334	"P": 1015.0	"F": 0}
{"v": 1	"t": 69355	"P": 1017.5	"F": 0}
{"v": 1	"t": 69375	"P": 1021.75	"F": 0}
{"v": 1	"t": 69395	"P": 1019.75	"F": 0}
{"v": 1	"t": 69415	"P": 1014.25	"F": 0}
{"v": 1	"t": 69436	"P": 1018.25	"F": 0}
{"v": 1	"t": 69456	"P": 1022.0	"F": 0}
{"v": 1	"t": 69476	"P": 1019.5	"F": 0}
{"v": 1	"t": 69497	"P": 1016.5	"F": 0}
{"v": 1	"t": 69517	"P": 1014.75	"F": 0}
{"v": 1	"t": 69537	"P": 1022.75	"F": 0}
{"v": 1	"t": 69557	"P": 1021.0	"F": 0}
{"v": 1	"t": 69578	"P": 1016.75	"F": 0}
{"v": 1	"t": 69598	"P": 1014.75	"F": 0}
{"v": 1	"t": 69618	"P": 1022.5	"F": 0}
{"v": 1	"t": 69639	"P": 1021.75	"F": 0}
{"v": 1	"t": 69659	"P": 1016.0	"F": 0}
{"v": 1	"t": 69679	"P": 1015.0	"F": 0}
{"v": 1	"t": 69700	"P": 1020.75	"F": 0}
{"v": 1	"t": 69720	"P": 1018.75	"F": 0}
{"v": 1	"t": 69740	"P": 1014.5	"F": 0}
{"v": 1	"t": 69761	"P": 1016.25	"F": 0}
{"v": 1	"t": 69781	"P": 1022.0	"F": 0}
{"v": 1	"t": 69801	"P": 1020.5	"F": 0}
{"v": 1	"t": 69822	"P": 1016.5	"F": 0}
{"v": 1	"t": 69842	"P": 1014.75	"F": 0}
{"v": 1	"t": 69862	"P": 1019.75	"F": 0}
{"v": 1	"t": 69882	"P": 1023.75	"F": 0}
{"v": 1	"t": 69903	"P": 1018.5	"F": 0}
{"v": 1	"t": 69923	"P": 1014.75	"F": 0}
{"v": 1	"t": 69943	"P": 1014.75	"F": 0}
{"v": 1	"t": 69964	"P": 1021.25	"F": 0}
{"v": 1	"t": 69984	"P": 1019.25	"F": 0}
{"v": 1	"t": 70004	"P": 1016.75	"F": 0}
{"v": 1	"t": 70024	"P": 1014.75	"F": 0}
{"v": 1	"t": 70045	"P": 1020.75	"F": 0}
{"v": 1	"t": 70065	"P": 1020.25	"F": 0}
{"v": 1	"t": 70085	"P": 1016.5	"F": 0}
{"v": 1	"t": 70106	"P": 1014.5	"F": 0	"C": 46.835	"D": 3283	"sn": 54091779688249	"file": "/data/device_log/data0000.out"}
{"v": 1	"t": 70126	"P": 1020.75	"F": 0}
{"v": 1	"t": 70146	"P": 1020.5	"F": 0}
{"v": 1	"t": 70166	"P": 1017.75	"F": 0}
{"v": 1	"t": 70187	"P": 1013.75	"F": 0}
{"v": 1	"t": 70207	"P": 1020.75	"F": 0}
{"v": 1	"t": 70227	"P": 1021.25	"F": 0}
{"v": 1	"t": 70248	"P": 1017.75	"F": 0}
{"v": 1	"t": 70268	"P": 1014.25	"F": 0}
{"v": 1	"t": 70288	"P": 1019.0	"F": 0}
{"v": 1	"t": 70309	"P": 1021.25	"F": 0}
{"v": 1	"t": 70329	"P": 1017.5	"F": 0}
{"v": 1	"t": 70349	"P": 1014.5	"F": 0}
{"v": 1	"t": 70370	"P": 1019.5	"F": 0}
{"v": 1	"t": 70390	"P": 1020.25	"F": 0}
{"v": 1	"t": 70410	"P": 1019.25	"F": 0}
{"v": 1	"t": 70430	"P": 1016.5	"F": 0}
{"v": 1	"t": 70451	"P": 1017.0	"F": 0}
{"v": 1	"t": 70471	"P": 1021.75	"F": 0}
{"v": 1	"t": 70491	"P": 1018.75	"F": 0}
{"v": 1	"t": 70512	"P": 1017.0	"F": 0}
{"v": 1	"t": 70532	"P": 1014.25	"F": 0}
{"v": 1	"t": 70552	"P": 1023.0	"F": 0}
{"v": 1	"t": 70572	"P": 1022.0	"F": 0}
{"v": 1	"t": 70593	"P": 1018.0	"F": 0}
{"v": 1	"t": 70613	"P": 1014.5	"F": 0}
{"v": 1	"t": 70633	"P": 1018.0	"F": 0}
{"v": 1	"t": 70654	"P": 1023.75	"F": 0}
{"v": 1	"t": 70674	"P": 1018.25	"F": 0}
{"v": 1	"t": 70694	"P": 1015.75	"F": 0}
{"v": 1	"t": 70714	"P": 1016.5	"F": 0}
{"v": 1	"t": 70735	"P": 1021.5	"F": 0}
{"v": 1	"t": 70755	"P": 1020.25	"F": 0}
{"v": 1	"t": 70775	"P": 1017.25	"F": 0}
{"v": 1	"t": 70796	"P": 1014.25	"F": 0}
{"v": 1	"t": 70816	"P": 1021.5	"F": 0}
{"v": 1	"t": 70836	"P": 1020.75	"F": 0}
{"v": 1	"t": 70857	"P": 1017.5	"F": 0}
{"v": 1	"t": 70877	"P": 1013.0	"F": 0}
{"v": 1	"t": 70897	"P": 1021.0	"F": 0}
{"v": 1	"t": 70917	"P": 1020.5	"F": 0}
{"v": 1	"t": 70938	"P": 1015.75	"F": 0}
{"v": 1	"t": 70958	"P": 1015.25	"F": 0}
{"v": 1	"t": 70978	"P": 1019.0	"F": 0}
{"v": 1	"t": 70999	"P": 1022.5	"F": 0}
{"v": 1	"t": 71019	"P": 1017.0	"F": 0}
{"v": 1	"t": 71039	"P": 1012.5	"F": 0}
{"v": 1	"t": 71059	"P": 1017.25	"F": 0}
{"v": 1	"t": 71080	"P": 1023.0	"F": 0}
{"v": 1	"t": 71100	"P": 1018.0	"F": 0}
{"v": 1	"t": 71120	"P": 1014.5	"F": 0	"C": 46.92	"D": 3282	"sn": 54091779688249	"file": "/data/device_log/data0000.out"}
{"v": 1	"t": 71141	"P": 1016.25	"F": 0}
{"v": 1	"t": 71161	"P": 1023.0	"F": 0}
{"v": 1	"t": 71181	"P": 1021.0	"F": 0}
{"v": 1	"t": 71202	"P": 1016.5	"F": 0}
{"v": 1	"t": 71222	"P": 1013.25	"F": 0}
{"v": 1	"t": 71242	"P": 1020.5	"F": 0}
{"v": 1	"t": 71262	"P": 1021.25	"F": 0}
{"v": 1	"t": 71283	"P": 1017.75	"F": 0}
{"v": 1	"t": 71303	"P": 1016.0	"F": 0}
{"v": 1	"t": 71323	"P": 1019.75	"F": 0}
{"v": 1	"t": 71344	"P": 1021.5	"F": 0}
{"v": 1	"t": 71364	"P": 1020.0	"F": 0}
{"v": 1	"t": 71384	"P": 1014.5	"F": 0}
{"v": 1	"t": 71404	"P": 1015.25	"F": 0}
{"v": 1	"t": 71425	"P": 1022.0	"F": 0}
{"v": 1	"t": 71445	"P": 1017.75	"F": 0}
{"v": 1	"t": 71465	"P": 1015.75	"F": 0}
{"v": 1	"t": 71486	"P": 1016.75	"F": 0}
{"v": 1	"t": 71506	"P": 1020.75	"F": 0}
{"v": 1	"t": 71526	"P": 1019.75	"F": 0}
{"v": 1	"t": 71547	"P": 1015.0	"F": 0}
{"v": 1	"t": 71567	"P": 1012.75	"F": 0}
{"v": 1	"t": 71587	"P": 1019.5	"F": 0}
{"v": 1	"t": 71607	"P": 1019.5	"F": 0}
{"v": 1	"t": 71628	"P": 1016.5	"F": 0}
{"v": 1	"t": 71648	"P": 1013.0	"F": 0}
{"v": 1	"t": 71668	"P": 1020.75	"F": 0}
{"v": 1	"t": 71689	"P": 1017.75	"F": 0}
{"v": 1	"t": 71709	"P": 1016.5	"F": 0}
{"v": 1	"t": 71730	"P": 1022.5	"F": 0}
{"v": 1	"t": 71750	"P": 1020.0	"F": 0}
{"v": 1	"t": 71770	"P": 1016.0	"F": 0}
{"v": 1	"t": 71791	"P": 1014.75	"F": 0}
{"v": 1	"t": 71811	"P": 1021.5	"F": 0}
{"v": 1	"t": 71831	"P": 1020.5	"F": 0}
{"v": 1	"t": 71852	"P": 1015.5	"F": 0}
{"v": 1	"t": 71872	"P": 1014.0	"F": 0}
{"v": 1	"t": 71892	"P": 1021.25	"F": 0}
{"v": 1	"t": 71912	"P": 1020.25	"F": 0}
{"v": 1	"t": 71933	"P": 1018.5	"F": 0}
{"v": 1	"t": 71953	"P": 1014.0	"F": 0}
{"v": 1	"t": 71973	"P": 1017.5	"F": 0}
{"v": 1	"t": 71994	"P": 1022.5	"F": 0}
{"v": 1	"t": 72014	"P": 1018.25	"F": 0}
{"v": 1	"t": 72034	"P": 1015.25	"F": 0}
{"v": 1	"t": 72054	"P": 1016.75	"F": 0}
{"v": 1	"t": 72075	"P": 1020.5	"F": 0}
{"v": 1	"t": 72095	"P": 1020.25	"F": 0}
{"v": 1	"t": 72115	"P": 1016.0	"F": 0}
{"v": 1	"t": 72136	"P": 1015.25	"F": 0	"C": 47.02	"D": 3281	"sn": 54091779688249	"file": "/data/device_log/data0000.out"}
{"v": 1	"t": 72156	"P": 1022.25	"F": 0}
{"v": 1	"t": 72176	"P": 1020.75	"F": 0}
{"v": 1	"t": 72196	"P": 1017.25	"F": 0}
{"v": 1	"t": 72217	"P": 1014.5	"F": 0}
{"v": 1	"t": 72237	"P": 1019.0	"F": 0}
{"v": 1	"t": 72257	"P": 1022.0	"F": 0}
{"v": 1	"t": 72278	"P": 1016.75	"F": 0}
{"v": 1	"t": 72298	"P": 1013.0	"F": 0}
{"v": 1	"t": 72318	"P": 1018.25	"F": 0}
{"v": 1	"t": 72339	"P": 1022.0	"F": 0}
{"v": 1	"t": 72359	"P": 1017.5	"F": 0}
{"v": 1	"t": 72379	"P": 1015.25	"F": 0}
{"v": 1	"t": 72399	"P": 1019.5	"F": 0}
{"v": 1	"t": 72420	"P": 1021.0	"F": 0}
{"v": 1	"t": 72440	"P": 1018.0	"F": 0}
{"v": 1	"t": 72460	"P": 1014.75	"F": 0}
{"v": 1	"t": 72481	"P": 1015.25	"F": 0}
{"v": 1	"t": 72501	"P": 1023.25	"F": 0}
{"v": 1	"t": 72521	"P": 1019.5	"F": 0}
{"v": 1	"t": 72542	"P": 1016.5	"F": 0}
{"v": 1	"t": 72562	"P": 1014.75	"F": 0}
{"v": 1	"t": 72582	"P": 1021.5	"F": 0}
{"v": 1	"t": 72602	"P": 1021.5	"F": 0}
{"v": 1	"t": 72623	"P": 1017.0	"F": 0}
{"v": 1	"t": 72643	"P": 1015.0	"F": 0}
{"v": 1	"t": 72663	"P": 1020.75	"F": 0}
{"v": 1	"t": 72684	"P": 1023.0	"F": 0}
{"v": 1	"t": 72704	"P": 1020.0	"F": 0}
{"v": 1	"t": 72724	"P": 1014.0	"F": 0}
{"v": 1	"t": 72744	"P": 1017.5	"F": 0}
{"v": 1	"t": 72765	"P": 1022.25	"F": 0}
{"v": 1	"t": 72785	"P": 1019.25	"F": 0}
{"v": 1	"t": 72805	"P": 1014.75	"F": 0}
{"v": 1	"t": 72826	"P": 1017.0	"F": 0}
{"v": 1	"t": 72846	"P": 1023.75	"F": 0}
{"v": 1	"t": 72866	"P": 1021.0	"F": 0}
{"v": 1	"t": 72887	"P": 1016.75	"F": 0}
{"v": 1	"t": 72907	"P": 1013.75	"F": 0}
{"v": 1	"t": 72927	"P": 1022.0	"F": 0}
{"v": 1	"t": 72947	"P": 1021.25	"F": 0}
{"v": 1	"t": 72968	"P": 1017.0	"F": 0}
{"v": 1	"t": 72988	"P": 1016.25	"F": 0}
{"v": 1	"t": 73008	"P": 1021.75	"F": 0}
{"v": 1	"t": 73029	"P": 1021.0	"F": 0}
{"v": 1	"t": 73049	"P": 1018.0	"F": 0}
{"v": 1	"t": 73069	"P": 1015.25	"F": 0}
{"v": 1	"t": 73090	"P": 1018.75	"F": 0}
{"v": 1	"t": 73110	"P": 1020.0	"F": 0}
{"v": 1	"t": 73130	"P": 1017.0	"F": 0}
{"v": 1	"t": 73151	"P": 1012.5	"F": 0	"C": 47.065	"D": 3281	"sn": 54091779688249	"file": "/data/device_log/data0000.out"}
{"v": 1	"t": 73171	"P": 1018.5	"F": 0}
{"v": 1	"t": 73191	"P": 1022.0	"F": 0}
{"v": 1	"t": 73211	"P": 1017.25	"F": 0}
{"v": 1	"t": 73232	"P": 1015.5	"F": 0}
{"v": 1	"t": 73252	"P": 1017.0	"F": 0}
{"v": 1	"t": 73272	"P": 1021.5	"F": 0}
{"v": 1	"t": 73293	"P": 1018.75	"F": 0}
{"v": 1	"t": 73313	"P": 1016.5	"F": 0}
{"v": 1	"t": 73333	"P": 1015.0	"F": 0}
{"v": 1	"t": 73353	"P": 1022.0	"F": 0}
{"v": 1	"t": 73374	"P": 1021.25	"F": 0}
{"v": 1	"t": 73394	"P": 1018.0	"F": 0}
{"v": 1	"t": 73414	"P": 1012.25	"F": 0}
{"v": 1	"t": 73435	"P": 1020.25	"F": 0}
{"v": 1	"t": 73455	"P": 1023.0	"F": 0}
{"v": 1	"t": 73475	"P": 1017.75	"F": 0}
{"v": 1	"t": 73495	"P": 1015.75	"F": 0}
{"v": 1	"t": 73516	"P": 1018.0	"F": 0}
{"v": 1	"t": 73536	"P": 1021.75	"F": 0}
{"v": 1	"t": 73556	"P": 1019.0	"F": 0}
{"v": 1	"t": 73577	"P": 1015.75	"F": 0}
{"v": 1	"t": 73597	"P": 1015.25	"F": 0}
{"v": 1	"t": 73617	"P": 1022.0	"F": 0}
{"v": 1	"t": 73638	"P": 1021.25	"F": 0}
{"v": 1	"t": 73658	"P": 1017.0	"F": 0}
{"v": 1	"t": 73678	"P": 1013.5	"F": 0}
{"v": 1	"t": 73698	"P": 1022.0	"F": 0}
{"v": 1	"t": 73719	"P": 1019.25	"F": 0}
{"v": 1	"t": 73739	"P": 1015.25	"F": 0}
{"v": 1	"t": 73759	"P": 1016.0	"F": 0}
{"v": 1	"t": 73780	"P": 1023.25	"F": 0}
{"v": 1	"t": 73800	"P": 1019.5	"F": 0}
{"v": 1	"t": 73820	"P": 1016.5	"F": 0}
{"v": 1	"t": 73841	"P": 1014.5	"F": 0}
{"v": 1	"t": 73861	"P": 1020.0	"F": 0}
{"v": 1	"t": 73881	"P": 1020.5	"F": 0}
{"v": 1	"t": 73901	"P": 1016.5	"F": 0}
{"v": 1	"t": 73922	"P": 1014.25	"F": 0}
{"v": 1	"t": 73942	"P": 1019.25	"F": 0}
{"v": 1	"t": 73962	"P": 1021.0	"F": 0}
{"v": 1	"t": 73983	"P": 1018.75	"F": 0}
{"v": 1	"t": 74003	"P": 1014.0	"F": 0}
{"v": 1	"t": 74023	"P": 1017.0	"F": 0}
{"v": 1	"t": 74043	"P": 1024.0	"F": 0}
{"v": 1	"t": 74064	"P": 1021.5	"F": 0}
{"v": 1	"t": 74084	"P": 1015.5	"F": 0}
{"v": 1	"t": 74104	"P": 1015.75	"F": 0}
{"v": 1	"t": 74125	"P": 1020.75	"F": 0}
{"v": 1	"t": 74145	"P": 1021.0	"F": 0}
{"v": 1	"t": 74165	"P": 1015.5	"F": 0	"C": 47.2	"D": 3280	"sn": 54091779688249	"file": "/data/device_log/data0000.out"}
{"v": 1	"t": 74186	"P": 1014.25	"F": 0}
{"v": 1	"t": 74206	"P": 1022.5	"F": 0}
{"v": 1	"t": 74226	"P": 1023.5	"F": 0}
{"v": 1	"t": 74246	"P": 1017.25	"F": 0}
{"v": 1	"t": 74267	"P": 1012.0	"F": 0}
{"v": 1	"t": 74287	"P": 1018.25	"F": 0}
{"v": 1	"t": 74307	"P": 1023.0	"F": 0}
{"v": 1	"t": 74328	"P": 1017.0	"F": 0}
{"v": 1	"t": 74348	"P": 1014.75	"F": 0}
{"v": 1	"t": 74368	"P": 1018.5	"F": 0}
{"v": 1	"t": 74389	"P": 1021.75	"F": 0}
{"v": 1	"t": 74409	"P": 1018.5	"F": 0}
{"v": 1	"t": 74429	"P": 1016.25	"F": 0}
{"v": 1	"t": 74449	"P": 1017.25	"F": 0}
{"v": 1	"t": 74470	"P": 1022.0	"F": 0}
{"v": 1	"t": 74490	"P": 1018.25	"F": 0}
{"v": 1	"t": 74510	"P": 1014.25	"F": 0}
{"v": 1	"t": 74531	"P": 1014.5	"F": 0}
{"v": 1	"t": 74551	"P": 1020.75	"F": 0}
{"v": 1	"t": 74571	"P": 1020.25	"F": 0}
{"v": 1	"t": 74592	"P": 1016.0	"F": 0}
{"v": 1	"t": 74612	"P": 1013.75	"F": 0}
{"v": 1	"t": 74632	"P": 1021.75	"F": 0}
{"v": 1	"t": 74652	"P": 1021.0	"F": 0}
{"v": 1	"t": 74673	"P": 1016.0	"F": 0}
{"v": 1	"t": 74693	"P": 1015.0	"F": 0}
{"v": 1	"t": 74713	"P": 1019.5	"F": 0}
{"v": 1	"t": 74734	"P": 1020.5	"F": 0}
{"v": 1	"t": 74754	"P": 1018.0	"F": 0}
{"v": 1	"t": 74774	"P": 1014.75	"F": 0}
{"v": 1	"t": 74794	"P": 1017.0	"F": 0}
{"v": 1	"t": 74815	"P": 1022.5	"F": 0}
{"v": 1	"t": 74835	"P": 1019.25	"F": 0}
{"v": 1	"t": 74855	"P": 1015.75	"F": 0}
{"v": 1	"t": 74876	"P": 1015.0	"F": 0}
{"v": 1	"t": 74896	"P": 1020.75	"F": 0}
{"v": 1	"t": 74916	"P": 1020.5	"F": 0}
{"v": 1	"t": 74937	"P": 1017.25	"F": 0}
{"v": 1	"t": 74957	"P": 1013.5	"F": 0}
{"v": 1	"t": 74977	"P": 1019.75	"F": 0}
{"v": 1	"t": 74997	"P": 1020.5	"F": 0}
{"v": 1	"t": 75018	"P": 1017.5	"F": 0}
{"v": 1	"t": 75038	"P": 1014.0	"F": 0}
{"v": 1	"t": 75058	"P": 1020.25	"F": 0}
{"v": 1	"t": 75079	"P": 1021.25	"F": 0}
{"v": 1	"t": 75099	"P": 1018.0	"F": 0}
{"v": 1	"t": 75119	"P": 1015.0	"F": 0}
{"v": 1	"t": 75140	"P": 1020.25	"F": 0}
{"v": 1	"t": 75160	"P": 1023.75	"F": 0}
{"v": 1	"t": 75180	"P": 1018.75	"F": 0	"C": 47.27	"D": 3279	"sn": 54091779688249	"file": "/data/device_log/data0000.out"}
{"v": 1	"t": 75201	"P": 1011.75	"F": 0}
{"v": 1	"t": 75221	"P": 1019.0	"F": 0}
{"v": 1	"t": 75241	"P": 1017.75	"F": 0}
{"v": 1	"t": 75262	"P": 1012.0	"F": 0}
{"v": 1	"t": 75282	"P": 1014.25	"F": 0}
{"v": 1	"t": 75302	"P": 1020.75	"F": 0}
{"v": 1	"t": 75323	"P": 1017.5	"F": 0}
{"v": 1	"t": 75343	"P": 1014.25	"F": 0}
{"v": 1	"t": 75363	"P": 1014.5	"F": 0}
{"v": 1	"t": 75383	"P": 1019.5	"F": 0}
{"v": 1	"t": 75404	"P": 1016.5	"F": 0}
{"v": 1	"t": 75424	"P": 1011.0	"F": 0}
{"v": 1	"t": 75445	"P": 1017.25	"F": 0}
{"v": 1	"t": 75465	"P": 1018.0	"F": 0}
{"v": 1	"t": 75485	"P": 1014.5	"F": 0}
{"v": 1	"t": 75506	"P": 1013.0	"F": 0}
{"v": 1	"t": 75526	"P": 1020.5	"F": 0}
{"v": 1	"t": 75546	"P": 1018.5	"F": 0}
{"v": 1	"t": 75567	"P": 1014.25	"F": 0}
{"v": 1	"t": 75587	"P": 1011.0	"F": 0}
{"v": 1	"t": 75607	"P": 1018.25	"F": 0}
{"v": 1	"t": 75627	"P": 1021.25	"F": 0}
{"v": 1	"t": 75648	"P": 1016.5	"F": 0}
{"v": 1	"t": 75668	"P": 1013.75	"F": 0}
{"v": 1	"t": 75688	"P": 1016.0	"F": 0}
{"v": 1	"t": 75709	"P": 1020.25	"F": 0}
{"v": 1	"t": 75729	"P": 1016.25	"F": 0}
{"v": 1	"t": 75749	"P": 1013.0	"F": 0}
{"v": 1	"t": 75769	"P": 1012.25	"F": 0}
{"v": 1	"t": 75790	"P": 1019.25	"F": 0}
{"v": 1	"t": 75810	"P": 1019.5	"F": 0}
{"v": 1	"t": 75830	"P": 1014.5	"F": 0}
{"v": 1	"t": 75851	"P": 1013.5	"F": 0}
{"v": 1	"t": 75871	"P": 1018.25	"F": 0}
{"v": 1	"t": 75891	"P": 1019.25	"F": 0}
{"v": 1	"t": 75911	"P": 1017.25	"F": 0}
{"v": 1	"t": 75932	"P": 1011.25	"F": 0}
{"v": 1	"t": 75952	"P": 1016.25	"F": 0}
{"v": 1	"t": 75972	"P": 1020.25	"F": 0}
{"v": 1	"t": 75993	"P": 1014.75	"F": 0}
{"v": 1	"t": 76013	"P": 1014.5	"F": 0}
{"v": 1	"t": 76033	"P": 1015.0	"F": 0}
{"v": 1	"t": 76054	"P": 1020.75	"F": 0}
{"v": 1	"t": 76074	"P": 1016.75	"F": 0}
{"v": 1	"t": 76094	"P": 1014.0	"F": 0}
{"v": 1	"t": 76114	"P": 1014.25	"F": 0}
{"v": 1	"t": 76135	"P": 1021.0	"F": 0}
{"v": 1	"t": 76155	"P": 1016.25	"F": 0}
{"v": 1	"t": 76175	"P": 1014.0	"F": 0}
{"v": 1	"t": 76196	"P": 1014.0	"F": 0	"C": 47.305	"D": 3279	"sn": 54091779688249	"file": "/data/device_log/data0000.out"}
{"v": 1	"t": 76216	"P": 1019.75	"F": 0}
{"v": 1	"t": 76236	"P": 1015.75	"F": 0}
{"v": 1	"t": 76257	"P": 1012.25	"F": 0}
{"v": 1	"t": 76277	"P": 1013.5	"F": 0}
{"v": 1	"t": 76297	"P": 1021.5	"F": 0}
{"v": 1	"t": 76318	"P": 1017.5	"F": 0}
{"v": 1	"t": 76338	"P": 1014.5	"F": 0}
{"v": 1	"t": 76358	"P": 1012.5	"F": 0}
{"v": 1	"t": 76378	"P": 1020.75	"F": 0}
{"v": 1	"t": 76399	"P": 1019.25	"F": 0}
{"v": 1	"t": 76419	"P": 1014.25	"F": 0}
{"v": 1	"t": 76439	"P": 1010.0	"F": 0}
{"v": 1	"t": 76460	"P": 1015.75	"F": 0}
{"v": 1	"t": 76480	"P": 1020.0	"F": 0}
{"v": 1	"t": 76500	"P": 1016.5	"F": 0}
{"v": 1	"t": 76520	"P": 1013.25	"F": 0}
{"v": 1	"t": 76541	"P": 1015.75	"F": 0}
{"v": 1	"t": 76561	"P": 1019.0	"F": 0}
{"v": 1	"t": 76581	"P": 1018.5	"F": 0}
{"v": 1	"t": 76602	"P": 1013.25	"F": 0}
{"v": 1	"t": 76622	"P": 1013.25	"F": 0}
{"v": 1	"t": 76642	"P": 1019.5	"F": 0}
{"v": 1	"t": 76662	"P": 1018.75	"F": 0}
{"v": 1	"t": 76683	"P": 1013.75	"F": 0}
{"v": 1	"t": 76703	"P": 1011.75	"F": 0}
{"v": 1	"t": 76723	"P": 1016.75	"F": 0}
{"v": 1	"t": 76744	"P": 1019.25	"F": 0}
{"v": 1	"t": 76764	"P": 1015.0	"F": 0}
{"v": 1	"t": 76784	"P": 1011.5	"F": 0}
{"v": 1	"t": 76805	"P": 1017.75	"F": 0}
{"v": 1	"t": 76825	"P": 1017.25	"F": 0}
{"v": 1	"t": 76845	"P": 1015.75	"F": 0}
{"v": 1	"t": 76866	"P": 1012.5	"F": 0}
{"v": 1	"t": 76886	"P": 1018.5	"F": 0}
{"v": 1	"t": 76906	"P": 1020.5	"F": 0}
{"v": 1	"t": 76926	"P": 1014.5	"F": 0}
{"v": 1	"t": 76947	"P": 1012.5	"F": 0}
{"v": 1	"t": 76967	"P": 1016.0	"F": 0}
{"v": 1	"t": 76987	"P": 1019.5	"F": 0}
{"v": 1	"t": 77008	"P": 1019.5	"F": 0}
{"v": 1	"t": 77028	"P": 1012.5	"F": 0}
{"v": 1	"t": 77048	"P": 1014.0	"F": 0}
{"v": 1	"t": 77068	"P": 1019.5	"F": 0}
{"v": 1	"t": 77089	"P": 1017.25	"F": 0}
{"v": 1	"t": 77109	"P": 1014.0	"F": 0}
{"v": 1	"t": 77129	"P": 1012.75	"F": 0}
{"v": 1	"t": 77150	"P": 1019.25	"F": 0}
{"v": 1	"t": 77170	"P": 1019.25	"F": 0}
{"v": 1	"t": 77190	"P": 1015.0	"F": 0}
{"v": 1	"t": 77211	"P": 1011.0	"F": 0	"C": 47.365	"D": 3278	"sn": 54091779688249	"file": "/data/device_log/data0000.out"}
{"v": 1	"t": 77231	"P": 1018.0	"F": 0}
{"v": 1	"t": 77251	"P": 1019.5	"F": 0}
{"v": 1	"t": 77271	"P": 1015.5	"F": 0}
{"v": 1	"t": 77292	"P": 1011.5	"F": 0}
{"v": 1	"t": 77312	"P": 1016.5	"F": 0}
{"v": 1	"t": 77332	"P": 1021.75	"F": 0}
{"v": 1	"t": 77353	"P": 1017.5	"F": 0}
{"v": 1	"t": 77373	"P": 1015.0	"F": 0}
{"v": 1	"t": 77393	"P": 1014.5	"F": 0}
{"v": 1	"t": 77413	"P": 1021.5	"F": 0}
{"v": 1	"t": 77434	"P": 1018.0	"F": 0}
{"v": 1	"t": 77454	"P": 1015.25	"F": 0}
{"v": 1	"t": 77474	"P": 1011.0	"F": 0}
{"v": 1	"t": 77495	"P": 1019.25	"F": 0}
{"v": 1	"t": 77515	"P": 1018.25	"F": 0}
{"v": 1	"t": 77535	"P": 1015.0	"F": 0}
{"v": 1	"t": 77556	"P": 1013.25	"F": 0}
{"v": 1	"t": 77576	"P": 1017.75	"F": 0}
{"v": 1	"t": 77596	"P": 1017.75	"F": 0}
{"v": 1	"t": 77616	"P": 1017.0	"F": 0}
{"v": 1	"t": 77637	"P": 1009.75	"F": 0}
{"v": 1	"t": 77657	"P": 1018.5	"F": 0}
{"v": 1	"t": 77677	"P": 1019.25	"F": 0}
{"v": 1	"t": 77698	"P": 1018.0	"F": 0}
{"v": 1	"t": 77718	"P": 1012.25	"F": 0}
{"v": 1	"t": 77738	"P": 1016.5	"F": 0}
{"v": 1	"t": 77759	"P": 1021.5	"F": 0}
{"v": 1	"t": 77779	"P": 1019.0	"F": 0}
{"v": 1	"t": 77799	"P": 1011.75	"F": 0}
{"v": 1	"t": 77819	"P": 1013.0	"F": 0}
{"v": 1	"t": 77840	"P": 1020.75	"F": 0}
{"v": 1	"t": 77860	"P": 1019.75	"F": 0}
{"v": 1	"t": 77880	"P": 1013.0	"F": 0}
{"v": 1	"t": 77901	"P": 1012.25	"F": 0}
{"v": 1	"t": 77921	"P": 1018.75	"F": 0}
{"v": 1	"t": 77941	"P": 1020.25	"F": 0}
{"v": 1	"t": 77961	"P": 1015.5	"F": 0}
{"v": 1	"t": 77982	"P": 1013.5	"F": 0}
{"v": 1	"t": 78002	"P": 1016.75	"F": 0}
{"v": 1	"t": 78022	"P": 1020.75	"F": 0}
{"v": 1	"t": 78043	"P": 1016.75	"F": 0}
{"v": 1	"t": 78063	"P": 1013.0	"F": 0}
{"v": 1	"t": 78083	"P": 1012.75	"F": 0}
{"v": 1	"t": 78103	"P": 1021.0	"F": 0}
{"v": 1	"t": 78124	"P": 1018.25	"F": 0}
{"v": 1	"t": 78144	"P": 1016.0	"F": 0}
{"v": 1	"t": 78164	"P": 1012.25	"F": 0}
{"v": 1	"t": 78185	"P": 1021.0	"F": 0}
{"v": 1	"t": 78205	"P": 1020.0	"F": 0}
{"v": 1	"t": 78225	"P": 1014.0	"F": 0	"C": 47.4	"D": 3278	"sn": 54091779688249	"file": "/data/device_log/data0000.out"}
{"v": 1	"t": 78246	"P": 1013.5	"F": 0}
{"v": 1	"t": 78266	"P": 1018.25	"F": 0}
{"v": 1	"t": 78286	"P": 1020.75	"F": 0}
{"v": 1	"t": 78307	"P": 1013.0	"F": 0}
{"v": 1	"t": 78327	"P": 1012.25	"F": 0}
{"v": 1	"t": 78347	"P": 1019.75	"F": 0}
{"v": 1	"t": 78367	"P": 1015.75	"F": 0}
{"v": 1	"t": 78388	"P": 1014.75	"F": 0}
{"v": 1	"t": 78408	"P": 1013.0	"F": 0}
{"v": 1	"t": 78428	"P": 1015.5	"F": 0}
{"v": 1	"t": 78449	"P": 1020.25	"F": 0}
{"v": 1	"t": 78469	"P": 1015.0	"F": 0}
{"v": 1	"t": 78489	"P": 1012.5	"F": 0}
{"v": 1	"t": 78509	"P": 1016.75	"F": 0}
{"v": 1	"t": 78530	"P": 1022.25	"F": 0}
{"v": 1	"t": 78550	"P": 1015.0	"F": 0}
{"v": 1	"t": 78570	"P": 1013.75	"F": 0}
{"v": 1	"t": 78591	"P": 1013.25	"F": 0}
{"v": 1	"t": 78611	"P": 1019.0	"F": 0}
{"v": 1	"t": 78631	"P": 1018.0	"F": 0}
{"v": 1	"t": 78652	"P": 1015.75	"F": 0}
{"v": 1	"t": 78672	"P": 1012.0	"F": 0}
{"v": 1	"t": 78692	"P": 1018.25	"F": 0}
{"v": 1	"t": 78712	"P": 1021.0	"F": 0}
{"v": 1	"t": 78733	"P": 1013.5	"F": 0}
{"v": 1	"t": 78753	"P": 1012.0	"F": 0}
{"v": 1	"t": 78773	"P": 1015.25	"F": 0}
{"v": 1	"t": 78794	"P": 1019.75	"F": 0}
{"v": 1	"t": 78814	"P": 1017.75	"F": 0}
{"v": 1	"t": 78834	"P": 1010.5	"F": 0}
{"v": 1	"t": 78854	"P": 1012.25	"F": 0}
{"v": 1	"t": 78875	"P": 1020.75	"F": 0}
{"v": 1	"t": 78895	"P": 1017.0	"F": 0}
{"v": 1	"t": 78915	"P": 1014.5	"F": 0}
{"v": 1	"t": 78936	"P": 1014.25	"F": 0}
{"v": 1	"t": 78956	"P": 1020.75	"F": 0}
{"v": 1	"t": 78976	"P": 1016.25	"F": 0}
{"v": 1	"t": 78997	"P": 1015.0	"F": 0}
{"v": 1	"t": 79017	"P": 1011.25	"F": 0}
{"v": 1	"t": 79037	"P": 1019.5	"F": 0}
{"v": 1	"t": 79057	"P": 1019.0	"F": 0}
{"v": 1	"t": 79078	"P": 1015.0	"F": 0}
{"v": 1	"t": 79098	"P": 1010.0	"F": 0}
{"v": 1	"t": 79118	"P": 1020.0	"F": 0}
{"v": 1	"t": 79139	"P": 1017.0	"F": 0}
{"v": 1	"t": 79159	"P": 1009.5	"F": 0}
{"v": 1	"t": 79180	"P": 1019.0	"F": 0}
{"v": 1	"t": 79200	"P": 1020.75	"F": 0}
{"v": 1	"t": 79220	"P": 1015.25	"F": 0}
{"v": 1	"t": 79241	"P": 1012.75	"F": 0	"C": 47.485	"D": 3277	"sn": 54091779688249	"file": "/data/device_log/data0000.out"}
{"v": 1	"t": 79261	"P": 1019.75	"F": 0}
{"v": 1	"t": 79281	"P": 1020.25	"F": 0}
{"v": 1	"t": 79302	"P": 1015.0	"F": 0}
{"v": 1	"t": 79322	"P": 1016.25	"F": 0}
{"v": 1	"t": 79342	"P": 1022.0	"F": 0}
{"v": 1	"t": 79363	"P": 1017.75	"F": 0}
{"v": 1	"t": 79383	"P": 1014.0	"F": 0}
{"v": 1	"t": 79403	"P": 1012.0	"F": 0}
{"v": 1	"t": 79423	"P": 1018.0	"F": 0}
{"v": 1	"t": 79444	"P": 1016.0	"F": 0}
{"v": 1	"t": 79464	"P": 1015.25	"F": 0}
{"v": 1	"t": 79484	"P": 1013.25	"F": 0}
{"v": 1	"t": 79505	"P": 1020.5	"F": 0}
{"v": 1	"t": 79525	"P": 1019.75	"F": 0}
{"v": 1	"t": 79545	"P": 1015.75	"F": 0}
{"v": 1	"t": 79566	"P": 1014.75	"F": 0}
{"v": 1	"t": 79586	"P": 1017.5	"F": 0}
{"v": 1	"t": 79606	"P": 1019.75	"F": 0}
{"v": 1	"t": 79626	"P": 1016.75	"F": 0}
{"v": 1	"t": 79647	"P": 1013.0	"F": 0}
{"v": 1	"t": 79667	"P": 1015.0	"F": 0}
{"v": 1	"t": 79687	"P": 1019.25	"F": 0}
{"v": 1	"t": 79708	"P": 1017.25	"F": 0}
{"v": 1	"t": 79728	"P": 1012.5	"F": 0}
{"v": 1	"t": 79748	"P": 1014.5	"F": 0}
{"v": 1	"t": 79769	"P": 1020.25	"F": 0}
{"v": 1	"t": 79789	"P": 1018.0	"F": 0}
{"v": 1	"t": 79809	"P": 1017.5	"F": 0}
{"v": 1	"t": 79829	"P": 1013.0	"F": 0}
{"v": 1	"t": 79850	"P": 1019.5	"F": 0}
{"v": 1	"t": 79870	"P": 1017.5	"F": 0}
{"v": 1	"t": 79890	"P": 1016.5	"F": 0}
{"v": 1	"t": 79911	"P": 1013.5	"F": 0}
{"v": 1	"t": 79931	"P": 1019.5	"F": 0}
{"v": 1	"t": 79951	"P": 1018.25	"F": 0}
{"v": 1	"t": 79972	"P": 1015.5	"F": 0}
{"v": 1	"t": 79992	"P": 1011.75	"F": 0}
{"v": 1	"t": 80012	"P": 1019.75	"F": 0}
{"v": 1	"t": 80032	"P": 1020.0	"F": 0}
{"v": 1	"t": 80053	"P": 1014.25	"F": 0}
{"v": 1	"t": 80073	"P": 1012.25	"F": 0}
{"v": 1	"t": 80093	"P": 1018.0	"F": 0}
{"v": 1	"t": 80114	"P": 1020.5	"F": 0}
{"v": 1	"t": 80134	"P": 1015.75	"F": 0}
{"v": 1	"t": 80154	"P": 1011.5	"F": 0}
{"v": 1	"t": 80175	"P": 1018.0	"F": 0}
{"v": 1	"t": 80195	"P": 1019.0	"F": 0}
{"v": 1	"t": 80215	"P": 1016.25	"F": 0}
{"v": 1	"t": 80235	"P": 1013.0	"F": 0}
{"v": 1	"t": 80256	"P": 1017.25	"F": 0	"C": 47.55	"D": 3276	"sn": 54091779688249	"file": "/data/device_log/data0000.out"}
{"v": 1	"t": 80276	"P": 1019.5	"F": 0}
{"v": 1	"t": 80296	"P": 1017.25	"F": 0}
{"v": 1	"t": 80317	"P": 1013.75	"F": 0}
{"v": 1	"t": 80337	"P": 1013.75	"F": 0}
{"v": 1	"t": 80357	"P": 1020.75	"F": 0}
{"v": 1	"t": 80378	"P": 1019.0	"F": 0}
{"v": 1	"t": 80398	"P": 1013.0	"F": 0}
{"v": 1	"t": 80418	"P": 1013.0	"F": 0}
{"v": 1	"t": 80438	"P": 1021.0	"F": 0}
{"v": 1	"t": 80459	"P": 1020.0	"F": 0}
{"v": 1	"t": 80479	"P": 1013.75	"F": 0}
{"v": 1	"t": 80499	"P": 1011.75	"F": 0}
{"v": 1	"t": 80520	"P": 1017.25	"F": 0}
{"v": 1	"t": 80540	"P": 1019.5	"F": 0}
{"v": 1	"t": 80560	"P": 1015.75	"F": 0}
{"v": 1	"t": 80581	"P": 1012.25	"F": 0}
{"v": 1	"t": 80601	"P": 1017.25	"F": 0}
{"v": 1	"t": 80621	"P": 1019.75	"F": 0}
{"v": 1	"t": 80641	"P": 1017.0	"F": 0}
{"v": 1	"t": 80662	"P": 1013.25	"F": 0}
{"v": 1	"t": 80682	"P": 1018.25	"F": 0}
{"v": 1	"t": 80702	"P": 1019.25	"F": 0}
{"v": 1	"t": 80723	"P": 1016.0	"F": 0}
{"v": 1	"t": 80743	"P": 1013.0	"F": 0}
{"v": 1	"t": 80763	"P": 1019.25	"F": 0}
{"v": 1	"t": 80784	"P": 1020.25	"F": 0}
{"v": 1	"t": 80804	"P": 1016.0	"F": 0}
{"v": 1	"t": 80824	"P": 1011.75	"F": 0}
{"v": 1	"t": 80844	"P": 1015.5	"F": 0}
{"v": 1	"t": 80865	"P": 1020.5	"F": 0}
{"v": 1	"t": 80885	"P": 1017.75	"F": 0}
{"v": 1	"t": 80905	"P": 1015.0	"F": 0}
{"v": 1	"t": 80926	"P": 1015.25	"F": 0}
{"v": 1	"t": 80946	"P": 1019.0	"F": 0}
{"v": 1	"t": 80966	"P": 1018.25	"F": 0}
{"v": 1	"t": 80987	"P": 1014.25	"F": 0}
{"v": 1	"t": 81007	"P": 1012.25	"F": 0}
{"v": 1	"t": 81027	"P": 1018.75	"F": 0}
{"v": 1	"t": 81047	"P": 1020.5	"F": 0}
{"v": 1	"t": 81068	"P": 1015.75	"F": 0}
{"v": 1	"t": 81088	"P": 1012.5	"F": 0}
{"v": 1	"t": 81108	"P": 1013.25	"F": 0}
{"v": 1	"t": 81129	"P": 1021.5	"F": 0}
{"v": 1	"t": 81149	"P": 1017.75	"F": 0}
{"v": 1	"t": 81169	"P": 1013.25	"F": 0}
{"v": 1	"t": 81189	"P": 1015.5	"F": 0}
{"v": 1	"t": 81210	"P": 1021.0	"F": 0}
{"v": 1	"t": 81230	"P": 1018.0	"F": 0}
{"v": 1	"t": 81250	"P": 1015.75	"F": 0}
{"v": 1	"t": 81271	"P": 1014.0	"F": 0	"C": 47.585	"D": 3276	"sn": 54091779688249	"file": "/data/device_log/data0000.out"}
{"v": 1	"t": 81291	"P": 1020.0	"F": 0}
{"v": 1	"t": 81311	"P": 1017.75	"F": 0}
{"v": 1	"t": 81332	"P": 1014.5	"F": 0}
{"v": 1	"t": 81352	"P": 1014.25	"F": 0}
{"v": 1	"t": 81372	"P": 1021.75	"F": 0}
{"v": 1	"t": 81393	"P": 1017.75	"F": 0}
{"v": 1	"t": 81413	"P": 1014.75	"F": 0}
{"v": 1	"t": 81433	"P": 1012.75	"F": 0}
{"v": 1	"t": 81453	"P": 1019.5	"F": 0}
{"v": 1	"t": 81474	"P": 1020.5	"F": 0}
{"v": 1	"t": 81494	"P": 1012.75	"F": 0}
{"v": 1	"t": 81514	"P": 1013.5	"F": 0}
{"v": 1	"t": 81535	"P": 1018.0	"F": 0}
{"v": 1	"t": 81555	"P": 1020.25	"F": 0}
{"v": 1	"t": 81575	"P": 1015.75	"F": 0}
{"v": 1	"t": 81595	"P": 1016.25	"F": 0}
{"v": 1	"t": 81616	"P": 1016.75	"F": 0}
{"v": 1	"t": 81636	"P": 1021.75	"F": 0}
{"v": 1	"t": 81656	"P": 1017.75	"F": 0}
{"v": 1	"t": 81677	"P": 1014.0	"F": 0}
{"v": 1	"t": 81697	"P": 1014.75	"F": 0}
{"v": 1	"t": 81717	"P": 1020.75	"F": 0}
{"v": 1	"t": 81737	"P": 1019.25	"F": 0}
{"v": 1	"t": 81758	"P": 1013.75	"F": 0}
{"v": 1	"t": 81778	"P": 1015.0	"F": 0}
{"v": 1	"t": 81798	"P": 1019.25	"F": 0}
{"v": 1	"t": 81819	"P": 1020.5	"F": 0}
{"v": 1	"t": 81839	"P": 1016.75	"F": 0}
{"v": 1	"t": 81859	"P": 1012.25	"F": 0}
{"v": 1	"t": 81879	"P": 1014.25	"F": 0}
{"v": 1	"t": 81900	"P": 1022.5	"F": 0}
{"v": 1	"t": 81920	"P": 1017.0	"F": 0}
{"v": 1	"t": 81940	"P": 1014.75	"F": 0}
{"v": 1	"t": 81961	"P": 1013.25	"F": 0}
{"v": 1	"t": 81981	"P": 1021.0	"F": 0}
{"v": 1	"t": 82001	"P": 1017.25	"F": 0}
{"v": 1	"t": 82022	"P": 1012.75	"F": 0}
{"v": 1	"t": 82042	"P": 1015.0	"F": 0}
{"v": 1	"t": 82062	"P": 1019.0	"F": 0}
{"v": 1	"t": 82083	"P": 1018.0	"F": 0}
{"v": 1	"t": 82103	"P": 1013.75	"F": 0}
{"v": 1	"t": 82123	"P": 1014.25	"F": 0}
{"v": 1	"t": 82143	"P": 1019.75	"F": 0}
{"v": 1	"t": 82164	"P": 1017.25	"F": 0}
{"v": 1	"t": 82184	"P": 1015.25	"F": 0}
{"v": 1	"t": 82204	"P": 1014.25	"F": 0}
{"v": 1	"t": 82225	"P": 1019.75	"F": 0}
{"v": 1	"t": 82245	"P": 1019.25	"F": 0}
{"v": 1	"t": 82265	"P": 1015.25	"F": 0}
{"v": 1	"t": 82286	"P": 1012.25	"F": 0	"C": 47.64	"D": 3275	"sn": 54091779688249	"file": "/data/device_log/data0000.out"}
{"v": 1	"t": 82306	"P": 1018.5	"F": 0}
{"v": 1	"t": 82326	"P": 1019.75	"F": 0}
{"v": 1	"t": 82346	"P": 1017.5	"F": 0}
{"v": 1	"t": 82367	"P": 1012.25	"F": 0}
{"v": 1	"t": 82387	"P": 1015.0	"F": 0}
{"v": 1	"t": 82407	"P": 1023.0	"F": 0}
{"v": 1	"t": 82428	"P": 1017.25	"F": 0}
{"v": 1	"t": 82448	"P": 1013.25	"F": 0}
{"v": 1	"t": 82468	"P": 1014.0	"F": 0}
{"v": 1	"t": 82488	"P": 1020.25	"F": 0}
{"v": 1	"t": 82509	"P": 1019.25	"F": 0}
{"v": 1	"t": 82529	"P": 1014.75	"F": 0}
{"v": 1	"t": 82549	"P": 1012.25	"F": 0}
{"v": 1	"t": 82570	"P": 1018.75	"F": 0}
{"v": 1	"t": 82590	"P": 1019.25	"F": 0}
{"v": 1	"t": 82610	"P": 1018.25	"F": 0}
{"v": 1	"t": 82630	"P": 1011.75	"F": 0}
{"v": 1	"t": 82651	"P": 1019.25	"F": 0}
{"v": 1	"t": 82671	"P": 1020.25	"F": 0}
{"v": 1	"t": 82691	"P": 1014.0	"F": 0}
{"v": 1	"t": 82712	"P": 1012.75	"F": 0}
{"v": 1	"t": 82732	"P": 1019.0	"F": 0}
{"v": 1	"t": 82753	"P": 1015.0	"F": 0}
{"v": 1	"t": 82773	"P": 1014.75	"F": 0}
{"v": 1	"t": 82794	"P": 1020.75	"F": 0}
{"v": 1	"t": 82814	"P": 1018.25	"F": 0}
{"v": 1	"t": 82834	"P": 1013.75	"F": 0}
{"v": 1	"t": 82854	"P": 1012.75	"F": 0}
{"v": 1	"t": 82875	"P": 1020.5	"F": 0}
{"v": 1	"t": 82895	"P": 1017.5	"F": 0}
{"v": 1	"t": 82915	"P": 1013.75	"F": 0}
{"v": 1	"t": 82936	"P": 1013.5	"F": 0}
{"v": 1	"t": 82956	"P": 1017.5	"F": 0}
{"v": 1	"t": 82976	"P": 1019.0	"F": 0}
{"v": 1	"t": 82996	"P": 1016.0	"F": 0}
{"v": 1	"t": 83017	"P": 1011.25	"F": 0}
{"v": 1	"t": 83037	"P": 1013.5	"F": 0}
{"v": 1	"t": 83057	"P": 1020.5	"F": 0}
{"v": 1	"t": 83078	"P": 1018.25	"F": 0}
{"v": 1	"t": 83098	"P": 1013.0	"F": 0}
{"v": 1	"t": 83118	"P": 1014.25	"F": 0}
{"v": 1	"t": 83138	"P": 1021.25	"F": 0}
{"v": 1	"t": 83159	"P": 1018.5	"F": 0}
{"v": 1	"t": 83179	"P": 1015.5	"F": 0}
{"v": 1	"t": 83199	"P": 1012.5	"F": 0}
{"v": 1	"t": 83220	"P": 1017.75	"F": 0}
{"v": 1	"t": 83240	"P": 1019.75	"F": 0}
{"v": 1	"t": 83260	"P": 1015.5	"F": 0}
{"v": 1	"t": 83280	"P": 1013.75	"F": 0}
{"v": 1	"t": 83301	"P": 1016.25	"F": 0	"C": 47.705	"D": 3274	"sn": 54091779688249	"file": "/data/device_log/data0000.out"}
{"v": 1	"t": 83321	"P": 1020.25	"F": 0}
{"v": 1	"t": 83341	"P": 1015.0	"F": 0}
{"v": 1	"t": 83362	"P": 1012.75	"F": 0}
{"v": 1	"t": 83382	"P": 1017.0	"F": 0}
{"v": 1	"t": 83402	"P": 1020.25	"F": 0}
{"v": 1	"t": 83423	"P": 1015.0	"F": 0}
{"v": 1	"t": 83443	"P": 1012.25	"F": 0}
{"v": 1	"t": 83463	"P": 1016.75	"F": 0}
{"v": 1	"t": 83484	"P": 1020.25	"F": 0}
{"v": 1	"t": 83504	"P": 1016.0	"F": 0}
{"v": 1	"t": 83524	"P": 1011.5	"F": 0}
{"v": 1	"t": 83544	"P": 1014.75	"F": 0}
{"v": 1	"t": 83565	"P": 1021.5	"F": 0}
{"v": 1	"t": 83585	"P": 1017.25	"F": 0}
{"v": 1	"t": 83605	"P": 1012.25	"F": 0}
{"v": 1	"t": 83626	"P": 1014.25	"F": 0}
{"v": 1	"t": 83646	"P": 1018.25	"F": 0}
{"v": 1	"t": 83666	"P": 1018.5	"F": 0}
{"v": 1	"t": 83687	"P": 1014.75	"F": 0}
{"v": 1	"t": 83707	"P": 1013.0	"F": 0}
{"v": 1	"t": 83727	"P": 1018.75	"F": 0}
{"v": 1	"t": 83747	"P": 1020.0	"F": 0}
{"v": 1	"t": 83768	"P": 1017.75	"F": 0}
{"v": 1	"t": 83788	"P": 1010.75	"F": 0}
{"v": 1	"t": 83808	"P": 1017.25	"F": 0}
{"v": 1	"t": 83829	"P": 1021.5	"F": 0}
{"v": 1	"t": 83849	"P": 1017.75	"F": 0}
{"v": 1	"t": 83869	"P": 1013.75	"F": 0}
{"v": 1	"t": 83889	"P": 1014.25	"F": 0}
{"v": 1	"t": 83910	"P": 1021.25	"F": 0}
{"v": 1	"t": 83930	"P": 1018.25	"F": 0}
{"v": 1	"t": 83950	"P": 1014.0	"F": 0}
{"v": 1	"t": 83971	"P": 1014.5	"F": 0}
{"v": 1	"t": 83991	"P": 1022.0	"F": 0}
{"v": 1	"t": 84011	"P": 1019.0	"F": 0}
{"v": 1	"t": 84032	"P": 1013.0	"F": 0}
{"v": 1	"t": 84052	"P": 1012.5	"F": 0}
{"v": 1	"t": 84072	"P": 1020.0	"F": 0}
{"v": 1	"t": 84093	"P": 1016.75	"F": 0}
{"v": 1	"t": 84113	"P": 1014.25	"F": 0}
{"v": 1	"t": 84133	"P": 1014.75	"F": 0}
{"v": 1	"t": 84153	"P": 1021.25	"F": 0}
{"v": 1	"t": 84174	"P": 1019.75	"F": 0}
{"v": 1	"t": 84194	"P": 1014.5	"F": 0}
{"v": 1	"t": 84214	"P": 1012.5	"F": 0}
{"v": 1	"t": 84235	"P": 1020.5	"F": 0}
{"v": 1	"t": 84255	"P": 1018.25	"F": 0}
{"v": 1	"t": 84275	"P": 1015.25	"F": 0}
{"v": 1	"t": 84296	"P": 1014.0	"F": 0}
{"v": 1	"t": 84316	"P": 1016.75	"F": 0	"C": 47.745	"D": 3274	"sn": 54091779688249	"file": "/data/device_log/data0000.out"}
{"v": 1	"t": 84336	"P": 1018.75	"F": 0}
{"v": 1	"t": 84356	"P": 1015.75	"F": 0}
{"v": 1	"t": 84377	"P": 1011.75	"F": 0}
{"v": 1	"t": 84397	"P": 1015.5	"F": 0}
{"v": 1	"t": 84417	"P": 1020.0	"F": 0}
{"v": 1	"t": 84438	"P": 1018.25	"F": 0}
{"v": 1	"t": 84458	"P": 1013.75	"F": 0}
{"v": 1	"t": 84478	"P": 1015.75	"F": 0}
{"v": 1	"t": 84498	"P": 1021.0	"F": 0}
{"v": 1	"t": 84519	"P": 1019.5	"F": 0}
{"v": 1	"t": 84539	"P": 1014.25	"F": 0}
{"v": 1	"t": 84559	"P": 1012.25	"F": 0}
{"v": 1	"t": 84580	"P": 1019.0	"F": 0}
{"v": 1	"t": 84600	"P": 1020.5	"F": 0}
{"v": 1	"t": 84620	"P": 1016.25	"F": 0}
{"v": 1	"t": 84641	"P": 1012.5	"F": 0}
{"v": 1	"t": 84661	"P": 1017.25	"F": 0}
{"v": 1	"t": 84681	"P": 1020.5	"F": 0}
{"v": 1	"t": 84701	"P": 1016.25	"F": 0}
{"v": 1	"t": 84722	"P": 1014.25	"F": 0}
{"v": 1	"t": 84742	"P": 1017.75	"F": 0}
{"v": 1	"t": 84762	"P": 1019.5	"F": 0}
{"v": 1	"t": 84783	"P": 1015.5	"F": 0}
{"v": 1	"t": 84803	"P": 1012.0	"F": 0}
{"v": 1	"t": 84823	"P": 1016.75	"F": 0}
{"v": 1	"t": 84844	"P": 1019.75	"F": 0}
{"v": 1	"t": 84864	"P": 1017.0	"F": 0}
{"v": 1	"t": 84884	"P": 1012.0	"F": 0}
{"v": 1	"t": 84905	"P": 1017.25	"F": 0}
{"v": 1	"t": 84925	"P": 1020.75	"F": 0}
{"v": 1	"t": 84945	"P": 1016.5	"F": 0}
{"v": 1	"t": 84965	"P": 1014.0	"F": 0}
{"v": 1	"t": 84986	"P": 1013.75	"F": 0}
{"v": 1	"t": 85006	"P": 1021.25	"F": 0}
{"v": 1	"t": 85026	"P": 1016.75	"F": 0}
{"v": 1	"t": 85047	"P": 1014.0	"F": 0}
{"v": 1	"t": 85067	"P": 1013.75	"F": 0}
{"v": 1	"t": 85087	"P": 1018.25	"F": 0}
{"v": 1	"t": 85107	"P": 1019.25	"F": 0}
{"v": 1	"t": 85128	"P": 1016.0	"F": 0}
{"v": 1	"t": 85148	"P": 1013.5	"F": 0}
{"v": 1	"t": 85168	"P": 1015.0	"F": 0}
{"v": 1	"t": 85189	"P": 1020.25	"F": 0}
{"v": 1	"t": 85209	"P": 1017.25	"F": 0}
{"v": 1	"t": 85229	"P": 1012.75	"F": 0}
{"v": 1	"t": 85249	"P": 1014.5	"F": 0}
{"v": 1	"t": 85270	"P": 1019.0	"F": 0}
{"v": 1	"t": 85290	"P": 1019.0	"F": 0}
{"v": 1	"t": 85310	"P": 1015.5	"F": 0}
{"v": 1	"t": 85331	"P": 1014.75	"F": 0	"C": 47.82	"D": 3273	"sn": 54091779688249	"file": "/data/device_log/data0000.out"}
{"v": 1	"t": 85351	"P": 1018.25	"F": 0}
{"v": 1	"t": 85371	"P": 1018.25	"F": 0}
{"v": 1	"t": 85392	"P": 1014.0	"F": 0}
{"v": 1	"t": 85412	"P": 1013.0	"F": 0}
{"v": 1	"t": 85432	"P": 1018.75	"F": 0}
{"v": 1	"t": 85452	"P": 1019.5	"F": 0}
{"v": 1	"t": 85473	"P": 1017.0	"F": 0}
{"v": 1	"t": 85493	"P": 1012.25	"F": 0}
{"v": 1	"t": 85513	"P": 1021.5	"F": 0}
{"v": 1	"t": 85534	"P": 1020.25	"F": 0}
{"v": 1	"t": 85554	"P": 1014.25	"F": 0}
{"v": 1	"t": 85574	"P": 1011.5	"F": 0}
{"v": 1	"t": 85595	"P": 1016.0	"F": 0}
{"v": 1	"t": 85615	"P": 1018.75	"F": 0}
{"v": 1	"t": 85635	"P": 1014.75	"F": 0}
{"v": 1	"t": 85655	"P": 1014.0	"F": 0}
{"v": 1	"t": 85676	"P": 1014.75	"F": 0}
{"v": 1	"t": 85696	"P": 1020.5	"F": 0}
{"v": 1	"t": 85716	"P": 1017.5	"F": 0}
{"v": 1	"t": 85737	"P": 1015.75	"F": 0}
{"v": 1	"t": 85757	"P": 1011.25	"F": 0}
{"v": 1	"t": 85777	"P": 1020.25	"F": 0}
{"v": 1	"t": 85797	"P": 1018.25	"F": 0}
{"v": 1	"t": 85818	"P": 1017.25	"F": 0}
{"v": 1	"t": 85838	"P": 1013.25	"F": 0}
{"v": 1	"t": 85858	"P": 1014.75	"F": 0}
{"v": 1	"t": 85879	"P": 1021.5	"F": 0}
{"v": 1	"t": 85899	"P": 1016.5	"F": 0}
{"v": 1	"t": 85919	"P": 1013.5	"F": 0}
{"v": 1	"t": 85939	"P": 1014.0	"F": 0}
{"v": 1	"t": 85960	"P": 1019.75	"F": 0}
{"v": 1	"t": 85980	"P": 1018.75	"F": 0}
{"v": 1	"t": 86000	"P": 1012.5	"F": 0}
{"v": 1	"t": 86021	"P": 1012.5	"F": 0}
{"v": 1	"t": 86041	"P": 1019.0	"F": 0}
{"v": 1	"t": 86061	"P": 1018.5	"F": 0}
{"v": 1	"t": 86082	"P": 1014.5	"F": 0}
{"v": 1	"t": 86102	"P": 1011.75	"F": 0}
{"v": 1	"t": 86122	"P": 1020.75	"F": 0}
{"v": 1	"t": 86142	"P": 1017.25	"F": 0}
{"v": 1	"t": 86163	"P": 1013.75	"F": 0}
{"v": 1	"t": 86183	"P": 1013.5	"F": 0}
{"v": 1	"t": 86203	"P": 1020.5	"F": 0}
{"v": 1	"t": 86224	"P": 1017.25	"F": 0}
{"v": 1	"t": 86244	"P": 1013.25	"F": 0}
{"v": 1	"t": 86265	"P": 1017.25	"F": 0}
{"v": 1	"t": 86285	"P": 1017.5	"F": 0}
{"v": 1	"t": 86305	"P": 1012.25	"F": 0}
{"v": 1	"t": 86326	"P": 1014.5	"F": 0}
{"v": 1	"t": 86346	"P": 1020.25	"F": 0	"C": 47.9	"D": 3272	"sn": 54091779688249	"file": "/data/device_log/data0000.out"}
{"v": 1	"t": 86366	"P": 1017.0	"F": 0}
{"v": 1	"t": 86387	"P": 1013.5	"F": 0}
{"v": 1	"t": 86407	"P": 1013.0	"F": 0}
{"v": 1	"t": 86427	"P": 1021.75	"F": 0}
{"v": 1	"t": 86448	"P": 1016.5	"F": 0}
{"v": 1	"t": 86468	"P": 1012.0	"F": 0}
{"v": 1	"t": 86488	"P": 1016.75	"F": 0}
{"v": 1	"t": 86509	"P": 1018.5	"F": 0}
{"v": 1	"t": 86529	"P": 1017.0	"F": 0}
{"v": 1	"t": 86549	"P": 1013.5	"F": 0}
{"v": 1	"t": 86570	"P": 1016.75	"F": 0}
{"v": 1	"t": 86590	"P": 1019.0	"F": 0}
{"v": 1	"t": 86610	"P": 1016.5	"F": 0}
{"v": 1	"t": 86630	"P": 1014.0	"F": 0}
{"v": 1	"t": 86651	"P": 1014.0	"F": 0}
{"v": 1	"t": 86671	"P": 1020.0	"F": 0}
{"v": 1	"t": 86691	"P": 1016.75	"F": 0}
{"v": 1	"t": 86712	"P": 1014.25	"F": 0}
{"v": 1	"t": 86732	"P": 1012.5	"F": 0}
{"v": 1	"t": 86752	"P": 1018.75	"F": 0}
{"v": 1	"t": 86772	"P": 1019.5	"F": 0}
{"v": 1	"t": 86793	"P": 1013.75	"F": 0}
{"v": 1	"t": 86813	"P": 1012.75	"F": 0}
{"v": 1	"t": 86833	"P": 1018.25	"F": 0}
{"v": 1	"t": 86854	"P": 1019.75	"F": 0}
{"v": 1	"t": 86874	"P": 1016.5	"F": 0}
{"v": 1	"t": 86894	"P": 1013.0	"F": 0}
{"v": 1	"t": 86914	"P": 1016.0	"F": 0}
{"v": 1	"t": 86935	"P": 1021.0	"F": 0}
{"v": 1	"t": 86955	"P": 1017.5	"F": 0}
{"v": 1	"t": 86975	"P": 1012.75	"F": 0}
{"v": 1	"t": 86996	"P": 1013.75	"F": 0}
{"v": 1	"t": 87016	"P": 1020.5	"F": 0}
{"v": 1	"t": 87036	"P": 1019.75	"F": 0}
{"v": 1	"t": 87057	"P": 1014.75	"F": 0}
{"v": 1	"t": 87077	"P": 1011.75	"F": 0}
{"v": 1	"t": 87097	"P": 1017.0	"F": 0}
{"v": 1	"t": 87117	"P": 1020.5	"F": 0}
{"v": 1	"t": 87138	"P": 1016.0	"F": 0}
{"v": 1	"t": 87158	"P": 1013.25	"F": 0}
{"v": 1	"t": 87178	"P": 1017.0	"F": 0}
{"v": 1	"t": 87199	"P": 1018.0	"F": 0}
{"v": 1	"t": 87219	"P": 1015.75	"F": 0}
{"v": 1	"t": 87239	"P": 1013.0	"F": 0}
{"v": 1	"t": 87260	"P": 1017.75	"F": 0}
{"v": 1	"t": 87280	"P": 1020.75	"F": 0}
{"v": 1	"t": 87300	"P": 1016.75	"F": 0}
{"v": 1	"t": 87320	"P": 1013.25	"F": 0}
{"v": 1	"t": 87341	"P": 1015.75	"F": 0}
{"v": 1	"t": 87361	"P": 1021.0	"F": 0	"C": 47.94	"D": 3272	"sn": 54091779688249	"file": "/data/device_log/data0000.out"}
{"v": 1	"t": 87381	"P": 1015.75	"F": 0}
{"v": 1	"t": 87402	"P": 1013.0	"F": 0}
{"v": 1	"t": 87422	"P": 1014.5	"F": 0}
{"v": 1	"t": 87442	"P": 1018.75	"F": 0}
{"v": 1	"t": 87463	"P": 1019.25	"F": 0}
{"v": 1	"t": 87483	"P": 1013.25	"F": 0}
{"v": 1	"t": 87503	"P": 1012.25	"F": 0}
{"v": 1	"t": 87523	"P": 1019.25	"F": 0}
{"v": 1	"t": 87544	"P": 1017.25	"F": 0}
{"v": 1	"t": 87564	"P": 1015.75	"F": 0}
{"v": 1	"t": 87584	"P": 1012.75	"F": 0}
{"v": 1	"t": 87605	"P": 1017.0	"F": 0}
{"v": 1	"t": 87625	"P": 1018.75	"F": 0}
{"v": 1	"t": 87645	"P": 1017.0	"F": 0}
{"v": 1	"t": 87665	"P": 1011.5	"F": 0}
{"v": 1	"t": 87686	"P": 1015.0	"F": 0}
{"v": 1	"t": 87706	"P": 1021.75	"F": 0}
{"v": 1	"t": 87726	"P": 1016.5	"F": 0}
{"v": 1	"t": 87747	"P": 1015.0	"F": 0}
{"v": 1	"t": 87767	"P": 1014.75	"F": 0}
{"v": 1	"t": 87787	"P": 1021.25	"F": 0}
{"v": 1	"t": 87808	"P": 1015.75	"F": 0}
{"v": 1	"t": 87828	"P": 1013.25	"F": 0}
{"v": 1	"t": 87848	"P": 1014.75	"F": 0}
{"v": 1	"t": 87868	"P": 1018.75	"F": 0}
{"v": 1	"t": 87889	"P": 1018.25	"F": 0}
{"v": 1	"t": 87909	"P": 1012.25	"F": 0}
{"v": 1	"t": 87929	"P": 1011.25	"F": 0}
{"v": 1	"t": 87950	"P": 1018.5	"F": 0}
{"v": 1	"t": 87970	"P": 1019.25	"F": 0}
{"v": 1	"t": 87990	"P": 1015.5	"F": 0}
{"v": 1	"t": 88011	"P": 1010.75	"F": 0}
{"v": 1	"t": 88031	"P": 1016.75	"F": 0}
{"v": 1	"t": 88051	"P": 1020.5	"F": 0}
{"v": 1	"t": 88071	"P": 1016.0	"F": 0}
{"v": 1	"t": 88092	"P": 1012.5	"F": 0}
{"v": 1	"t": 88112	"P": 1015.0	"F": 0}
{"v": 1	"t": 88132	"P": 1022.0	"F": 0}
{"v": 1	"t": 88153	"P": 1018.5	"F": 0}
{"v": 1	"t": 88173	"P": 1014.5	"F": 0}
{"v": 1	"t": 88193	"P": 1013.0	"F": 0}
{"v": 1	"t": 88213	"P": 1019.0	"F": 0}
{"v": 1	"t": 88234	"P": 1019.5	"F": 0}
{"v": 1	"t": 88254	"P": 1014.5	"F": 0}
{"v": 1	"t": 88274	"P": 1013.75	"F": 0}
{"v": 1	"t": 88295	"P": 1018.0	"F": 0}
{"v": 1	"t": 88315	"P": 1019.0	"F": 0}
{"v": 1	"t": 88335	"P": 1015.5	"F": 0}
{"v": 1	"t": 88356	"P": 1011.75	"F": 0}
{"v": 1	"t": 88376	"P": 1017.75	"F": 0	"C": 48.025	"D": 3271	"sn": 54091779688249	"file": "/data/device_log/data0000.out"}
{"v": 1	"t": 88396	"P": 1019.75	"F": 0}
{"v": 1	"t": 88416	"P": 1016.0	"F": 0}
{"v": 1	"t": 88437	"P": 1011.5	"F": 0}
{"v": 1	"t": 88457	"P": 1018.25	"F": 0}
{"v": 1	"t": 88477	"P": 1020.25	"F": 0}
{"v": 1	"t": 88498	"P": 1016.75	"F": 0}
{"v": 1	"t": 88518	"P": 1014.5	"F": 0}
{"v": 1	"t": 88538	"P": 1014.5	"F": 0}
{"v": 1	"t": 88558	"P": 1021.5	"F": 0}
{"v": 1	"t": 88579	"P": 1018.25	"F": 0}
{"v": 1	"t": 88599	"P": 1015.5	"F": 0}
{"v": 1	"t": 88619	"P": 1013.75	"F": 0}
{"v": 1	"t": 88640	"P": 1019.25	"F": 0}
{"v": 1	"t": 88660	"P": 1020.75	"F": 0}
{"v": 1	"t": 88680	"P": 1014.75	"F": 0}
{"v": 1	"t": 88701	"P": 1012.75	"F": 0}
{"v": 1	"t": 88721	"P": 1018.5	"F": 0}
{"v": 1	"t": 88741	"P": 1020.5	"F": 0}
{"v": 1	"t": 88761	"P": 1018.0	"F": 0}
{"v": 1	"t": 88782	"P": 1011.0	"F": 0}
{"v": 1	"t": 88802	"P": 1016.25	"F": 0}
{"v": 1	"t": 88822	"P": 1020.0	"F": 0}
{"v": 1	"t": 88843	"P": 1018.0	"F": 0}
{"v": 1	"t": 88863	"P": 1013.5	"F": 0}
{"v": 1	"t": 88883	"P": 1015.75	"F": 0}
{"v": 1	"t": 88903	"P": 1021.5	"F": 0}
{"v": 1	"t": 88924	"P": 1019.0	"F": 0}
{"v": 1	"t": 88944	"P": 1014.5	"F": 0}
{"v": 1	"t": 88964	"P": 1014.25	"F": 0}
{"v": 1	"t": 88985	"P": 1018.75	"F": 0}
{"v": 1	"t": 89005	"P": 1019.25	"F": 0}
{"v": 1	"t": 89025	"P": 1015.0	"F": 0}
{"v": 1	"t": 89046	"P": 1013.25	"F": 0}
{"v": 1	"t": 89066	"P": 1019.75	"F": 0}
{"v": 1	"t": 89086	"P": 1020.0	"F": 0}
{"v": 1	"t": 89106	"P": 1015.25	"F": 0}
{"v": 1	"t": 89127	"P": 1013.0	"F": 0}
{"v": 1	"t": 89147	"P": 1017.0	"F": 0}
{"v": 1	"t": 89167	"P": 1020.75	"F": 0}
{"v": 1	"t": 89188	"P": 1014.75	"F": 0}
{"v": 1	"t": 89208	"P": 1010.75	"F": 0}
{"v": 1	"t": 89228	"P": 1015.75	"F": 0}
{"v": 1	"t": 89249	"P": 1021.0	"F": 0}
{"v": 1	"t": 89269	"P": 1018.75	"F": 0}
{"v": 1	"t": 89289	"P": 1012.25	"F": 0}
{"v": 1	"t": 89309	"P": 1014.0	"F": 0}
{"v": 1	"t": 89330	"P": 1021.25	"F": 0}
{"v": 1	"t": 89350	"P": 1019.75	"F": 0}
{"v": 1	"t": 89370	"P": 1015.5	"F": 0}
{"v": 1	"t": 89391	"P": 1010.75	"F": 0	"C": 48.015	"D": 3270	"sn": 54091779688249	"file": "/data/device_log/data0000.out"}
{"v": 1	"t": 89411	"P": 1019.25	"F": 0}
{"v": 1	"t": 89431	"P": 1019.25	"F": 0}
{"v": 1	"t": 89451	"P": 1014.25	"F": 0}
{"v": 1	"t": 89472	"P": 1013.25	"F": 0}
{"v": 1	"t": 89492	"P": 1017.75	"F": 0}
{"v": 1	"t": 89512	"P": 1020.0	"F": 0}
{"v": 1	"t": 89533	"P": 1016.75	"F": 0}
{"v": 1	"t": 89553	"P": 1012.25	"F": 0}
{"v": 1	"t": 89573	"P": 1015.75	"F": 0}
{"v": 1	"t": 89594	"P": 1019.5	"F": 0}
{"v": 1	"t": 89614	"P": 1017.0	"F": 0}
{"v": 1	"t": 89634	"P": 1013.5	"F": 0}
{"v": 1	"t": 89655	"P": 1018.0	"F": 0}
{"v": 1	"t": 89675	"P": 1022.5	"F": 0}
{"v": 1	"t": 89695	"P": 1017.0	"F": 0}
{"v": 1	"t": 89715	"P": 1013.25	"F": 0}
{"v": 1	"t": 89736	"P": 1015.5	"F": 0}
{"v": 1	"t": 89756	"P": 1019.5	"F": 0}
{"v": 1	"t": 89776	"P": 1015.0	"F": 0}
{"v": 1	"t": 89797	"P": 1017.5	"F": 0}
{"v": 1	"t": 89818	"P": 1016.75	"F": 0}
{"v": 1	"t": 89838	"P": 1011.25	"F": 0}
{"v": 1	"t": 89858	"P": 1015.25	"F": 0}
{"v": 1	"t": 89879	"P": 1020.25	"F": 0}
{"v": 1	"t": 89899	"P": 1018.5	"F": 0}
{"v": 1	"t": 89919	"P": 1016.0	"F": 0}
{"v": 1	"t": 89939	"P": 1013.75	"F": 0}
{"v": 1	"t": 89960	"P": 1020.25	"F": 0}
{"v": 1	"t": 89980	"P": 1018.75	"F": 0}
{"v": 1	"t": 90000	"P": 1014.25	"F": 0}
{"v": 1	"t": 90021	"P": 1013.0	"F": 0}
{"v": 1	"t": 90041	"P": 1019.25	"F": 0}
{"v": 1	"t": 90061	"P": 1018.25	"F": 0}
{"v": 1	"t": 90081	"P": 1014.5	"F": 0}
{"v": 1	"t": 90102	"P": 1010.25	"F": 0}
{"v": 1	"t": 90122	"P": 1017.25	"F": 0}
{"v": 1	"t": 90142	"P": 1021.0	"F": 0}
{"v": 1	"t": 90163	"P": 1017.25	"F": 0}
{"v": 1	"t": 90183	"P": 1013.0	"F": 0}
{"v": 1	"t": 90203	"P": 1015.0	"F": 0}
{"v": 1	"t": 90224	"P": 1020.75	"F": 0}
{"v": 1	"t": 90244	"P": 1017.75	"F": 0}
{"v": 1	"t": 90264	"P": 1015.75	"F": 0}
{"v": 1	"t": 90284	"P": 1014.75	"F": 0}
{"v": 1	"t": 90305	"P": 1021.25	"F": 0}
{"v": 1	"t": 90325	"P": 1017.75	"F": 0}
{"v": 1	"t": 90345	"P": 1013.0	"F": 0}
{"v": 1	"t": 90366	"P": 1013.0	"F": 0}
{"v": 1	"t": 90386	"P": 1018.25	"F": 0}
{"v": 1	"t": 90406	"P": 1020.25	"F": 0	"C": 48.105	"D": 3269	"sn": 54091779688249	"file": "/data/device_log/data0000.out"}
{"v": 1	"t": 90427	"P": 1015.25	"F": 0}
{"v": 1	"t": 90447	"P": 1013.0	"F": 0}
{"v": 1	"t": 90467	"P": 1019.0	"F": 0}
{"v": 1	"t": 90487	"P": 1019.0	"F": 0}
{"v": 1	"t": 90508	"P": 1012.75	"F": 0}
{"v": 1	"t": 90528	"P": 1012.0	"F": 0}
{"v": 1	"t": 90548	"P": 1016.5	"F": 0}
{"v": 1	"t": 90569	"P": 1021.0	"F": 0}
{"v": 1	"t": 90589	"P": 1016.25	"F": 0}
{"v": 1	"t": 90609	"P": 1013.75	"F": 0}
{"v": 1	"t": 90629	"P": 1014.25	"F": 0}
{"v": 1	"t": 90650	"P": 1021.25	"F": 0}
{"v": 1	"t": 90670	"P": 1017.0	"F": 0}
{"v": 1	"t": 90690	"P": 1014.0	"F": 0}
{"v": 1	"t": 90711	"P": 1013.5	"F": 0}
{"v": 1	"t": 90731	"P": 1019.75	"F": 0}
{"v": 1	"t": 90751	"P": 1018.5	"F": 0}
{"v": 1	"t": 90771	"P": 1015.0	"F": 0}
{"v": 1	"t": 90792	"P": 1014.25	"F": 0}
{"v": 1	"t": 90812	"P": 1017.75	"F": 0}
{"v": 1	"t": 90832	"P": 1019.5	"F": 0}
{"v": 1	"t": 90853	"P": 1015.75	"F": 0}
{"v": 1	"t": 90873	"P": 1011.75	"F": 0}
{"v": 1	"t": 90893	"P": 1017.75	"F": 0}
{"v": 1	"t": 90914	"P": 1019.5	"F": 0}
{"v": 1	"t": 90934	"P": 1017.25	"F": 0}
{"v": 1	"t": 90954	"P": 1013.5	"F": 0}
{"v": 1	"t": 90974	"P": 1012.75	"F": 0}
{"v": 1	"t": 90995	"P": 1021.25	"F": 0}
{"v": 1	"t": 91015	"P": 1016.5	"F": 0}
{"v": 1	"t": 91035	"P": 1014.0	"F": 0}
{"v": 1	"t": 91056	"P": 1015.5	"F": 0}
{"v": 1	"t": 91076	"P": 1018.5	"F": 0}
{"v": 1	"t": 91096	"P": 1018.5	"F": 0}
{"v": 1	"t": 91117	"P": 1013.75	"F": 0}
{"v": 1	"t": 91137	"P": 1013.75	"F": 0}
{"v": 1	"t": 91157	"P": 1020.75	"F": 0}
{"v": 1	"t": 91177	"P": 1018.25	"F": 0}
{"v": 1	"t": 91198	"P": 1014.75	"F": 0}
{"v": 1	"t": 91218	"P": 1011.75	"F": 0}
{"v": 1	"t": 91238	"P": 1019.25	"F": 0}
{"v": 1	"t": 91259	"P": 1020.0	"F": 0}
{"v": 1	"t": 91279	"P": 1015.5	"F": 0}
{"v": 1	"t": 91299	"P": 1011.5	"F": 0}
{"v": 1	"t": 91319	"P": 1014.0	"F": 0}
{"v": 1	"t": 91340	"P": 1020.25	"F": 0}
{"v": 1	"t": 91360	"P": 1017.75	"F": 0}
{"v": 1	"t": 91380	"P": 1015.0	"F": 0}
{"v": 1	"t": 91401	"P": 1012.25	"F": 0}
{"v": 1	"t": 91421	"P": 1020.75	"F": 0	"C": 48.14	"D": 3268	"sn": 54091779688249	"file": "/data/device_log/data0000.out"}
{"v": 1	"t": 91441	"P": 1017.5	"F": 0}
{"v": 1	"t": 91462	"P": 1014.5	"F": 0}
{"v": 1	"t": 91482	"P": 1012.5	"F": 0}
{"v": 1	"t": 91502	"P": 1018.75	"F": 0}
{"v": 1	"t": 91522	"P": 1019.5	"F": 0}
{"v": 1	"t": 91543	"P": 1015.0	"F": 0}
{"v": 1	"t": 91563	"P": 1011.75	"F": 0}
{"v": 1	"t": 91583	"P": 1015.25	"F": 0}
{"v": 1	"t": 91604	"P": 1019.5	"F": 0}
{"v": 1	"t": 91624	"P": 1015.75	"F": 0}
{"v": 1	"t": 91644	"P": 1014.0	"F": 0}
{"v": 1	"t": 91664	"P": 1014.5	"F": 0}
{"v": 1	"t": 91685	"P": 1020.25	"F": 0}
{"v": 1	"t": 91705	"P": 1017.0	"F": 0}
{"v": 1	"t": 91725	"P": 1014.75	"F": 0}
{"v": 1	"t": 91746	"P": 1015.5	"F": 0}
{"v": 1	"t": 91766	"P": 1019.75	"F": 0}
{"v": 1	"t": 91786	"P": 1017.75	"F": 0}
{"v": 1	"t": 91807	"P": 1012.5	"F": 0}
{"v": 1	"t": 91827	"P": 1015.25	"F": 0}
{"v": 1	"t": 91847	"P": 1020.0	"F": 0}
{"v": 1	"t": 91868	"P": 1018.25	"F": 0}
{"v": 1	"t": 91888	"P": 1013.5	"F": 0}
{"v": 1	"t": 91908	"P": 1012.5	"F": 0}
{"v": 1	"t": 91928	"P": 1020.75	"F": 0}
{"v": 1	"t": 91949	"P": 1019.5	"F": 0}
{"v": 1	"t": 91969	"P": 1015.5	"F": 0}
{"v": 1	"t": 91989	"P": 1012.5	"F": 0}
{"v": 1	"t": 92010	"P": 1016.0	"F": 0}
{"v": 1	"t": 92030	"P": 1020.75	"F": 0}
{"v": 1	"t": 92050	"P": 1015.5	"F": 0}
{"v": 1	"t": 92070	"P": 1013.5	"F": 0}
{"v": 1	"t": 92091	"P": 1014.0	"F": 0}
{"v": 1	"t": 92111	"P": 1020.0	"F": 0}
{"v": 1	"t": 92131	"P": 1018.0	"F": 0}
{"v": 1	"t": 92152	"P": 1013.0	"F": 0}
{"v": 1	"t": 92172	"P": 1011.75	"F": 0}
{"v": 1	"t": 92192	"P": 1021.0	"F": 0}
{"v": 1	"t": 92212	"P": 1019.25	"F": 0}
{"v": 1	"t": 92233	"P": 1015.5	"F": 0}
{"v": 1	"t": 92253	"P": 1012.75	"F": 0}
{"v": 1	"t": 92273	"P": 1016.5	"F": 0}
{"v": 1	"t": 92294	"P": 1020.25	"F": 0}
{"v": 1	"t": 92314	"P": 1018.0	"F": 0}
{"v": 1	"t": 92334	"P": 1011.75	"F": 0}
{"v": 1	"t": 92354	"P": 1016.75	"F": 0}
{"v": 1	"t": 92375	"P": 1020.75	"F": 0}
{"v": 1	"t": 92395	"P": 1016.5	"F": 0}
{"v": 1	"t": 92415	"P": 1014.5	"F": 0}
{"v": 1	"t": 92436	"P": 1015.25	"F": 0	"C": 48.22	"D": 3267	"sn": 54091779688249	"file": "/data/device_log/data0000.out"}
{"v": 1	"t": 92456	"P": 1020.5	"F": 0}
{"v": 1	"t": 92476	"P": 1014.5	"F": 0}
{"v": 1	"t": 92497	"P": 1013.75	"F": 0}
{"v": 1	"t": 92517	"P": 1014.25	"F": 0}
{"v": 1	"t": 92537	"P": 1022.5	"F": 0}
{"v": 1	"t": 92558	"P": 1017.5	"F": 0}
{"v": 1	"t": 92578	"P": 1014.5	"F": 0}
{"v": 1	"t": 92598	"P": 1013.0	"F": 0}
{"v": 1	"t": 92618	"P": 1020.0	"F": 0}
{"v": 1	"t": 92639	"P": 1020.75	"F": 0}
{"v": 1	"t": 92659	"P": 1015.25	"F": 0}
{"v": 1	"t": 92679	"P": 1013.25	"F": 0}
{"v": 1	"t": 92700	"P": 1016.75	"F": 0}
{"v": 1	"t": 92720	"P": 1020.75	"F": 0}
{"v": 1	"t": 92740	"P": 1016.5	"F": 0}
{"v": 1	"t": 92760	"P": 1011.75	"F": 0}
{"v": 1	"t": 92781	"P": 1014.0	"F": 0}
{"v": 1	"t": 92801	"P": 1021.0	"F": 0}
{"v": 1	"t": 92821	"P": 1017.75	"F": 0}
{"v": 1	"t": 92842	"P": 1012.0	"F": 0}
{"v": 1	"t": 92862	"P": 1012.75	"F": 0}
{"v": 1	"t": 92882	"P": 1018.5	"F": 0}
{"v": 1	"t": 92902	"P": 1019.25	"F": 0}
{"v": 1	"t": 92923	"P": 1014.0	"F": 0}
{"v": 1	"t": 92943	"P": 1010.25	"F": 0}
{"v": 1	"t": 92963	"P": 1018.25	"F": 0}
{"v": 1	"t": 92984	"P": 1018.25	"F": 0}
{"v": 1	"t": 93004	"P": 1015.5	"F": 0}
{"v": 1	"t": 93024	"P": 1012.0	"F": 0}
{"v": 1	"t": 93045	"P": 1016.75	"F": 0}
{"v": 1	"t": 93065	"P": 1021.5	"F": 0}
{"v": 1	"t": 93085	"P": 1015.5	"F": 0}
{"v": 1	"t": 93105	"P": 1013.0	"F": 0}
{"v": 1	"t": 93126	"P": 1016.75	"F": 0}
{"v": 1	"t": 93146	"P": 1020.0	"F": 0}
{"v": 1	"t": 93166	"P": 1017.25	"F": 0}
{"v": 1	"t": 93187	"P": 1012.0	"F": 0}
{"v": 1	"t": 93207	"P": 1015.5	"F": 0}
{"v": 1	"t": 93227	"P": 1021.25	"F": 0}
{"v": 1	"t": 93248	"P": 1015.25	"F": 0}
{"v": 1	"t": 93268	"P": 1013.25	"F": 0}
{"v": 1	"t": 93288	"P": 1018.5	"F": 0}
{"v": 1	"t": 93309	"P": 1017.5	"F": 0}
{"v": 1	"t": 93329	"P": 1013.5	"F": 0}
{"v": 1	"t": 93349	"P": 1013.5	"F": 0}
{"v": 1	"t": 93370	"P": 1019.25	"F": 0}
{"v": 1	"t": 93390	"P": 1019.0	"F": 0}
{"v": 1	"t": 93411	"P": 1012.5	"F": 0}
{"v": 1	"t": 93431	"P": 1017.0	"F": 0}
{"v": 1	"t": 93451	"P": 1020.0	"F": 0	"C": 48.26	"D": 3266	"sn": 54091779688249	"file": "/data/device_log/data0000.out"}
{"v": 1	"t": 93472	"P": 1014.25	"F": 0}
{"v": 1	"t": 93492	"P": 1012.25	"F": 0}
{"v": 1	"t": 93512	"P": 1019.0	"F": 0}
{"v": 1	"t": 93532	"P": 1018.0	"F": 0}
{"v": 1	"t": 93553	"P": 1014.75	"F": 0}
{"v": 1	"t": 93573	"P": 1011.5	"F": 0}
{"v": 1	"t": 93593	"P": 1015.5	"F": 0}
{"v": 1	"t": 93614	"P": 1021.5	"F": 0}
{"v": 1	"t": 93634	"P": 1017.0	"F": 0}
{"v": 1	"t": 93654	"P": 1013.75	"F": 0}
{"v": 1	"t": 93674	"P": 1015.0	"F": 0}
{"v": 1	"t": 93695	"P": 1020.5	"F": 0}
{"v": 1	"t": 93715	"P": 1017.0	"F": 0}
{"v": 1	"t": 93735	"P": 1013.5	"F": 0}
{"v": 1	"t": 93756	"P": 1012.75	"F": 0}
{"v": 1	"t": 93776	"P": 1020.25	"F": 0}
{"v": 1	"t": 93796	"P": 1018.5	"F": 0}
{"v": 1	"t": 93817	"P": 1014.5	"F": 0}
{"v": 1	"t": 93837	"P": 1012.0	"F": 0}
{"v": 1	"t": 93857	"P": 1017.0	"F": 0}
{"v": 1	"t": 93877	"P": 1018.75	"F": 0}
{"v": 1	"t": 93898	"P": 1016.5	"F": 0}
{"v": 1	"t": 93918	"P": 1012.75	"F": 0}
{"v": 1	"t": 93938	"P": 1016.75	"F": 0}
{"v": 1	"t": 93959	"P": 1020.25	"F": 0}
{"v": 1	"t": 93979	"P": 1015.0	"F": 0}
{"v": 1	"t": 93999	"P": 1013.25	"F": 0}
{"v": 1	"t": 94019	"P": 1014.75	"F": 0}
{"v": 1	"t": 94040	"P": 1020.0	"F": 0}
{"v": 1	"t": 94060	"P": 1018.5	"F": 0}
{"v": 1	"t": 94080	"P": 1012.75	"F": 0}
{"v": 1	"t": 94101	"P": 1013.75	"F": 0}
{"v": 1	"t": 94121	"P": 1019.5	"F": 0}
{"v": 1	"t": 94141	"P": 1017.25	"F": 0}
{"v": 1	"t": 94162	"P": 1014.0	"F": 0}
{"v": 1	"t": 94182	"P": 1012.0	"F": 0}
{"v": 1	"t": 94202	"P": 1020.0	"F": 0}
{"v": 1	"t": 94222	"P": 1017.25	"F": 0}
{"v": 1	"t": 94243	"P": 1015.5	"F": 0}
{"v": 1	"t": 94263	"P": 1011.75	"F": 0}
{"v": 1	"t": 94283	"P": 1019.5	"F": 0}
{"v": 1	"t": 94304	"P": 1020.0	"F": 0}
{"v": 1	"t": 94324	"P": 1015.0	"F": 0}
{"v": 1	"t": 94344	"P": 1010.25	"F": 0}
{"v": 1	"t": 94365	"P": 1015.5	"F": 0}
{"v": 1	"t": 94385	"P": 1020.25	"F": 0}
{"v": 1	"t": 94405	"P": 1016.75	"F": 0}
{"v": 1	"t": 94425	"P": 1013.75	"F": 0}
{"v": 1	"t": 94446	"P": 1013.0	"F": 0}
{"v": 1	"t": 94466	"P": 1019.75	"F": 0	"C": 48.345	"D": 3265	"sn": 54091779688249	"file": "/data/device_log/data0000.out"}
{"v": 1	"t": 94486	"P": 1017.5	"F": 0}
{"v": 1	"t": 94507	"P": 1013.25	"F": 0}
{"v": 1	"t": 94527	"P": 1010.5	"F": 0}
{"v": 1	"t": 94547	"P": 1017.75	"F": 0}
{"v": 1	"t": 94567	"P": 1019.75	"F": 0}
{"v": 1	"t": 94588	"P": 1014.5	"F": 0}
{"v": 1	"t": 94608	"P": 1020.0	"F": 0}
{"v": 1	"t": 94629	"P": 1020.25	"F": 0}
{"v": 1	"t": 94649	"P": 1016.25	"F": 0}
{"v": 1	"t": 94669	"P": 1013.0	"F": 0}
{"v": 1	"t": 94690	"P": 1016.75	"F": 0}
{"v": 1	"t": 94710	"P": 1018.75	"F": 0}
{"v": 1	"t": 94730	"P": 1016.5	"F": 0}
{"v": 1	"t": 94750	"P": 1014.0	"F": 0}
{"v": 1	"t": 94771	"P": 1013.5	"F": 0}
{"v": 1	"t": 94791	"P": 1020.0	"F": 0}
{"v": 1	"t": 94811	"P": 1018.5	"F": 0}
{"v": 1	"t": 94832	"P": 1012.75	"F": 0}
{"v": 1	"t": 94852	"P": 1017.0	"F": 0}
{"v": 1	"t": 94872	"P": 1019.0	"F": 0}
{"v": 1	"t": 94893	"P": 1014.25	"F": 0}
{"v": 1	"t": 94913	"P": 1013.5	"F": 0}
{"v": 1	"t": 94933	"P": 1015.25	"F": 0}
{"v": 1	"t": 94953	"P": 1018.75	"F": 0}
{"v": 1	"t": 94974	"P": 1018.25	"F": 0}
{"v": 1	"t": 94994	"P": 1014.25	"F": 0}
{"v": 1	"t": 95014	"P": 1012.25	"F": 0}
{"v": 1	"t": 95035	"P": 1017.75	"F": 0}
{"v": 1	"t": 95055	"P": 1019.5	"F": 0}
{"v": 1	"t": 95075	"P": 1015.75	"F": 0}
{"v": 1	"t": 95095	"P": 1012.25	"F": 0}
{"v": 1	"t": 95116	"P": 1016.0	"F": 0}
{"v": 1	"t": 95136	"P": 1021.0	"F": 0}
{"v": 1	"t": 95156	"P": 1017.5	"F": 0}
{"v": 1	"t": 95177	"P": 1014.25	"F": 0}
{"v": 1	"t": 95197	"P": 1011.5	"F": 0}
{"v": 1	"t": 95217	"P": 1018.5	"F": 0}
{"v": 1	"t": 95237	"P": 1019.5	"F": 0}
{"v": 1	"t": 95258	"P": 1016.25	"F": 0}
{"v": 1	"t": 95278	"P": 1013.0	"F": 0}
{"v": 1	"t": 95298	"P": 1015.25	"F": 0}
{"v": 1	"t": 95318	"P": 1019.75	"F": 0}
{"v": 1	"t": 95339	"P": 1018.25	"F": 0}
{"v": 1	"t": 95359	"P": 1015.5	"F": 0}
{"v": 1	"t": 95379	"P": 1013.5	"F": 0}
{"v": 1	"t": 95400	"P": 1020.25	"F": 0}
{"v": 1	"t": 95420	"P": 1019.5	"F": 0}
{"v": 1	"t": 95440	"P": 1013.0	"F": 0}
{"v": 1	"t": 95461	"P": 1014.75	"F": 0}
{"v": 1	"t": 95481	"P": 1019.75	"F": 0	"C": 48.375	"D": 3264	"sn": 54091779688249	"file": "/data/device_log/data0000.out"}
{"v": 1	"t": 95501	"P": 1019.5	"F": 0}
{"v": 1	"t": 95522	"P": 1013.0	"F": 0}
{"v": 1	"t": 95542	"P": 1011.25	"F": 0}
{"v": 1	"t": 95562	"P": 1018.5	"F": 0}
{"v": 1	"t": 95582	"P": 1019.25	"F": 0}
{"v": 1	"t": 95603	"P": 1015.0	"F": 0}
{"v": 1	"t": 95623	"P": 1010.5	"F": 0}
{"v": 1	"t": 95643	"P": 1016.5	"F": 0}
{"v": 1	"t": 95664	"P": 1019.0	"F": 0}
{"v": 1	"t": 95684	"P": 1017.25	"F": 0}
{"v": 1	"t": 95704	"P": 1012.0	"F": 0}
{"v": 1	"t": 95724	"P": 1013.0	"F": 0}
{"v": 1	"t": 95745	"P": 1019.25	"F": 0}
{"v": 1	"t": 95765	"P": 1019.25	"F": 0}
{"v": 1	"t": 95785	"P": 1015.0	"F": 0}
{"v": 1	"t": 95806	"P": 1013.0	"F": 0}
{"v": 1	"t": 95826	"P": 1018.0	"F": 0}
{"v": 1	"t": 95846	"P": 1018.0	"F": 0}
{"v": 1	"t": 95866	"P": 1015.0	"F": 0}
{"v": 1	"t": 95887	"P": 1010.75	"F": 0}
{"v": 1	"t": 95907	"P": 1014.25	"F": 0}
{"v": 1	"t": 95927	"P": 1020.25	"F": 0}
{"v": 1	"t": 95948	"P": 1015.5	"F": 0}
{"v": 1	"t": 95968	"P": 1012.75	"F": 0}
{"v": 1	"t": 95988	"P": 1013.25	"F": 0}
{"v": 1	"t": 96008	"P": 1019.75	"F": 0}
{"v": 1	"t": 96029	"P": 1018.5	"F": 0}
{"v": 1	"t": 96049	"P": 1015.25	"F": 0}
{"v": 1	"t": 96069	"P": 1011.75	"F": 0}
{"v": 1	"t": 96090	"P": 1014.75	"F": 0}
{"v": 1	"t": 96110	"P": 1018.25	"F": 0}
{"v": 1	"t": 96130	"P": 1015.75	"F": 0}
{"v": 1	"t": 96152	"P": 1017.25	"F": 0}
{"v": 1	"t": 96172	"P": 1018.25	"F": 0}
{"v": 1	"t": 96193	"P": 1016.25	"F": 0}
{"v": 1	"t": 96213	"P": 1011.0	"F": 0}
{"v": 1	"t": 96233	"P": 1015.75	"F": 0}
{"v": 1	"t": 96254	"P": 1020.5	"F": 0}
{"v": 1	"t": 96274	"P": 1014.5	"F": 0}
{"v": 1	"t": 96294	"P": 1011.25	"F": 0}
{"v": 1	"t": 96314	"P": 1014.25	"F": 0}
{"v": 1	"t": 96335	"P": 1020.25	"F": 0}
{"v": 1	"t": 96355	"P": 1016.25	"F": 0}
{"v": 1	"t": 96375	"P": 1014.75	"F": 0}
{"v": 1	"t": 96396	"P": 1014.0	"F": 0}
{"v": 1	"t": 96416	"P": 1018.75	"F": 0}
{"v": 1	"t": 96436	"P": 1020.5	"F": 0}
{"v": 1	"t": 96457	"P": 1013.25	"F": 0}
{"v": 1	"t": 96477	"P": 1012.25	"F": 0}
{"v": 1	"t": 96497	"P": 1018.75	"F": 0	"C": 48.42	"D": 3263	"sn": 54091779688249	"file": "/data/device_log/data0000.out"}
{"v": 1	"t": 96518	"P": 1016.75	"F": 0}
{"v": 1	"t": 96538	"P": 1012.25	"F": 0}
{"v": 1	"t": 96558	"P": 1016.75	"F": 0}
{"v": 1	"t": 96579	"P": 1018.25	"F": 0}
{"v": 1	"t": 96599	"P": 1012.5	"F": 0}
{"v": 1	"t": 96619	"P": 1013.75	"F": 0}
{"v": 1	"t": 96640	"P": 1019.5	"F": 0}
{"v": 1	"t": 96660	"P": 1016.0	"F": 0}
{"v": 1	"t": 96681	"P": 1012.0	"F": 0}
{"v": 1	"t": 96701	"P": 1017.75	"F": 0}
{"v": 1	"t": 96721	"P": 1017.75	"F": 0}
{"v": 1	"t": 96742	"P": 1013.25	"F": 0}
{"v": 1	"t": 96762	"P": 1014.25	"F": 0}
{"v": 1	"t": 96782	"P": 1019.25	"F": 0}
{"v": 1	"t": 96803	"P": 1015.0	"F": 0}
{"v": 1	"t": 96823	"P": 1015.5	"F": 0}
{"v": 1	"t": 96844	"P": 1017.25	"F": 0}
{"v": 1	"t": 96864	"P": 1012.75	"F": 0}
{"v": 1	"t": 96885	"P": 1015.0	"F": 0}
{"v": 1	"t": 96905	"P": 1019.25	"F": 0}
{"v": 1	"t": 96925	"P": 1014.75	"F": 0}
{"v": 1	"t": 96946	"P": 1014.0	"F": 0}
{"v": 1	"t": 96966	"P": 1020.0	"F": 0}
{"v": 1	"t": 96986	"P": 1017.0	"F": 0}
{"v": 1	"t": 97007	"P": 1011.75	"F": 0}
{"v": 1	"t": 97027	"P": 1016.75	"F": 0}
{"v": 1	"t": 97047	"P": 1019.75	"F": 0}
{"v": 1	"t": 97068	"P": 1014.25	"F": 0}
{"v": 1	"t": 97088	"P": 1011.5	"F": 0}
{"v": 1	"t": 97108	"P": 1018.75	"F": 0}
{"v": 1	"t": 97129	"P": 1015.5	"F": 0}
{"v": 1	"t": 97149	"P": 1012.0	"F": 0}
{"v": 1	"t": 97170	"P": 1017.75	"F": 0}
{"v": 1	"t": 97190	"P": 1020.25	"F": 0}
{"v": 1	"t": 97210	"P": 1014.5	"F": 0}
{"v": 1	"t": 97231	"P": 1013.0	"F": 0}
{"v": 1	"t": 97251	"P": 1019.5	"F": 0}
{"v": 1	"t": 97271	"P": 1017.75	"F": 0}
{"v": 1	"t": 97292	"P": 1013.25	"F": 0}
{"v": 1	"t": 97312	"P": 1017.5	"F": 0}
{"v": 1	"t": 97332	"P": 1018.25	"F": 0}
{"v": 1	"t": 97353	"P": 1014.0	"F": 0}
{"v": 1	"t": 97373	"P": 1012.25	"F": 0}
{"v": 1	"t": 97394	"P": 1020.5	"F": 0}
{"v": 1	"t": 97414	"P": 1017.0	"F": 0}
{"v": 1	"t": 97434	"P": 1014.75	"F": 0}
{"v": 1	"t": 97455	"P": 1020.25	"F": 0}
{"v": 1	"t": 97475	"P": 1018.25	"F": 0}
{"v": 1	"t": 97495	"P": 1014.0	"F": 0}
{"v": 1	"t": 97516	"P": 1015.75	"F": 0	"C": 48.505	"D": 3262	"sn": 54091779688249	"file": "/data/device_log/data0000.out"}
{"v": 1	"t": 97536	"P": 1020.25	"F": 0}
{"v": 1	"t": 97557	"P": 1013.5	"F": 0}
{"v": 1	"t": 97577	"P": 1012.0	"F": 0}
{"v": 1	"t": 97597	"P": 1018.5	"F": 0}
{"v": 1	"t": 97618	"P": 1017.25	"F": 0}
{"v": 1	"t": 97638	"P": 1013.25	"F": 0}
{"v": 1	"t": 97658	"P": 1016.75	"F": 0}
{"v": 1	"t": 97679	"P": 1018.0	"F": 0}
{"v": 1	"t": 97699	"P": 1014.5	"F": 0}
{"v": 1	"t": 97719	"P": 1011.0	"F": 0}
{"v": 1	"t": 97740	"P": 1018.25	"F": 0}
{"v": 1	"t": 97760	"P": 1016.0	"F": 0}
{"v": 1	"t": 97780	"P": 1010.75	"F": 0}
{"v": 1	"t": 97801	"P": 1015.75	"F": 0}
{"v": 1	"t": 97821	"P": 1019.25	"F": 0}
{"v": 1	"t": 97842	"P": 1014.5	"F": 0}
{"v": 1	"t": 97862	"P": 1013.0	"F": 0}
{"v": 1	"t": 97882	"P": 1019.0	"F": 0}
{"v": 1	"t": 97903	"P": 1016.0	"F": 0}
{"v": 1	"t": 97923	"P": 1014.75	"F": 0}
{"v": 1	"t": 97943	"P": 1019.75	"F": 0}
{"v": 1	"t": 97964	"P": 1020.5	"F": 0}
{"v": 1	"t": 97984	"P": 1013.25	"F": 0}
{"v": 1	"t": 98004	"P": 1015.5	"F": 0}
{"v": 1	"t": 98025	"P": 1020.25	"F": 0}
{"v": 1	"t": 98045	"P": 1017.0	"F": 0}
{"v": 1	"t": 98066	"P": 1014.0	"F": 0}
{"v": 1	"t": 98086	"P": 1018.5	"F": 0}
{"v": 1	"t": 98106	"P": 1019.25	"F": 0}
{"v": 1	"t": 98127	"P": 1014.5	"F": 0}
{"v": 1	"t": 98147	"P": 1015.5	"F": 0}
{"v": 1	"t": 98167	"P": 1020.25	"F": 0}
{"v": 1	"t": 98188	"P": 1015.25	"F": 0}
{"v": 1	"t": 98208	"P": 1012.25	"F": 0}
{"v": 1	"t": 98228	"P": 1018.25	"F": 0}
{"v": 1	"t": 98249	"P": 1018.0	"F": 0}
{"v": 1	"t": 98269	"P": 1014.0	"F": 0}
{"v": 1	"t": 98290	"P": 1015.5	"F": 0}
{"v": 1	"t": 98310	"P": 1021.75	"F": 0}
{"v": 1	"t": 98330	"P": 1014.5	"F": 0}
{"v": 1	"t": 98351	"P": 1012.75	"F": 0}
{"v": 1	"t": 98371	"P": 1020.75	"F": 0}
{"v": 1	"t": 98391	"P": 1018.5	"F": 0}
{"v": 1	"t": 98412	"P": 1012.25	"F": 0}
{"v": 1	"t": 98432	"P": 1015.25	"F": 0}
{"v": 1	"t": 98452	"P": 1018.75	"F": 0}
{"v": 1	"t": 98473	"P": 1015.5	"F": 0}
{"v": 1	"t": 98493	"P": 1013.5	"F": 0}
{"v": 1	"t": 98514	"P": 1020.0	"F": 0}
{"v": 1	"t": 98534	"P": 1017.25	"F": 0	"C": 48.53	"D": 3261	"sn": 54091779688249	"file": "/data/device_log/data0000.out"}
{"v": 1	"t": 98554	"P": 1014.25	"F": 0}
{"v": 1	"t": 98575	"P": 1019.25	"F": 0}
{"v": 1	"t": 98595	"P": 1018.75	"F": 0}
{"v": 1	"t": 98615	"P": 1014.0	"F": 0}
{"v": 1	"t": 98636	"P": 1014.5	"F": 0}
{"v": 1	"t": 98656	"P": 1019.5	"F": 0}
{"v": 1	"t": 98676	"P": 1016.5	"F": 0}
{"v": 1	"t": 98697	"P": 1011.0	"F": 0}
{"v": 1	"t": 98717	"P": 1020.0	"F": 0}
{"v": 1	"t": 98738	"P": 1018.0	"F": 0}
{"v": 1	"t": 98758	"P": 1013.25	"F": 0}
{"v": 1	"t": 98778	"P": 1015.0	"F": 0}
{"v": 1	"t": 98799	"P": 1017.75	"F": 0}
{"v": 1	"t": 98819	"P": 1014.5	"F": 0}
{"v": 1	"t": 98839	"P": 1012.5	"F": 0}
{"v": 1	"t": 98860	"P": 1018.75	"F": 0}
{"v": 1	"t": 98880	"P": 1018.75	"F": 0}
{"v": 1	"t": 98900	"P": 1014.75	"F": 0}
{"v": 1	"t": 98921	"P": 1014.75	"F": 0}
{"v": 1	"t": 98941	"P": 1020.0	"F": 0}
{"v": 1	"t": 98961	"P": 1016.5	"F": 0}
{"v": 1	"t": 98982	"P": 1014.0	"F": 0}
{"v": 1	"t": 99002	"P": 1018.75	"F": 0}
{"v": 1	"t": 99023	"P": 1018.0	"F": 0}
{"v": 1	"t": 99043	"P": 1013.0	"F": 0}
{"v": 1	"t": 99063	"P": 1017.5	"F": 0}
{"v": 1	"t": 99084	"P": 1021.0	"F": 0}
{"v": 1	"t": 99104	"P": 1013.25	"F": 0}
{"v": 1	"t": 99124	"P": 1014.0	"F": 0}
{"v": 1	"t": 99145	"P": 1021.75	"F": 0}
{"v": 1	"t": 99165	"P": 1016.75	"F": 0}
{"v": 1	"t": 99186	"P": 1012.5	"F": 0}
{"v": 1	"t": 99206	"P": 1017.75	"F": 0}
{"v": 1	"t": 99226	"P": 1019.75	"F": 0}
{"v": 1	"t": 99247	"P": 1015.5	"F": 0}
{"v": 1	"t": 99267	"P": 1014.5	"F": 0}
{"v": 1	"t": 99287	"P": 1021.0	"F": 0}
{"v": 1	"t": 99308	"P": 1016.0	"F": 0}
{"v": 1	"t": 99328	"P": 1013.0	"F": 0}
{"v": 1	"t": 99348	"P": 1017.0	"F": 0}
{"v": 1	"t": 99369	"P": 1019.5	"F": 0}
{"v": 1	"t": 99389	"P": 1013.5	"F": 0}
{"v": 1	"t": 99409	"P": 1013.25	"F": 0}
{"v": 1	"t": 99430	"P": 1020.25	"F": 0}
{"v": 1	"t": 99450	"P": 1015.25	"F": 0}
{"v": 1	"t": 99471	"P": 1011.75	"F": 0}
{"v": 1	"t": 99491	"P": 1018.75	"F": 0}
{"v": 1	"t": 99511	"P": 1019.25	"F": 0}
{"v": 1	"t": 99532	"P": 1014.25	"F": 0}
{"v": 1	"t": 99552	"P": 1013.5	"F": 0	"C": 48.635	"D": 3260	"sn": 54091779688249	"file": "/data/device_log/data0000.out"}
{"v": 1	"t": 99572	"P": 1019.75	"F": 0}
{"v": 1	"t": 99593	"P": 1015.25	"F": 0}
{"v": 1	"t": 99613	"P": 1013.75	"F": 0}
{"v": 1	"t": 99634	"P": 1018.5	"F": 0}
{"v": 1	"t": 99654	"P": 1017.0	"F": 0}
{"v": 1	"t": 99674	"P": 1012.25	"F": 0}
{"v": 1	"t": 99695	"P": 1017.25	"F": 0}
{"v": 1	"t": 99715	"P": 1018.75	"F": 0}
{"v": 1	"t": 99735	"P": 1014.75	"F": 0}
{"v": 1	"t": 99756	"P": 1012.75	"F": 0}
{"v": 1	"t": 99776	"P": 1022.5	"F": 0}
{"v": 1	"t": 99796	"P": 1017.0	"F": 0}
{"v": 1	"t": 99817	"P": 1013.75	"F": 0}
{"v": 1	"t": 99837	"P": 1016.75	"F": 0}
{"v": 1	"t": 99857	"P": 1020.0	"F": 0}
{"v": 1	"t": 99878	"P": 1016.0	"F": 0}
{"v": 1	"t": 99898	"P": 1014.75	"F": 0}
{"v": 1	"t": 99919	"P": 1020.5	"F": 0}
{"v": 1	"t": 99939	"P": 1015.5	"F": 0}
{"v": 1	"t": 99959	"P": 1014.75	"F": 0}
{"v": 1	"t": 99980	"P": 1015.5	"F": 0}
{"v": 1	"t": 100000	"P": 1018.75	"F": 0}
{"v": 1	"t": 100020	"P": 1014.5	"F": 0}
{"v": 1	"t": 100041	"P": 1012.0	"F": 0}
{"v": 1	"t": 100061	"P": 1018.5	"F": 0}
{"v": 1	"t": 100081	"P": 1017.75	"F": 0}
{"v": 1	"t": 100102	"P": 1011.75	"F": 0}
{"v": 1	"t": 100122	"P": 1015.75	"F": 0}
{"v": 1	"t": 100142	"P": 1018.75	"F": 0}
{"v": 1	"t": 100163	"P": 1015.0	"F": 0}
{"v": 1	"t": 100183	"P": 1014.0	"F": 0}
{"v": 1	"t": 100204	"P": 1019.5	"F": 0}
{"v": 1	"t": 100224	"P": 1016.0	"F": 0}
{"v": 1	"t": 100245	"P": 1014.25	"F": 0}
{"v": 1	"t": 100265	"P": 1020.75	"F": 0}
{"v": 1	"t": 100285	"P": 1012.25	"F": 0}
{"v": 1	"t": 100306	"P": 1015.5	"F": 0}
{"v": 1	"t": 100326	"P": 1020.25	"F": 0}
{"v": 1	"t": 100347	"P": 1014.25	"F": 0}
{"v": 1	"t": 100367	"P": 1013.5	"F": 0}
{"v": 1	"t": 100387	"P": 1018.25	"F": 0}
{"v": 1	"t": 100408	"P": 1017.25	"F": 0}
{"v": 1	"t": 100428	"P": 1013.5	"F": 0}
{"v": 1	"t": 100448	"P": 1016.5	"F": 0}
{"v": 1	"t": 100469	"P": 1019.5	"F": 0}
{"v": 1	"t": 100489	"P": 1014.75	"F": 0}
{"v": 1	"t": 100509	"P": 1012.5	"F": 0}
{"v": 1	"t": 100530	"P": 1019.75	"F": 0}
{"v": 1	"t": 100550	"P": 1017.25	"F": 0}
{"v": 1	"t": 100570	"P": 1013.25	"F": 0	"C": 48.595	"D": 3259	"sn": 54091779688249	"file": "/data/device_log/data0000.out"}
{"v": 1	"t": 100591	"P": 1016.75	"F": 0}
{"v": 1	"t": 100611	"P": 1019.0	"F": 0}
{"v": 1	"t": 100632	"P": 1013.5	"F": 0}
{"v": 1	"t": 100652	"P": 1013.5	"F": 0}
{"v": 1	"t": 100672	"P": 1020.0	"F": 0}
{"v": 1	"t": 100693	"P": 1018.75	"F": 0}
{"v": 1	"t": 100713	"P": 1014.0	"F": 0}
{"v": 1	"t": 100733	"P": 1015.25	"F": 0}
{"v": 1	"t": 100754	"P": 1019.5	"F": 0}
{"v": 1	"t": 100774	"P": 1014.75	"F": 0}
{"v": 1	"t": 100794	"P": 1015.0	"F": 0}
{"v": 1	"t": 100815	"P": 1020.75	"F": 0}
{"v": 1	"t": 100835	"P": 1017.0	"F": 0}
{"v": 1	"t": 100856	"P": 1013.5	"F": 0}
{"v": 1	"t": 100876	"P": 1018.0	"F": 0}
{"v": 1	"t": 100896	"P": 1019.5	"F": 0}
{"v": 1	"t": 100917	"P": 1013.5	"F": 0}
{"v": 1	"t": 100937	"P": 1012.75	"F": 0}
{"v": 1	"t": 100957	"P": 1019.5	"F": 0}
{"v": 1	"t": 100978	"P": 1017.0	"F": 0}
{"v": 1	"t": 100998	"P": 1012.5	"F": 0}
{"v": 1	"t": 101018	"P": 1018.75	"F": 0}
{"v": 1	"t": 101039	"P": 1018.25	"F": 0}
{"v": 1	"t": 101059	"P": 1014.25	"F": 0}
{"v": 1	"t": 101079	"P": 1014.5	"F": 0}
{"v": 1	"t": 101100	"P": 1019.75	"F": 0}
{"v": 1	"t": 101120	"P": 1015.0	"F": 0}
{"v": 1	"t": 101141	"P": 1013.0	"F": 0}
{"v": 1	"t": 101161	"P": 1016.75	"F": 0}
{"v": 1	"t": 101181	"P": 1018.75	"F": 0}
{"v": 1	"t": 101202	"P": 1012.5	"F": 0}
{"v": 1	"t": 101222	"P": 1013.25	"F": 0}
{"v": 1	"t": 101242	"P": 1022.0	"F": 0}
{"v": 1	"t": 101263	"P": 1018.25	"F": 0}
{"v": 1	"t": 101283	"P": 1010.5	"F": 0}
{"v": 1	"t": 101303	"P": 1017.0	"F": 0}
{"v": 1	"t": 101324	"P": 1019.25	"F": 0}
{"v": 1	"t": 101344	"P": 1014.5	"F": 0}
{"v": 1	"t": 101365	"P": 1015.0	"F": 0}
{"v": 1	"t": 101385	"P": 1021.25	"F": 0}
{"v": 1	"t": 101405	"P": 1015.75	"F": 0}
{"v": 1	"t": 101426	"P": 1012.5	"F": 0}
{"v": 1	"t": 101446	"P": 1018.75	"F": 0}
{"v": 1	"t": 101466	"P": 1017.25	"F": 0}
{"v": 1	"t": 101487	"P": 1012.75	"F": 0}
{"v": 1	"t": 101507	"P": 1017.0	"F": 0}
{"v": 1	"t": 101527	"P": 1019.0	"F": 0}
{"v": 1	"t": 101548	"P": 1015.5	"F": 0}
{"v": 1	"t": 101568	"P": 1014.5	"F": 0}
{"v": 1	"t": 101588	"P": 1019.25	"F": 0	"C": 48.69	"D": 3258	"sn": 54091779688249	"file": "/data/device_log/data0000.out"}
{"v": 1	"t": 101609	"P": 1017.0	"F": 0}
{"v": 1	"t": 101629	"P": 1013.5	"F": 0}
{"v": 1	"t": 101650	"P": 1017.75	"F": 0}
{"v": 1	"t": 101670	"P": 1018.75	"F": 0}
{"v": 1	"t": 101690	"P": 1014.5	"F": 0}
{"v": 1	"t": 101711	"P": 1013.75	"F": 0}
{"v": 1	"t": 101731	"P": 1019.0	"F": 0}
{"v": 1	"t": 101751	"P": 1016.75	"F": 0}
{"v": 1	"t": 101772	"P": 1012.25	"F": 0}
{"v": 1	"t": 101792	"P": 1018.5	"F": 0}
{"v": 1	"t": 101812	"P": 1019.25	"F": 0}
{"v": 1	"t": 101833	"P": 1014.25	"F": 0}
{"v": 1	"t": 101853	"P": 1014.25	"F": 0}
{"v": 1	"t": 101874	"P": 1018.75	"F": 0}
{"v": 1	"t": 101894	"P": 1015.75	"F": 0}
{"v": 1	"t": 101914	"P": 1011.75	"F": 0}
{"v": 1	"t": 101935	"P": 1019.25	"F": 0}
{"v": 1	"t": 101955	"P": 1017.0	"F": 0}
{"v": 1	"t": 101976	"P": 1011.75	"F": 0}
{"v": 1	"t": 101996	"P": 1017.75	"F": 0}
{"v": 1	"t": 102016	"P": 1019.5	"F": 0}
{"v": 1	"t": 102037	"P": 1014.25	"F": 0}
{"v": 1	"t": 102057	"P": 1013.25	"F": 0}
{"v": 1	"t": 102077	"P": 1019.25	"F": 0}
{"v": 1	"t": 102098	"P": 1016.5	"F": 0}
{"v": 1	"t": 102118	"P": 1013.25	"F": 0}
{"v": 1	"t": 102138	"P": 1017.75	"F": 0}
{"v": 1	"t": 102159	"P": 1018.5	"F": 0}
{"v": 1	"t": 102179	"P": 1013.25	"F": 0}
{"v": 1	"t": 102200	"P": 1013.5	"F": 0}
{"v": 1	"t": 102220	"P": 1021.0	"F": 0}
{"v": 1	"t": 102240	"P": 1016.0	"F": 0}
{"v": 1	"t": 102261	"P": 1012.25	"F": 0}
{"v": 1	"t": 102281	"P": 1019.25	"F": 0}
{"v": 1	"t": 102301	"P": 1017.75	"F": 0}
{"v": 1	"t": 102322	"P": 1012.5	"F": 0}
{"v": 1	"t": 102342	"P": 1017.25	"F": 0}
{"v": 1	"t": 102362	"P": 1018.75	"F": 0}
{"v": 1	"t": 102383	"P": 1016.25	"F": 0}
{"v": 1	"t": 102403	"P": 1013.75	"F": 0}
{"v": 1	"t": 102424	"P": 1021.75	"F": 0}
{"v": 1	"t": 102444	"P": 1016.0	"F": 0}
{"v": 1	"t": 102464	"P": 1012.25	"F": 0}
{"v": 1	"t": 102485	"P": 1019.25	"F": 0}
{"v": 1	"t": 102505	"P": 1018.75	"F": 0}
{"v": 1	"t": 102525	"P": 1013.25	"F": 0}
{"v": 1	"t": 102546	"P": 1017.5	"F": 0}
{"v": 1	"t": 102566	"P": 1019.25	"F": 0}
{"v": 1	"t": 102587	"P": 1013.5	"F": 0}
{"v": 1	"t": 102607	"P": 1013.0	"F": 0	"C": 48.76	"D": 3257	"sn": 54091779688249	"file": "/data/device_log/data0000.out"}
{"v": 1	"t": 102627	"P": 1022.25	"F": 0}
{"v": 1	"t": 102648	"P": 1015.75	"F": 0}
{"v": 1	"t": 102668	"P": 1011.0	"F": 0}
{"v": 1	"t": 102688	"P": 1017.75	"F": 0}
{"v": 1	"t": 102709	"P": 1019.0	"F": 0}
{"v": 1	"t": 102729	"P": 1013.0	"F": 0}
{"v": 1	"t": 102749	"P": 1014.5	"F": 0}
{"v": 1	"t": 102770	"P": 1019.5	"F": 0}
{"v": 1	"t": 102790	"P": 1015.25	"F": 0}
{"v": 1	"t": 102811	"P": 1011.75	"F": 0}
{"v": 1	"t": 102831	"P": 1018.0	"F": 0}
{"v": 1	"t": 102851	"P": 1017.0	"F": 0}
{"v": 1	"t": 102872	"P": 1014.0	"F": 0}
{"v": 1	"t": 102892	"P": 1015.25	"F": 0}
{"v": 1	"t": 102912	"P": 1020.75	"F": 0}
{"v": 1	"t": 102933	"P": 1015.5	"F": 0}
{"v": 1	"t": 102953	"P": 1011.5	"F": 0}
{"v": 1	"t": 102973	"P": 1019.25	"F": 0}
{"v": 1	"t": 102994	"P": 1018.0	"F": 0}
{"v": 1	"t": 103014	"P": 1013.25	"F": 0}
{"v": 1	"t": 103035	"P": 1018.25	"F": 0}
{"v": 1	"t": 103055	"P": 1017.25	"F": 0}
{"v": 1	"t": 103075	"P": 1014.0	"F": 0}
{"v": 1	"t": 103096	"P": 1016.5	"F": 0}
{"v": 1	"t": 103116	"P": 1018.75	"F": 0}
{"v": 1	"t": 103137	"P": 1013.75	"F": 0}
{"v": 1	"t": 103157	"P": 1012.75	"F": 0}
{"v": 1	"t": 103177	"P": 1020.25	"F": 0}
{"v": 1	"t": 103198	"P": 1018.0	"F": 0}
{"v": 1	"t": 103218	"P": 1013.0	"F": 0}
{"v": 1	"t": 103238	"P": 1019.0	"F": 0}
{"v": 1	"t": 103259	"P": 1019.75	"F": 0}
{"v": 1	"t": 103279	"P": 1014.25	"F": 0}
{"v": 1	"t": 103299	"P": 1013.5	"F": 0}
{"v": 1	"t": 103320	"P": 1017.5	"F": 0}
{"v": 1	"t": 103340	"P": 1015.75	"F": 0}
{"v": 1	"t": 103361	"P": 1011.0	"F": 0}
{"v": 1	"t": 103381	"P": 1015.5	"F": 0}
{"v": 1	"t": 103401	"P": 1019.75	"F": 0}
{"v": 1	"t": 103422	"P": 1013.5	"F": 0}
{"v": 1	"t": 103442	"P": 1013.75	"F": 0}
{"v": 1	"t": 103462	"P": 1019.5	"F": 0}
{"v": 1	"t": 103483	"P": 1017.0	"F": 0}
{"v": 1	"t": 103503	"P": 1012.75	"F": 0}
{"v": 1	"t": 103523	"P": 1019.25	"F": 0}
{"v": 1	"t": 103544	"P": 1018.5	"F": 0}
{"v": 1	"t": 103564	"P": 1013.25	"F": 0}
{"v": 1	"t": 103585	"P": 1016.0	"F": 0}
{"v": 1	"t": 103605	"P": 1021.5	"F": 0}
{"v": 1	"t": 103625	"P": 1015.25	"F": 0	"C": 48.785	"D": 3256	"sn": 54091779688249	"file": "/data/device_log/data0000.out"}
{"v": 1	"t": 103646	"P": 1012.75	"F": 0}
{"v": 1	"t": 103666	"P": 1018.75	"F": 0}
{"v": 1	"t": 103687	"P": 1013.5	"F": 0}
{"v": 1	"t": 103707	"P": 1012.25	"F": 0}
{"v": 1	"t": 103727	"P": 1019.75	"F": 0}
{"v": 1	"t": 103748	"P": 1012.5	"F": 0}
{"v": 1	"t": 103768	"P": 1017.0	"F": 0}
{"v": 1	"t": 103789	"P": 1019.25	"F": 0}
{"v": 1	"t": 103809	"P": 1015.0	"F": 0}
{"v": 1	"t": 103829	"P": 1011.75	"F": 0}
{"v": 1	"t": 103850	"P": 1018.25	"F": 0}
{"v": 1	"t": 103870	"P": 1016.0	"F": 0}
{"v": 1	"t": 103891	"P": 1012.5	"F": 0}
{"v": 1	"t": 103911	"P": 1019.0	"F": 0}
{"v": 1	"t": 103931	"P": 1019.0	"F": 0}
{"v": 1	"t": 103952	"P": 1014.0	"F": 0}
{"v": 1	"t": 103972	"P": 1013.75	"F": 0}
{"v": 1	"t": 103992	"P": 1018.75	"F": 0}
{"v": 1	"t": 104013	"P": 1015.75	"F": 0}
{"v": 1	"t": 104033	"P": 1011.0	"F": 0}
{"v": 1	"t": 104053	"P": 1020.25	"F": 0}
{"v": 1	"t": 104074	"P": 1017.75	"F": 0}
{"v": 1	"t": 104094	"P": 1012.75	"F": 0}
{"v": 1	"t": 104115	"P": 1017.0	"F": 0}
{"v": 1	"t": 104135	"P": 1019.0	"F": 0}
{"v": 1	"t": 104155	"P": 1013.75	"F": 0}
{"v": 1	"t": 104176	"P": 1014.25	"F": 0}
{"v": 1	"t": 104196	"P": 1019.75	"F": 0}
{"v": 1	"t": 104216	"P": 1016.25	"F": 0}
{"v": 1	"t": 104237	"P": 1012.0	"F": 0}
{"v": 1	"t": 104257	"P": 1019.0	"F": 0}
{"v": 1	"t": 104277	"P": 1018.0	"F": 0}
{"v": 1	"t": 104298	"P": 1014.25	"F": 0}
{"v": 1	"t": 104318	"P": 1015.5	"F": 0}
{"v": 1	"t": 104339	"P": 1020.25	"F": 0}
{"v": 1	"t": 104359	"P": 1015.75	"F": 0}
{"v": 1	"t": 104379	"P": 1012.25	"F": 0}
{"v": 1	"t": 104400	"P": 1014.25	"F": 0}
{"v": 1	"t": 104420	"P": 1016.75	"F": 0}
{"v": 1	"t": 104441	"P": 1012.25	"F": 0}
{"v": 1	"t": 104461	"P": 1016.75	"F": 0}
{"v": 1	"t": 104481	"P": 1020.25	"F": 0}
{"v": 1	"t": 104502	"P": 1013.25	"F": 0}
{"v": 1	"t": 104522	"P": 1014.0	"F": 0}
{"v": 1	"t": 104542	"P": 1020.25	"F": 0}
{"v": 1	"t": 104563	"P": 1015.75	"F": 0}
{"v": 1	"t": 104584	"P": 1012.25	"F": 0}
{"v": 1	"t": 104603	"P": 1020.0	"F": 0}
{"v": 1	"t": 104624	"P": 1018.5	"F": 0}
{"v": 1	"t": 104644	"P": 1012.25	"F": 0	"C": 48.85	"D": 3255	"sn": 54091779688249	"file": "/data/device_log/data0000.out"}
{"v": 1	"t": 104664	"P": 1011.5	"F": 0}
{"v": 1	"t": 104685	"P": 1018.0	"F": 0}
{"v": 1	"t": 104705	"P": 1018.25	"F": 0}
{"v": 1	"t": 104725	"P": 1015.75	"F": 0}
{"v": 1	"t": 104745	"P": 1013.25	"F": 0}
{"v": 1	"t": 104766	"P": 1016.0	"F": 0}
{"v": 1	"t": 104786	"P": 1021.0	"F": 0}
{"v": 1	"t": 104806	"P": 1016.25	"F": 0}
{"v": 1	"t": 104827	"P": 1012.75	"F": 0}
{"v": 1	"t": 104847	"P": 1014.0	"F": 0}
{"v": 1	"t": 104867	"P": 1019.5	"F": 0}
{"v": 1	"t": 104888	"P": 1015.75	"F": 0}
{"v": 1	"t": 104908	"P": 1013.75	"F": 0}
{"v": 1	"t": 104928	"P": 1018.75	"F": 0}
{"v": 1	"t": 104949	"P": 1018.0	"F": 0}
{"v": 1	"t": 104969	"P": 1011.25	"F": 0}
{"v": 1	"t": 104990	"P": 1015.75	"F": 0}
{"v": 1	"t": 105010	"P": 1019.25	"F": 0}
{"v": 1	"t": 105030	"P": 1016.25	"F": 0}
{"v": 1	"t": 105050	"P": 1012.5	"F": 0}
{"v": 1	"t": 105071	"P": 1017.0	"F": 0}
{"v": 1	"t": 105091	"P": 1020.5	"F": 0}
{"v": 1	"t": 105111	"P": 1017.0	"F": 0}
{"v": 1	"t": 105132	"P": 1013.75	"F": 0}
{"v": 1	"t": 105152	"P": 1015.25	"F": 0}
{"v": 1	"t": 105172	"P": 1021.0	"F": 0}
{"v": 1	"t": 105193	"P": 1017.5	"F": 0}
{"v": 1	"t": 105213	"P": 1013.0	"F": 0}
{"v": 1	"t": 105233	"P": 1013.75	"F": 0}
{"v": 1	"t": 105254	"P": 1021.75	"F": 0}
{"v": 1	"t": 105274	"P": 1018.0	"F": 0}
{"v": 1	"t": 105294	"P": 1013.5	"F": 0}
{"v": 1	"t": 105314	"P": 1014.5	"F": 0}
{"v": 1	"t": 105335	"P": 1020.25	"F": 0}
{"v": 1	"t": 105355	"P": 1019.5	"F": 0}
{"v": 1	"t": 105375	"P": 1015.0	"F": 0}
{"v": 1	"t": 105396	"P": 1012.25	"F": 0}
{"v": 1	"t": 105416	"P": 1018.5	"F": 0}
{"v": 1	"t": 105436	"P": 1018.5	"F": 0}
{"v": 1	"t": 105457	"P": 1013.0	"F": 0}
{"v": 1	"t": 105477	"P": 1016.75	"F": 0}
{"v": 1	"t": 105498	"P": 1019.25	"F": 0}
{"v": 1	"t": 105518	"P": 1014.5	"F": 0}
{"v": 1	"t": 105538	"P": 1014.5	"F": 0}
{"v": 1	"t": 105558	"P": 1019.5	"F": 0}
{"v": 1	"t": 105579	"P": 1018.75	"F": 0}
{"v": 1	"t": 105599	"P": 1011.75	"F": 0}
{"v": 1	"t": 105620	"P": 1015.5	"F": 0}
{"v": 1	"t": 105640	"P": 1018.5	"F": 0}
{"v": 1	"t": 105660	"P": 1015.25	"F": 0	"C": 48.895	"D": 3254	"sn": 54091779688249	"file": "/data/device_log/data0000.out"}
{"v": 1	"t": 105680	"P": 1011.75	"F": 0}
{"v": 1	"t": 105701	"P": 1014.5	"F": 0}
{"v": 1	"t": 105721	"P": 1020.75	"F": 0}
{"v": 1	"t": 105741	"P": 1017.75	"F": 0}
{"v": 1	"t": 105762	"P": 1012.5	"F": 0}
{"v": 1	"t": 105782	"P": 1014.5	"F": 0}
{"v": 1	"t": 105802	"P": 1019.75	"F": 0}
{"v": 1	"t": 105823	"P": 1018.75	"F": 0}
{"v": 1	"t": 105843	"P": 1015.75	"F": 0}
{"v": 1	"t": 105863	"P": 1014.0	"F": 0}
{"v": 1	"t": 105883	"P": 1019.75	"F": 0}
{"v": 1	"t": 105904	"P": 1019.5	"F": 0}
{"v": 1	"t": 105924	"P": 1015.75	"F": 0}
{"v": 1	"t": 105944	"P": 1012.75	"F": 0}
{"v": 1	"t": 105965	"P": 1019.5	"F": 0}
{"v": 1	"t": 105985	"P": 1020.5	"F": 0}
{"v": 1	"t": 106005	"P": 1014.25	"F": 0}
{"v": 1	"t": 106026	"P": 1014.25	"F": 0}
{"v": 1	"t": 106046	"P": 1020.25	"F": 0}
{"v": 1	"t": 106067	"P": 1014.5	"F": 0}
{"v": 1	"t": 106087	"P": 1014.75	"F": 0}
{"v": 1	"t": 106107	"P": 1021.5	"F": 0}
{"v": 1	"t": 106128	"P": 1019.0	"F": 0}
{"v": 1	"t": 106148	"P": 1013.75	"F": 0}
{"v": 1	"t": 106168	"P": 1012.5	"F": 0}
{"v": 1	"t": 106188	"P": 1018.0	"F": 0}
{"v": 1	"t": 106209	"P": 1019.25	"F": 0}
{"v": 1	"t": 106229	"P": 1014.0	"F": 0}
{"v": 1	"t": 106249	"P": 1011.5	"F": 0}
{"v": 1	"t": 106270	"P": 1017.0	"F": 0}
{"v": 1	"t": 106290	"P": 1018.5	"F": 0}
{"v": 1	"t": 106310	"P": 1013.5	"F": 0}
{"v": 1	"t": 106331	"P": 1014.0	"F": 0}
{"v": 1	"t": 106351	"P": 1021.5	"F": 0}
{"v": 1	"t": 106371	"P": 1017.25	"F": 0}
{"v": 1	"t": 106392	"P": 1012.75	"F": 0}
{"v": 1	"t": 106412	"P": 1012.5	"F": 0}
{"v": 1	"t": 106432	"P": 1019.0	"F": 0}
{"v": 1	"t": 106453	"P": 1016.5	"F": 0}
{"v": 1	"t": 106473	"P": 1013.25	"F": 0}
{"v": 1	"t": 106493	"P": 1011.75	"F": 0}
{"v": 1	"t": 106513	"P": 1019.75	"F": 0}
{"v": 1	"t": 106534	"P": 1017.0	"F": 0}
{"v": 1	"t": 106554	"P": 1014.5	"F": 0}
{"v": 1	"t": 106574	"P": 1013.25	"F": 0}
{"v": 1	"t": 106595	"P": 1020.25	"F": 0}
{"v": 1	"t": 106615	"P": 1014.75	"F": 0}
{"v": 1	"t": 106636	"P": 1015.5	"F": 0}
{"v": 1	"t": 106656	"P": 1020.0	"F": 0}
{"v": 1	"t": 106677	"P": 1016.0	"F": 0	"C": 48.95	"D": 3253	"sn": 54091779688249	"file": "/data/device_log/data0000.out"}
{"v": 1	"t": 106697	"P": 1011.75	"F": 0}
{"v": 1	"t": 106717	"P": 1016.5	"F": 0}
{"v": 1	"t": 106737	"P": 1019.0	"F": 0}
{"v": 1	"t": 106758	"P": 1013.5	"F": 0}
{"v": 1	"t": 106778	"P": 1012.0	"F": 0}
{"v": 1	"t": 106798	"P": 1016.0	"F": 0}
{"v": 1	"t": 106819	"P": 1021.25	"F": 0}
{"v": 1	"t": 106839	"P": 1017.0	"F": 0}
{"v": 1	"t": 106859	"P": 1010.5	"F": 0}
{"v": 1	"t": 106879	"P": 1016.5	"F": 0}
{"v": 1	"t": 106900	"P": 1020.75	"F": 0}
{"v": 1	"t": 106920	"P": 1017.25	"F": 0}
{"v": 1	"t": 106940	"P": 1014.25	"F": 0}
{"v": 1	"t": 106961	"P": 1012.5	"F": 0}
{"v": 1	"t": 106981	"P": 1020.5	"F": 0}
{"v": 1	"t": 107001	"P": 1017.0	"F": 0}
{"v": 1	"t": 107022	"P": 1012.5	"F": 0}
{"v": 1	"t": 107042	"P": 1012.75	"F": 0}
{"v": 1	"t": 107062	"P": 1019.0	"F": 0}
{"v": 1	"t": 107082	"P": 1017.25	"F": 0}
{"v": 1	"t": 107103	"P": 1014.75	"F": 0}
{"v": 1	"t": 107123	"P": 1014.5	"F": 0}
{"v": 1	"t": 107143	"P": 1017.75	"F": 0}
{"v": 1	"t": 107164	"P": 1017.0	"F": 0}
{"v": 1	"t": 107184	"P": 1013.75	"F": 0}
{"v": 1	"t": 107205	"P": 1018.5	"F": 0}
{"v": 1	"t": 107225	"P": 1020.0	"F": 0}
{"v": 1	"t": 107245	"P": 1014.0	"F": 0}
{"v": 1	"t": 107266	"P": 1016.25	"F": 0}
{"v": 1	"t": 107286	"P": 1018.5	"F": 0}
{"v": 1	"t": 107307	"P": 1014.75	"F": 0}
{"v": 1	"t": 107327	"P": 1017.25	"F": 0}
{"v": 1	"t": 107347	"P": 1017.75	"F": 0}
{"v": 1	"t": 107368	"P": 1014.75	"F": 0}
{"v": 1	"t": 107388	"P": 1014.25	"F": 0}
{"v": 1	"t": 107409	"P": 1019.25	"F": 0}
{"v": 1	"t": 107429	"P": 1014.75	"F": 0}
{"v": 1	"t": 107449	"P": 1013.75	"F": 0}
{"v": 1	"t": 107470	"P": 1020.0	"F": 0}
{"v": 1	"t": 107490	"P": 1015.75	"F": 0}
{"v": 1	"t": 107511	"P": 1012.75	"F": 0}
{"v": 1	"t": 107531	"P": 1018.75	"F": 0}
{"v": 1	"t": 107551	"P": 1016.5	"F": 0}
{"v": 1	"t": 107572	"P": 1012.0	"F": 0}
{"v": 1	"t": 107592	"P": 1018.5	"F": 0}
{"v": 1	"t": 107613	"P": 1017.25	"F": 0}
{"v": 1	"t": 107633	"P": 1013.25	"F": 0}
{"v": 1	"t": 107653	"P": 1017.0	"F": 0}
{"v": 1	"t": 107674	"P": 1019.25	"F": 0}
{"v": 1	"t": 107694	"P": 1013.25	"F": 0	"C": 49.0	"D": 3252	"sn": 54091779688249	"file": "/data/device_log/data0000.out"}
{"v": 1	"t": 107714	"P": 1013.25	"F": 0}
{"v": 1	"t": 107735	"P": 1020.25	"F": 0}
{"v": 1	"t": 107755	"P": 1017.0	"F": 0}
{"v": 1	"t": 107775	"P": 1013.5	"F": 0}
{"v": 1	"t": 107796	"P": 1016.5	"F": 0}
{"v": 1	"t": 107816	"P": 1020.0	"F": 0}
{"v": 1	"t": 107837	"P": 1013.75	"F": 0}
{"v": 1	"t": 107857	"P": 1012.25	"F": 0}
{"v": 1	"t": 107877	"P": 1019.75	"F": 0}
{"v": 1	"t": 107898	"P": 1017.75	"F": 0}
{"v": 1	"t": 107918	"P": 1011.25	"F": 0}
{"v": 1	"t": 107938	"P": 1017.5	"F": 0}
{"v": 1	"t": 107959	"P": 1019.5	"F": 0}
{"v": 1	"t": 107979	"P": 1014.0	"F": 0}
{"v": 1	"t": 107999	"P": 1010.5	"F": 0}
{"v": 1	"t": 108020	"P": 1021.25	"F": 0}
{"v": 1	"t": 108040	"P": 1017.5	"F": 0}
{"v": 1	"t": 108060	"P": 1011.5	"F": 0}
{"v": 1	"t": 108081	"P": 1017.25	"F": 0}
{"v": 1	"t": 108101	"P": 1020.5	"F": 0}
{"v": 1	"t": 108122	"P": 1014.25	"F": 0}
{"v": 1	"t": 108142	"P": 1013.0	"F": 0}
{"v": 1	"t": 108162	"P": 1020.75	"F": 0}
{"v": 1	"t": 108183	"P": 1014.25	"F": 0}
{"v": 1	"t": 108203	"P": 1014.0	"F": 0}
{"v": 1	"t": 108223	"P": 1018.75	"F": 0}
{"v": 1	"t": 108244	"P": 1017.5	"F": 0}
{"v": 1	"t": 108264	"P": 1010.75	"F": 0}
{"v": 1	"t": 108285	"P": 1019.5	"F": 0}
{"v": 1	"t": 108305	"P": 1018.0	"F": 0}
{"v": 1	"t": 108325	"P": 1013.25	"F": 0}
{"v": 1	"t": 108346	"P": 1015.5	"F": 0}
{"v": 1	"t": 108366	"P": 1020.0	"F": 0}
{"v": 1	"t": 108386	"P": 1016.5	"F": 0}
{"v": 1	"t": 108407	"P": 1012.0	"F": 0}
{"v": 1	"t": 108427	"P": 1018.75	"F": 0}
{"v": 1	"t": 108448	"P": 1016.75	"F": 0}
{"v": 1	"t": 108468	"P": 1013.75	"F": 0}
{"v": 1	"t": 108488	"P": 1015.25	"F": 0}
{"v": 1	"t": 108509	"P": 1018.5	"F": 0}
{"v": 1	"t": 108529	"P": 1013.75	"F": 0}
{"v": 1	"t": 108549	"P": 1011.75	"F": 0}
{"v": 1	"t": 108570	"P": 1020.5	"F": 0}
{"v": 1	"t": 108590	"P": 1018.75	"F": 0}
{"v": 1	"t": 108610	"P": 1011.75	"F": 0}
{"v": 1	"t": 108631	"P": 1014.5	"F": 0}
{"v": 1	"t": 108651	"P": 1019.0	"F": 0}
{"v": 1	"t": 108672	"P": 1014.25	"F": 0}
{"v": 1	"t": 108692	"P": 1012.25	"F": 0}
{"v": 1	"t": 108712	"P": 1019.75	"F": 0	"C": 49.01	"D": 3251	"sn": 54091779688249	"file": "/data/device_log/data0000.out"}
{"v": 1	"t": 108733	"P": 1017.0	"F": 0}
{"v": 1	"t": 108753	"P": 1011.25	"F": 0}
{"v": 1	"t": 108773	"P": 1016.25	"F": 0}
{"v": 1	"t": 108794	"P": 1018.75	"F": 0}
{"v": 1	"t": 108814	"P": 1014.25	"F": 0}
{"v": 1	"t": 108834	"P": 1014.0	"F": 0}
{"v": 1	"t": 108855	"P": 1020.0	"F": 0}
{"v": 1	"t": 108875	"P": 1013.75	"F": 0}
{"v": 1	"t": 108896	"P": 1011.75	"F": 0}
{"v": 1	"t": 108916	"P": 1020.5	"F": 0}
{"v": 1	"t": 108936	"P": 1016.5	"F": 0}
{"v": 1	"t": 108957	"P": 1011.75	"F": 0}
{"v": 1	"t": 108977	"P": 1017.5	"F": 0}
{"v": 1	"t": 108997	"P": 1019.0	"F": 0}
{"v": 1	"t": 109018	"P": 1014.0	"F": 0}
{"v": 1	"t": 109038	"P": 1013.0	"F": 0}
{"v": 1	"t": 109059	"P": 1019.75	"F": 0}
{"v": 1	"t": 109079	"P": 1015.5	"F": 0}
{"v": 1	"t": 109099	"P": 1012.75	"F": 0}
{"v": 1	"t": 109120	"P": 1015.75	"F": 0}
{"v": 1	"t": 109140	"P": 1019.75	"F": 0}
{"v": 1	"t": 109160	"P": 1012.75	"F": 0}
{"v": 1	"t": 109181	"P": 1014.25	"F": 0}
{"v": 1	"t": 109201	"P": 1018.0	"F": 0}
{"v": 1	"t": 109221	"P": 1015.75	"F": 0}
{"v": 1	"t": 109242	"P": 1013.5	"F": 0}
{"v": 1	"t": 109262	"P": 1017.75	"F": 0}
{"v": 1	"t": 109283	"P": 1017.25	"F": 0}
{"v": 1	"t": 109303	"P": 1014.25	"F": 0}
{"v": 1	"t": 109323	"P": 1014.0	"F": 0}
{"v": 1	"t": 109344	"P": 1020.0	"F": 0}
{"v": 1	"t": 109364	"P": 1016.0	"F": 0}
{"v": 1	"t": 109384	"P": 1012.75	"F": 0}
{"v": 1	"t": 109405	"P": 1020.0	"F": 0}
{"v": 1	"t": 109425	"P": 1016.5	"F": 0}
{"v": 1	"t": 109446	"P": 1012.25	"F": 0}
{"v": 1	"t": 109466	"P": 1021.25	"F": 0}
{"v": 1	"t": 109486	"P": 1016.75	"F": 0}
{"v": 1	"t": 109507	"P": 1013.0	"F": 0}
{"v": 1	"t": 109527	"P": 1018.25	"F": 0}
{"v": 1	"t": 109547	"P": 1021.0	"F": 0}
{"v": 1	"t": 109568	"P": 1014.5	"F": 0}
{"v": 1	"t": 109588	"P": 1013.0	"F": 0}
{"v": 1	"t": 109609	"P": 1019.75	"F": 0}
{"v": 1	"t": 109629	"P": 1016.0	"F": 0}
{"v": 1	"t": 109649	"P": 1010.5	"F": 0}
{"v": 1	"t": 109670	"P": 1017.75	"F": 0}
{"v": 1	"t": 109690	"P": 1016.25	"F": 0}
{"v": 1	"t": 109710	"P": 1011.75	"F": 0}
{"v": 1	"t": 109731	"P": 1016.5	"F": 0	"C": 49.115	"D": 3250	"sn": 54091779688249	"file": "/data/device_log/data0000.out"}
{"v": 1	"t": 109751	"P": 1018.5	"F": 0}
{"v": 1	"t": 109772	"P": 1014.5	"F": 0}
{"v": 1	"t": 109792	"P": 1014.75	"F": 0}
{"v": 1	"t": 109812	"P": 1021.75	"F": 0}
{"v": 1	"t": 109833	"P": 1017.0	"F": 0}
{"v": 1	"t": 109853	"P": 1013.0	"F": 0}
{"v": 1	"t": 109873	"P": 1018.0	"F": 0}
{"v": 1	"t": 109894	"P": 1017.75	"F": 0}
{"v": 1	"t": 109914	"P": 1013.5	"F": 0}
{"v": 1	"t": 109934	"P": 1013.5	"F": 0}
{"v": 1	"t": 109955	"P": 1020.5	"F": 0}
{"v": 1	"t": 109975	"P": 1016.5	"F": 0}
{"v": 1	"t": 109996	"P": 1016.0	"F": 0}
{"v": 1	"t": 110016	"P": 1019.5	"F": 0}
{"v": 1	"t": 110037	"P": 1013.5	"F": 0}
{"v": 1	"t": 110057	"P": 1014.0	"F": 0}
{"v": 1	"t": 110077	"P": 1019.25	"F": 0}
{"v": 1	"t": 110098	"P": 1014.5	"F": 0}
{"v": 1	"t": 110118	"P": 1012.25	"F": 0}
{"v": 1	"t": 110139	"P": 1020.5	"F": 0}
{"v": 1	"t": 110159	"P": 1017.0	"F": 0}
{"v": 1	"t": 110179	"P": 1012.75	"F": 0}
{"v": 1	"t": 110200	"P": 1018.25	"F": 0}
{"v": 1	"t": 110220	"P": 1018.25	"F": 0}
{"v": 1	"t": 110240	"P": 1012.25	"F": 0}
{"v": 1	"t": 110261	"P": 1015.5	"F": 0}
{"v": 1	"t": 110281	"P": 1017.5	"F": 0}
{"v": 1	"t": 110302	"P": 1010.25	"F": 0}
{"v": 1	"t": 110322	"P": 1017.0	"F": 0}
{"v": 1	"t": 110342	"P": 1018.75	"F": 0}
{"v": 1	"t": 110363	"P": 1014.25	"F": 0}
{"v": 1	"t": 110383	"P": 1013.25	"F": 0}
{"v": 1	"t": 110404	"P": 1020.0	"F": 0}
{"v": 1	"t": 110424	"P": 1015.25	"F": 0}
{"v": 1	"t": 110444	"P": 1012.0	"F": 0}
{"v": 1	"t": 110465	"P": 1017.5	"F": 0}
{"v": 1	"t": 110485	"P": 1018.25	"F": 0}
{"v": 1	"t": 110505	"P": 1014.25	"F": 0}
{"v": 1	"t": 110526	"P": 1011.75	"F": 0}
{"v": 1	"t": 110546	"P": 1019.25	"F": 0}
{"v": 1	"t": 110566	"P": 1016.25	"F": 0}
{"v": 1	"t": 110587	"P": 1011.75	"F": 0}
{"v": 1	"t": 110607	"P": 1017.25	"F": 0}
{"v": 1	"t": 110628	"P": 1017.5	"F": 0}
{"v": 1	"t": 110648	"P": 1012.5	"F": 0}
{"v": 1	"t": 110668	"P": 1016.0	"F": 0}
{"v": 1	"t": 110689	"P": 1019.25	"F": 0}
{"v": 1	"t": 110709	"P": 1014.25	"F": 0}
{"v": 1	"t": 110730	"P": 1015.5	"F": 0}
{"v": 1	"t": 110750	"P": 1019.75	"F": 0	"C": 49.15	"D": 3249	"sn": 54091779688249	"file": "/data/device_log/data0000.out"}
{"v": 1	"t": 110770	"P": 1016.25	"F": 0}
{"v": 1	"t": 110791	"P": 1012.5	"F": 0}
{"v": 1	"t": 110811	"P": 1021.0	"F": 0}
{"v": 1	"t": 110832	"P": 1016.25	"F": 0}
{"v": 1	"t": 110852	"P": 1014.75	"F": 0}
{"v": 1	"t": 110873	"P": 1019.0	"F": 0}
{"v": 1	"t": 110893	"P": 1013.75	"F": 0}
{"v": 1	"t": 110913	"P": 1016.25	"F": 0}
{"v": 1	"t": 110934	"P": 1019.5	"F": 0}
{"v": 1	"t": 110954	"P": 1014.75	"F": 0}
{"v": 1	"t": 110974	"P": 1012.0	"F": 0}
{"v": 1	"t": 110995	"P": 1018.25	"F": 0}
{"v": 1	"t": 111015	"P": 1017.5	"F": 0}
{"v": 1	"t": 111035	"P": 1004.25	"F": 0}
{"v": 1	"t": 111056	"P": 1016.5	"F": 0}
{"v": 1	"t": 111076	"P": 1018.75	"F": 0}
{"v": 1	"t": 111097	"P": 1015.0	"F": 0}
{"v": 1	"t": 111117	"P": 1012.25	"F": 0}
{"v": 1	"t": 111137	"P": 1018.5	"F": 0}
{"v": 1	"t": 111158	"P": 1017.0	"F": 0}
{"v": 1	"t": 111178	"P": 1011.75	"F": 0}
{"v": 1	"t": 111198	"P": 1016.75	"F": 0}
{"v": 1	"t": 111219	"P": 1019.75	"F": 0}
{"v": 1	"t": 111239	"P": 1014.75	"F": 0}
{"v": 1	"t": 111259	"P": 1012.5	"F": 0}
{"v": 1	"t": 111280	"P": 1021.25	"F": 0}
{"v": 1	"t": 111300	"P": 1017.0	"F": 0}
{"v": 1	"t": 111320	"P": 1012.25	"F": 0}
{"v": 1	"t": 111341	"P": 1016.75	"F": 0}
{"v": 1	"t": 111361	"P": 1021.0	"F": 0}
{"v": 1	"t": 111382	"P": 1015.5	"F": 0}
{"v": 1	"t": 111402	"P": 1014.0	"F": 0}
{"v": 1	"t": 111422	"P": 1019.5	"F": 0}
{"v": 1	"t": 111443	"P": 1016.0	"F": 0}
{"v": 1	"t": 111463	"P": 1013.75	"F": 0}
{"v": 1	"t": 111484	"P": 1020.0	"F": 0}
{"v": 1	"t": 111504	"P": 1015.75	"F": 0}
{"v": 1	"t": 111524	"P": 1013.0	"F": 0}
{"v": 1	"t": 111545	"P": 1021.25	"F": 0}
{"v": 1	"t": 111565	"P": 1016.75	"F": 0}
{"v": 1	"t": 111586	"P": 1012.0	"F": 0}
{"v": 1	"t": 111606	"P": 1018.5	"F": 0}
{"v": 1	"t": 111626	"P": 1017.5	"F": 0}
{"v": 1	"t": 111647	"P": 1013.0	"F": 0}
{"v": 1	"t": 111667	"P": 1016.0	"F": 0}
{"v": 1	"t": 111687	"P": 1019.75	"F": 0}
{"v": 1	"t": 111708	"P": 1015.5	"F": 0}
{"v": 1	"t": 111728	"P": 1013.5	"F": 0}
{"v": 1	"t": 111749	"P": 1020.75	"F": 0}
{"v": 1	"t": 111769	"P": 1017.0	"F": 0	"C": 49.215	"D": 3248	"sn": 54091779688249	"file": "/data/device_log/data0000.out"}
{"v": 1	"t": 111789	"P": 1012.0	"F": 0}
{"v": 1	"t": 111810	"P": 1018.5	"F": 0}
{"v": 1	"t": 111830	"P": 1016.75	"F": 0}
{"v": 1	"t": 111850	"P": 1012.25	"F": 0}
{"v": 1	"t": 111871	"P": 1018.25	"F": 0}
{"v": 1	"t": 111891	"P": 1019.0	"F": 0}
{"v": 1	"t": 111912	"P": 1013.75	"F": 0}
{"v": 1	"t": 111932	"P": 1014.5	"F": 0}
{"v": 1	"t": 111952	"P": 1020.25	"F": 0}
{"v": 1	"t": 111973	"P": 1014.75	"F": 0}
{"v": 1	"t": 111993	"P": 1013.0	"F": 0}
{"v": 1	"t": 112014	"P": 1018.25	"F": 0}
{"v": 1	"t": 112034	"P": 1016.25	"F": 0}
{"v": 1	"t": 112054	"P": 1012.25	"F": 0}
{"v": 1	"t": 112075	"P": 1019.0	"F": 0}
{"v": 1	"t": 112095	"P": 1015.0	"F": 0}
{"v": 1	"t": 112115	"P": 1012.0	"F": 0}
{"v": 1	"t": 112136	"P": 1014.5	"F": 0}
{"v": 1	"t": 112156	"P": 1018.5	"F": 0}
{"v": 1	"t": 112177	"P": 1015.0	"F": 0}
{"v": 1	"t": 112197	"P": 1012.25	"F": 0}
{"v": 1	"t": 112217	"P": 1019.5	"F": 0}
{"v": 1	"t": 112238	"P": 1018.25	"F": 0}
{"v": 1	"t": 112258	"P": 1012.75	"F": 0}
{"v": 1	"t": 112278	"P": 1014.75	"F": 0}
{"v": 1	"t": 112299	"P": 1019.0	"F": 0}
{"v": 1	"t": 112319	"P": 1015.25	"F": 0}
{"v": 1	"t": 112339	"P": 1010.75	"F": 0}
{"v": 1	"t": 112360	"P": 1017.0	"F": 0}
{"v": 1	"t": 112380	"P": 1018.75	"F": 0}
{"v": 1	"t": 112400	"P": 1013.75	"F": 0}
{"v": 1	"t": 112421	"P": 1013.5	"F": 0}
{"v": 1	"t": 112441	"P": 1019.0	"F": 0}
{"v": 1	"t": 112461	"P": 1017.5	"F": 0}
{"v": 1	"t": 112482	"P": 1012.25	"F": 0}
{"v": 1	"t": 112502	"P": 1018.25	"F": 0}
{"v": 1	"t": 112522	"P": 1017.75	"F": 0}
{"v": 1	"t": 112543	"P": 1014.25	"F": 0}
{"v": 1	"t": 112563	"P": 1012.0	"F": 0}
{"v": 1	"t": 112584	"P": 1020.0	"F": 0}
{"v": 1	"t": 112604	"P": 1014.0	"F": 0}
{"v": 1	"t": 112624	"P": 1012.75	"F": 0}
{"v": 1	"t": 112645	"P": 1016.5	"F": 0}
{"v": 1	"t": 112665	"P": 1018.75	"F": 0}
{"v": 1	"t": 112685	"P": 1016.25	"F": 0}
{"v": 1	"t": 112706	"P": 1012.25	"F": 0}
{"v": 1	"t": 112726	"P": 1020.0	"F": 0}
{"v": 1	"t": 112746	"P": 1016.0	"F": 0}
{"v": 1	"t": 112767	"P": 1012.25	"F": 0}
{"v": 1	"t": 112787	"P": 1015.5	"F": 0	"C": 49.26	"D": 3247	"sn": 54091779688249	"file": "/data/device_log/data0000.out"}
{"v": 1	"t": 112807	"P": 1019.75	"F": 0}
{"v": 1	"t": 112828	"P": 1016.25	"F": 0}
{"v": 1	"t": 112848	"P": 1012.5	"F": 0}
{"v": 1	"t": 112868	"P": 1019.0	"F": 0}
{"v": 1	"t": 112889	"P": 1017.0	"F": 0}
{"v": 1	"t": 112909	"P": 1014.0	"F": 0}
{"v": 1	"t": 112930	"P": 1015.75	"F": 0}
{"v": 1	"t": 112950	"P": 1020.0	"F": 0}
{"v": 1	"t": 112970	"P": 1015.75	"F": 0}
{"v": 1	"t": 112991	"P": 1013.25	"F": 0}
{"v": 1	"t": 113011	"P": 1018.5	"F": 0}
{"v": 1	"t": 113031	"P": 1019.25	"F": 0}
{"v": 1	"t": 113052	"P": 1013.0	"F": 0}
{"v": 1	"t": 113072	"P": 1013.25	"F": 0}
{"v": 1	"t": 113092	"P": 1020.0	"F": 0}
{"v": 1	"t": 113113	"P": 1017.0	"F": 0}
{"v": 1	"t": 113133	"P": 1012.5	"F": 0}
{"v": 1	"t": 113153	"P": 1018.5	"F": 0}
{"v": 1	"t": 113174	"P": 1019.25	"F": 0}
{"v": 1	"t": 113194	"P": 1014.75	"F": 0}
{"v": 1	"t": 113214	"P": 1013.75	"F": 0}
{"v": 1	"t": 113235	"P": 1017.25	"F": 0}
{"v": 1	"t": 113255	"P": 1016.0	"F": 0}
{"v": 1	"t": 113275	"P": 1014.0	"F": 0}
{"v": 1	"t": 113296	"P": 1016.5	"F": 0}
{"v": 1	"t": 113316	"P": 1019.25	"F": 0}
{"v": 1	"t": 113336	"P": 1016.75	"F": 0}
{"v": 1	"t": 113357	"P": 1012.0	"F": 0}
{"v": 1	"t": 113377	"P": 1021.25	"F": 0}
{"v": 1	"t": 113398	"P": 1016.75	"F": 0}
{"v": 1	"t": 113418	"P": 1015.0	"F": 0}
{"v": 1	"t": 113438	"P": 1014.0	"F": 0}
{"v": 1	"t": 113459	"P": 1020.5	"F": 0}
{"v": 1	"t": 113479	"P": 1018.5	"F": 0}
{"v": 1	"t": 113499	"P": 1012.75	"F": 0}
{"v": 1	"t": 113520	"P": 1019.25	"F": 0}
{"v": 1	"t": 113540	"P": 1017.5	"F": 0}
{"v": 1	"t": 113560	"P": 1013.0	"F": 0}
{"v": 1	"t": 113581	"P": 1017.75	"F": 0}
{"v": 1	"t": 113601	"P": 1017.5	"F": 0}
{"v": 1	"t": 113622	"P": 1014.75	"F": 0}
{"v": 1	"t": 113642	"P": 1013.75	"F": 0}
{"v": 1	"t": 113662	"P": 1020.25	"F": 0}
{"v": 1	"t": 113683	"P": 1013.5	"F": 0}
{"v": 1	"t": 113703	"P": 1012.5	"F": 0}
{"v": 1	"t": 113723	"P": 1019.0	"F": 0}
{"v": 1	"t": 113744	"P": 1016.25	"F": 0}
{"v": 1	"t": 113764	"P": 1012.5	"F": -1}
{"v": 1	"t": 113785	"P": 1017.75	"F": 0}
{"v": 1	"t": 113805	"P": 1018.75	"F": 0	"C": 49.3	"D": 3246	"sn": 54091779688249	"file": "/data/device_log/data0000.out"}
{"v": 1	"t": 113825	"P": 1014.0	"F": 0}
{"v": 1	"t": 113846	"P": 1014.25	"F": 0}
{"v": 1	"t": 113866	"P": 1020.25	"F": 0}
{"v": 1	"t": 113886	"P": 1015.25	"F": 0}
{"v": 1	"t": 113907	"P": 1012.75	"F": 0}
{"v": 1	"t": 113927	"P": 1018.5	"F": 0}
{"v": 1	"t": 113948	"P": 1016.5	"F": 0}
{"v": 1	"t": 113968	"P": 1011.75	"F": 0}
{"v": 1	"t": 113988	"P": 1016.0	"F": 0}
{"v": 1	"t": 114009	"P": 1019.5	"F": 0}
{"v": 1	"t": 114029	"P": 1014.75	"F": 0}
{"v": 1	"t": 114049	"P": 1014.0	"F": 0}
{"v": 1	"t": 114070	"P": 1021.25	"F": 0}
{"v": 1	"t": 114090	"P": 1017.25	"F": 0}
{"v": 1	"t": 114111	"P": 1012.5	"F": 0}
{"v": 1	"t": 114131	"P": 1020.0	"F": 0}
{"v": 1	"t": 114151	"P": 1017.75	"F": 0}
{"v": 1	"t": 114172	"P": 1012.0	"F": 0}
{"v": 1	"t": 114192	"P": 1020.0	"F": 0}
{"v": 1	"t": 114213	"P": 1019.75	"F": 0}
{"v": 1	"t": 114233	"P": 1013.75	"F": 0}
{"v": 1	"t": 114253	"P": 1019.5	"F": 0}
{"v": 1	"t": 114274	"P": 1017.25	"F": 0}
{"v": 1	"t": 114294	"P": 1013.5	"F": 0}
{"v": 1	"t": 114315	"P": 1016.25	"F": 0}
{"v": 1	"t": 114335	"P": 1019.25	"F": 0}
{"v": 1	"t": 114355	"P": 1014.5	"F": 0}
{"v": 1	"t": 114376	"P": 1011.5	"F": 0}
{"v": 1	"t": 114396	"P": 1018.75	"F": 0}
{"v": 1	"t": 114416	"P": 1018.0	"F": 0}
{"v": 1	"t": 114437	"P": 1013.75	"F": 0}
{"v": 1	"t": 114457	"P": 1013.5	"F": 0}
{"v": 1	"t": 114477	"P": 1019.75	"F": 0}
{"v": 1	"t": 114497	"P": 1019.5	"F": 0}
{"v": 1	"t": 114518	"P": 1016.5	"F": 0}
{"v": 1	"t": 114538	"P": 1012.25	"F": 0}
{"v": 1	"t": 114558	"P": 1016.5	"F": 0}
{"v": 1	"t": 114579	"P": 1020.25	"F": 0}
{"v": 1	"t": 114600	"P": 1018.75	"F": 0}
{"v": 1	"t": 114620	"P": 1018.0	"F": 0}
{"v": 1	"t": 114640	"P": 1012.5	"F": 0}
{"v": 1	"t": 114661	"P": 1013.0	"F": 0}
{"v": 1	"t": 114681	"P": 1019.25	"F": 0}
{"v": 1	"t": 114701	"P": 1019.0	"F": 0}
{"v": 1	"t": 114721	"P": 1014.75	"F": 0}
{"v": 1	"t": 114742	"P": 1012.0	"F": 0}
{"v": 1	"t": 114762	"P": 1013.75	"F": 0}
{"v": 1	"t": 114782	"P": 1020.25	"F": 0}
{"v": 1	"t": 114802	"P": 1018.25	"F": 0}
{"v": 1	"t": 114823	"P": 1015.0	"F": 0	"C": 49.33	"D": 3245	"sn": 54091779688249	"file": "/data/device_log/data0000.out"}
{"v": 1	"t": 114843	"P": 1011.0	"F": 0}
{"v": 1	"t": 114863	"P": 1017.25	"F": 0}
{"v": 1	"t": 114884	"P": 1020.0	"F": 0}
{"v": 1	"t": 114904	"P": 1016.75	"F": 0}
{"v": 1	"t": 114924	"P": 1013.5	"F": 0}
{"v": 1	"t": 114944	"P": 1011.75	"F": 0}
{"v": 1	"t": 114965	"P": 1019.25	"F": 0}
{"v": 1	"t": 114985	"P": 1019.0	"F": 0}
{"v": 1	"t": 115005	"P": 1013.5	"F": 0}
{"v": 1	"t": 115025	"P": 1011.75	"F": 0}
{"v": 1	"t": 115046	"P": 1015.75	"F": 0}
{"v": 1	"t": 115066	"P": 1021.25	"F": 0}
{"v": 1	"t": 115086	"P": 1016.5	"F": 0}
{"v": 1	"t": 115107	"P": 1012.5	"F": 0}
{"v": 1	"t": 115127	"P": 1014.75	"F": 0}
{"v": 1	"t": 115147	"P": 1020.0	"F": 0}
{"v": 1	"t": 115167	"P": 1018.5	"F": 0}
{"v": 1	"t": 115188	"P": 1015.0	"F": 0}
{"v": 1	"t": 115208	"P": 1012.75	"F": 0}
{"v": 1	"t": 115228	"P": 1016.75	"F": 0}
{"v": 1	"t": 115249	"P": 1020.0	"F": 0}
{"v": 1	"t": 115269	"P": 1016.0	"F": 0}
{"v": 1	"t": 115289	"P": 1013.5	"F": 0}
{"v": 1	"t": 115309	"P": 1013.5	"F": 0}
{"v": 1	"t": 115330	"P": 1020.75	"F": 0}
{"v": 1	"t": 115350	"P": 1017.5	"F": 0}
{"v": 1	"t": 115370	"P": 1014.0	"F": 0}
{"v": 1	"t": 115390	"P": 1010.25	"F": 0}
{"v": 1	"t": 115411	"P": 1013.5	"F": 0}
{"v": 1	"t": 115431	"P": 1019.5	"F": 0}
{"v": 1	"t": 115451	"P": 1018.0	"F": 0}
{"v": 1	"t": 115472	"P": 1015.75	"F": 0}
{"v": 1	"t": 115492	"P": 1012.5	"F": 0}
{"v": 1	"t": 115512	"P": 1019.25	"F": 0}
{"v": 1	"t": 115532	"P": 1020.0	"F": 0}
{"v": 1	"t": 115553	"P": 1015.5	"F": 0}
{"v": 1	"t": 115573	"P": 1012.75	"F": 0}
{"v": 1	"t": 115593	"P": 1014.5	"F": 0}
{"v": 1	"t": 115613	"P": 1019.25	"F": 0}
{"v": 1	"t": 115634	"P": 1019.5	"F": 0}
{"v": 1	"t": 115654	"P": 1014.75	"F": 0}
{"v": 1	"t": 115674	"P": 1012.5	"F": 0}
{"v": 1	"t": 115695	"P": 1017.5	"F": 0}
{"v": 1	"t": 115715	"P": 1021.5	"F": 0}
{"v": 1	"t": 115735	"P": 1016.5	"F": 0}
{"v": 1	"t": 115755	"P": 1011.25	"F": 0}
{"v": 1	"t": 115776	"P": 1013.25	"F": 0}
{"v": 1	"t": 115796	"P": 1020.0	"F": 0}
{"v": 1	"t": 115816	"P": 1018.0	"F": 0}
{"v": 1	"t": 115836	"P": 1014.75	"F": 0	"C": 49.415	"D": 3244	"sn": 54091779688249	"file": "/data/device_log/data0000.out"}
{"v": 1	"t": 115857	"P": 1011.0	"F": 0}
{"v": 1	"t": 115877	"P": 1015.0	"F": 0}
{"v": 1	"t": 115897	"P": 1020.75	"F": 0}
{"v": 1	"t": 115918	"P": 1015.0	"F": 0}
{"v": 1	"t": 115938	"P": 1012.5	"F": 0}
{"v": 1	"t": 115958	"P": 1014.75	"F": 0}
{"v": 1	"t": 115978	"P": 1018.25	"F": 0}
{"v": 1	"t": 115999	"P": 1019.0	"F": 0}
{"v": 1	"t": 116019	"P": 1014.75	"F": 0}
{"v": 1	"t": 116039	"P": 1012.75	"F": 0}
{"v": 1	"t": 116059	"P": 1015.5	"F": 0}
{"v": 1	"t": 116080	"P": 1018.75	"F": 0}
{"v": 1	"t": 116100	"P": 1018.0	"F": 0}
{"v": 1	"t": 116120	"P": 1014.0	"F": 0}
{"v": 1	"t": 116141	"P": 1012.0	"F": 0}
{"v": 1	"t": 116161	"P": 1016.75	"F": 0}
{"v": 1	"t": 116181	"P": 1019.5	"F": 0}
{"v": 1	"t": 116201	"P": 1016.0	"F": 0}
{"v": 1	"t": 116222	"P": 1013.25	"F": 0}
{"v": 1	"t": 116242	"P": 1011.0	"F": 0}
{"v": 1	"t": 116262	"P": 1018.75	"F": 0}
{"v": 1	"t": 116282	"P": 1018.75	"F": 0}
{"v": 1	"t": 116303	"P": 1015.25	"F": 0}
{"v": 1	"t": 116323	"P": 1011.5	"F": 0}
{"v": 1	"t": 116343	"P": 1013.25	"F": 0}
{"v": 1	"t": 116363	"P": 1019.25	"F": 0}
{"v": 1	"t": 116384	"P": 1019.5	"F": 0}
{"v": 1	"t": 116404	"P": 1014.5	"F": 0}
{"v": 1	"t": 116424	"P": 1012.75	"F": 0}
{"v": 1	"t": 116445	"P": 1018.0	"F": 0}
{"v": 1	"t": 116465	"P": 1018.0	"F": 0}
{"v": 1	"t": 116485	"P": 1013.0	"F": 0}
{"v": 1	"t": 116505	"P": 1011.75	"F": 0}
{"v": 1	"t": 116526	"P": 1015.5	"F": 0}
{"v": 1	"t": 116546	"P": 1020.75	"F": 0}
{"v": 1	"t": 116566	"P": 1017.75	"F": 0}
{"v": 1	"t": 116587	"P": 1014.25	"F": 0}
{"v": 1	"t": 116607	"P": 1013.75	"F": 0}
{"v": 1	"t": 116627	"P": 1019.0	"F": 0}
{"v": 1	"t": 116648	"P": 1017.25	"F": 0}
{"v": 1	"t": 116668	"P": 1012.5	"F": 0}
{"v": 1	"t": 116688	"P": 1013.75	"F": 0}
{"v": 1	"t": 116708	"P": 1018.25	"F": 0}
{"v": 1	"t": 116729	"P": 1019.25	"F": 0}
{"v": 1	"t": 116749	"P": 1016.25	"F": 0}
{"v": 1	"t": 116769	"P": 1011.5	"F": 0}
{"v": 1	"t": 116790	"P": 1016.0	"F": 0}
{"v": 1	"t": 116810	"P": 1018.75	"F": 0}
{"v": 1	"t": 116830	"P": 1016.0	"F": 0}
{"v": 1	"t": 116850	"P": 1011.5	"F": 0	"C": 49.475	"D": 3243	"sn": 54091779688249	"file": "/data/device_log/data0000.out"}
{"v": 1	"t": 116871	"P": 1013.75	"F": 0}
{"v": 1	"t": 116891	"P": 1020.5	"F": 0}
{"v": 1	"t": 116911	"P": 1015.0	"F": 0}
{"v": 1	"t": 116932	"P": 1012.5	"F": 0}
{"v": 1	"t": 116952	"P": 1018.25	"F": 0}
{"v": 1	"t": 116972	"P": 1018.25	"F": 0}
{"v": 1	"t": 116993	"P": 1014.0	"F": 0}
{"v": 1	"t": 117013	"P": 1013.25	"F": 0}
{"v": 1	"t": 117034	"P": 1020.75	"F": 0}
{"v": 1	"t": 117054	"P": 1015.25	"F": 0}
{"v": 1	"t": 117074	"P": 1012.25	"F": 0}
{"v": 1	"t": 117095	"P": 1016.75	"F": 0}
{"v": 1	"t": 117115	"P": 1017.75	"F": 0}
{"v": 1	"t": 117135	"P": 1012.75	"F": 0}
{"v": 1	"t": 117156	"P": 1016.25	"F": 0}
{"v": 1	"t": 117176	"P": 1020.0	"F": 0}
{"v": 1	"t": 117196	"P": 1014.0	"F": 0}
{"v": 1	"t": 117217	"P": 1013.75	"F": 0}
{"v": 1	"t": 117237	"P": 1019.75	"F": 0}
{"v": 1	"t": 117258	"P": 1017.5	"F": 0}
{"v": 1	"t": 117278	"P": 1013.25	"F": 0}
{"v": 1	"t": 117298	"P": 1016.25	"F": 0}
{"v": 1	"t": 117319	"P": 1019.0	"F": 0}
{"v": 1	"t": 117339	"P": 1014.5	"F": 0}
{"v": 1	"t": 117359	"P": 1014.25	"F": 0}
{"v": 1	"t": 117380	"P": 1020.25	"F": 0}
{"v": 1	"t": 117400	"P": 1017.5	"F": 0}
{"v": 1	"t": 117420	"P": 1013.0	"F": 0}
{"v": 1	"t": 117441	"P": 1016.75	"F": 0}
{"v": 1	"t": 117461	"P": 1020.25	"F": 0}
{"v": 1	"t": 117482	"P": 1014.0	"F": 0}
{"v": 1	"t": 117502	"P": 1011.5	"F": 0}
{"v": 1	"t": 117522	"P": 1018.5	"F": 0}
{"v": 1	"t": 117543	"P": 1016.75	"F": 0}
{"v": 1	"t": 117563	"P": 1011.0	"F": 0}
{"v": 1	"t": 117583	"P": 1015.25	"F": 0}
{"v": 1	"t": 117604	"P": 1018.5	"F": 0}
{"v": 1	"t": 117624	"P": 1014.75	"F": 0}
{"v": 1	"t": 117645	"P": 1016.0	"F": 0}
{"v": 1	"t": 117665	"P": 1018.5	"F": 0}
{"v": 1	"t": 117685	"P": 1014.25	"F": 0}
{"v": 1	"t": 117706	"P": 1017.0	"F": 0}
{"v": 1	"t": 117726	"P": 1017.5	"F": 0}
{"v": 1	"t": 117747	"P": 1012.5	"F": 0}
{"v": 1	"t": 117767	"P": 1016.5	"F": 0}
{"v": 1	"t": 117787	"P": 1019.25	"F": 0}
{"v": 1	"t": 117808	"P": 1014.75	"F": 0}
{"v": 1	"t": 117828	"P": 1013.75	"F": 0}
{"v": 1	"t": 117849	"P": 1021.5	"F": 0}
{"v": 1	"t": 117869	"P": 1016.5	"F": 0	"C": 49.49	"D": 3242	"sn": 54091779688249	"file": "/data/device_log/data0000.out"}
{"v": 1	"t": 117889	"P": 1014.25	"F": 0}
{"v": 1	"t": 117910	"P": 1018.75	"F": 0}
{"v": 1	"t": 117930	"P": 1020.25	"F": 0}
{"v": 1	"t": 117950	"P": 1014.75	"F": 0}
{"v": 1	"t": 117971	"P": 1014.0	"F": 0}
{"v": 1	"t": 117991	"P": 1021.0	"F": 0}
{"v": 1	"t": 118011	"P": 1017.0	"F": 0}
{"v": 1	"t": 118032	"P": 1013.5	"F": 0}
{"v": 1	"t": 118052	"P": 1017.5	"F": 0}
{"v": 1	"t": 118072	"P": 1017.0	"F": 0}
{"v": 1	"t": 118093	"P": 1014.25	"F": 0}
{"v": 1	"t": 118113	"P": 1014.0	"F": 0}
{"v": 1	"t": 118134	"P": 1019.0	"F": 0}
{"v": 1	"t": 118154	"P": 1017.25	"F": 0}
{"v": 1	"t": 118174	"P": 1011.5	"F": 0}
{"v": 1	"t": 118195	"P": 1017.5	"F": 0}
{"v": 1	"t": 118215	"P": 1019.75	"F": 0}
{"v": 1	"t": 118235	"P": 1012.0	"F": 0}
{"v": 1	"t": 118256	"P": 1014.75	"F": 0}
{"v": 1	"t": 118276	"P": 1020.5	"F": 0}
{"v": 1	"t": 118297	"P": 1015.5	"F": 0}
{"v": 1	"t": 118317	"P": 1012.5	"F": 0}
{"v": 1	"t": 118337	"P": 1019.0	"F": 0}
{"v": 1	"t": 118358	"P": 1016.0	"F": 0}
{"v": 1	"t": 118378	"P": 1011.75	"F": 0}
{"v": 1	"t": 118398	"P": 1016.25	"F": 0}
{"v": 1	"t": 118419	"P": 1018.25	"F": 0}
{"v": 1	"t": 118439	"P": 1014.75	"F": 0}
{"v": 1	"t": 118459	"P": 1014.0	"F": 0}
{"v": 1	"t": 118480	"P": 1021.5	"F": 0}
{"v": 1	"t": 118500	"P": 1014.75	"F": 0}
{"v": 1	"t": 118520	"P": 1012.25	"F": 0}
{"v": 1	"t": 118541	"P": 1018.0	"F": 0}
{"v": 1	"t": 118561	"P": 1019.5	"F": 0}
{"v": 1	"t": 118582	"P": 1014.25	"F": 0}
{"v": 1	"t": 118602	"P": 1012.75	"F": 0}
{"v": 1	"t": 118622	"P": 1019.75	"F": 0}
{"v": 1	"t": 118643	"P": 1015.25	"F": 0}
{"v": 1	"t": 118663	"P": 1011.25	"F": 0}
{"v": 1	"t": 118683	"P": 1016.25	"F": 0}
{"v": 1	"t": 118704	"P": 1019.0	"F": 0}
{"v": 1	"t": 118724	"P": 1013.25	"F": 0}
{"v": 1	"t": 118744	"P": 1012.25	"F": 0}
{"v": 1	"t": 118765	"P": 1020.25	"F": 0}
{"v": 1	"t": 118785	"P": 1018.25	"F": 0}
{"v": 1	"t": 118806	"P": 1011.5	"F": 0}
{"v": 1	"t": 118826	"P": 1017.25	"F": 0}
{"v": 1	"t": 118846	"P": 1019.75	"F": 0}
{"v": 1	"t": 118867	"P": 1014.5	"F": 0}
{"v": 1	"t": 118887	"P": 1015.75	"F": 0	"C": 49.56	"D": 3241	"sn": 54091779688249	"file": "/data/device_log/data0000.out"}
{"v": 1	"t": 118907	"P": 1020.0	"F": 0}
{"v": 1	"t": 118928	"P": 1016.5	"F": 0}
{"v": 1	"t": 118948	"P": 1013.25	"F": 0}
{"v": 1	"t": 118968	"P": 1018.25	"F": 0}
{"v": 1	"t": 118989	"P": 1017.25	"F": 0}
{"v": 1	"t": 119009	"P": 1011.5	"F": 0}
{"v": 1	"t": 119030	"P": 1014.5	"F": 0}
{"v": 1	"t": 119050	"P": 1019.0	"F": 0}
{"v": 1	"t": 119070	"P": 1013.25	"F": 0}
{"v": 1	"t": 119091	"P": 1011.75	"F": 0}
{"v": 1	"t": 119111	"P": 1021.25	"F": 0}
{"v": 1	"t": 119131	"P": 1015.5	"F": 0}
{"v": 1	"t": 119152	"P": 1010.0	"F": 0}
{"v": 1	"t": 119172	"P": 1017.75	"F": 0}
{"v": 1	"t": 119192	"P": 1017.5	"F": 0}
{"v": 1	"t": 119213	"P": 1014.25	"F": 0}
{"v": 1	"t": 119233	"P": 1012.0	"F": 0}
{"v": 1	"t": 119254	"P": 1020.5	"F": 0}
{"v": 1	"t": 119274	"P": 1016.0	"F": 0}
{"v": 1	"t": 119294	"P": 1011.75	"F": 0}
{"v": 1	"t": 119315	"P": 1016.25	"F": 0}
{"v": 1	"t": 119335	"P": 1017.0	"F": 0}
{"v": 1	"t": 119355	"P": 1014.5	"F": 0}
{"v": 1	"t": 119376	"P": 1014.0	"F": 0}
{"v": 1	"t": 119396	"P": 1020.0	"F": 0}
{"v": 1	"t": 119416	"P": 1016.75	"F": 0}
{"v": 1	"t": 119437	"P": 1012.5	"F": 0}
{"v": 1	"t": 119457	"P": 1017.75	"F": 0}
{"v": 1	"t": 119478	"P": 1018.25	"F": 0}
{"v": 1	"t": 119498	"P": 1012.5	"F": 0}
{"v": 1	"t": 119518	"P": 1015.25	"F": 0}
{"v": 1	"t": 119539	"P": 1019.0	"F": 0}
{"v": 1	"t": 119559	"P": 1014.0	"F": 0}
{"v": 1	"t": 119579	"P": 1013.5	"F": 0}
{"v": 1	"t": 119600	"P": 1020.0	"F": 0}
{"v": 1	"t": 119620	"P": 1018.25	"F": 0}
{"v": 1	"t": 119640	"P": 1011.75	"F": 0}
{"v": 1	"t": 119661	"P": 1017.0	"F": 0}
{"v": 1	"t": 119681	"P": 1020.75	"F": 0}
{"v": 1	"t": 119702	"P": 1015.0	"F": 0}
{"v": 1	"t": 119722	"P": 1013.0	"F": 0}
{"v": 1	"t": 119742	"P": 1018.75	"F": 0}
{"v": 1	"t": 119763	"P": 1019.5	"F": 0}
{"v": 1	"t": 119783	"P": 1012.25	"F": 0}
{"v": 1	"t": 119803	"P": 1017.5	"F": 0}
{"v": 1	"t": 119824	"P": 1018.5	"F": 0}
{"v": 1	"t": 119844	"P": 1015.0	"F": 0}
{"v": 1	"t": 119864	"P": 1014.0	"F": 0}
{"v": 1	"t": 119885	"P": 1020.0	"F": 0}
{"v": 1	"t": 119905	"P": 1016.25	"F": 0	"C": 49.58	"D": 3240	"sn": 54091779688249	"file": "/data/device_log/data0000.out"}
{"v": 1	"t": 119926	"P": 1012.5	"F": 0}
{"v": 1	"t": 119946	"P": 1017.0	"F": 0}
{"v": 1	"t": 119966	"P": 1019.0	"F": 0}
{"v": 1	"t": 119987	"P": 1013.25	"F": 0}
{"v": 1	"t": 120007	"P": 1012.75	"F": 0}
{"v": 1	"t": 120027	"P": 1021.0	"F": 0}
{"v": 1	"t": 120048	"P": 1016.75	"F": 0}
{"v": 1	"t": 120068	"P": 1012.25	"F": 0}
{"v": 1	"t": 120088	"P": 1016.75	"F": 0}
{"v": 1	"t": 120109	"P": 1019.0	"F": 0}
{"v": 1	"t": 120129	"P": 1013.5	"F": 0}
{"v": 1	"t": 120149	"P": 1013.5	"F": 0}
{"v": 1	"t": 120170	"P": 1018.5	"F": 0}
{"v": 1	"t": 120190	"P": 1016.5	"F": 0}
{"v": 1	"t": 120211	"P": 1011.75	"F": 0}
{"v": 1	"t": 120231	"P": 1018.75	"F": 0}
{"v": 1	"t": 120251	"P": 1017.0	"F": 0}
{"v": 1	"t": 120272	"P": 1014.0	"F": 0}
{"v": 1	"t": 120292	"P": 1017.25	"F": 0}
{"v": 1	"t": 120312	"P": 1018.25	"F": 0}
{"v": 1	"t": 120333	"P": 1014.25	"F": 0}
{"v": 1	"t": 120353	"P": 1012.5	"F": 0}
{"v": 1	"t": 120373	"P": 1020.25	"F": 0}
{"v": 1	"t": 120394	"P": 1018.25	"F": 0}
{"v": 1	"t": 120414	"P": 1011.25	"F": 0}
{"v": 1	"t": 120435	"P": 1015.25	"F": 0}
{"v": 1	"t": 120455	"P": 1019.75	"F": 0}
{"v": 1	"t": 120475	"P": 1015.5	"F": 0}
{"v": 1	"t": 120496	"P": 1011.75	"F": 0}
{"v": 1	"t": 120516	"P": 1020.0	"F": 0}
{"v": 1	"t": 120536	"P": 1017.25	"F": 0}
{"v": 1	"t": 120557	"P": 1013.5	"F": 0}
{"v": 1	"t": 120577	"P": 1014.75	"F": 0}
{"v": 1	"t": 120597	"P": 1019.75	"F": 0}
{"v": 1	"t": 120618	"P": 1015.25	"F": 0}
{"v": 1	"t": 120638	"P": 1013.5	"F": 0}
{"v": 1	"t": 120659	"P": 1018.75	"F": 0}
{"v": 1	"t": 120679	"P": 1017.5	"F": 0}
{"v": 1	"t": 120699	"P": 1010.75	"F": 0}
{"v": 1	"t": 120720	"P": 1016.0	"F": 0}
{"v": 1	"t": 120740	"P": 1018.75	"F": 0}
{"v": 1	"t": 120760	"P": 1013.75	"F": 0}
{"v": 1	"t": 120781	"P": 1013.25	"F": 0}
{"v": 1	"t": 120801	"P": 1020.0	"F": 0}
{"v": 1	"t": 120821	"P": 1015.5	"F": 0}
{"v": 1	"t": 120842	"P": 1013.5	"F": 0}
{"v": 1	"t": 120862	"P": 1018.0	"F": 0}
{"v": 1	"t": 120883	"P": 1021.0	"F": 0}
{"v": 1	"t": 120903	"P": 1012.25	"F": 0}
{"v": 1	"t": 120924	"P": 1018.0	"F": 0	"C": 49.625	"D": 3239	"sn": 54091779688249	"file": "/data/device_log/data0000.out"}
{"v": 1	"t": 120944	"P": 1013.5	"F": 0}
{"v": 1	"t": 120965	"P": 1014.0	"F": 0}
{"v": 1	"t": 120985	"P": 1018.25	"F": 0}
{"v": 1	"t": 121005	"P": 1012.5	"F": 0}
{"v": 1	"t": 121026	"P": 1011.0	"F": 0}
{"v": 1	"t": 121046	"P": 1016.0	"F": 0}
{"v": 1	"t": 121066	"P": 1015.25	"F": 0}
{"v": 1	"t": 121087	"P": 1012.25	"F": 0}
{"v": 1	"t": 121107	"P": 1013.75	"F": 0}
{"v": 1	"t": 121127	"P": 1017.5	"F": 0}
{"v": 1	"t": 121148	"P": 1012.75	"F": 0}
{"v": 1	"t": 121168	"P": 1012.75	"F": 0}
{"v": 1	"t": 121189	"P": 1016.0	"F": 0}
{"v": 1	"t": 121209	"P": 1014.75	"F": 0}
{"v": 1	"t": 121229	"P": 1010.5	"F": 0}
{"v": 1	"t": 121250	"P": 1018.0	"F": 0}
{"v": 1	"t": 121270	"P": 1015.5	"F": 0}
{"v": 1	"t": 121290	"P": 1014.0	"F": 0}
{"v": 1	"t": 121311	"P": 1013.5	"F": 0}
{"v": 1	"t": 121331	"P": 1018.75	"F": 0}
{"v": 1	"t": 121351	"P": 1013.5	"F": 0}
{"v": 1	"t": 121372	"P": 1010.5	"F": 0}
{"v": 1	"t": 121392	"P": 1019.0	"F": 0}
{"v": 1	"t": 121413	"P": 1015.75	"F": 0}
{"v": 1	"t": 121433	"P": 1012.0	"F": 0}
{"v": 1	"t": 121453	"P": 1014.0	"F": 0}
{"v": 1	"t": 121474	"P": 1019.75	"F": 0}
{"v": 1	"t": 121494	"P": 1013.5	"F": 0}
{"v": 1	"t": 121514	"P": 1011.25	"F": 0}
{"v": 1	"t": 121535	"P": 1017.5	"F": 0}
{"v": 1	"t": 121555	"P": 1014.25	"F": 0}
{"v": 1	"t": 121575	"P": 1009.5	"F": 0}
{"v": 1	"t": 121596	"P": 1015.25	"F": 0}
{"v": 1	"t": 121616	"P": 1017.0	"F": 0}
{"v": 1	"t": 121637	"P": 1012.75	"F": 0}
{"v": 1	"t": 121657	"P": 1011.5	"F": 0}
{"v": 1	"t": 121677	"P": 1019.5	"F": 0}
{"v": 1	"t": 121698	"P": 1015.25	"F": 0}
{"v": 1	"t": 121718	"P": 1010.75	"F": 0}
{"v": 1	"t": 121738	"P": 1014.25	"F": 0}
{"v": 1	"t": 121759	"P": 1017.0	"F": 0}
{"v": 1	"t": 121779	"P": 1011.5	"F": 0}
{"v": 1	"t": 121799	"P": 1010.75	"F": 0}
{"v": 1	"t": 121820	"P": 1017.5	"F": 0}
{"v": 1	"t": 121840	"P": 1013.75	"F": 0}
{"v": 1	"t": 121860	"P": 1009.5	"F": 0}
{"v": 1	"t": 121881	"P": 1014.5	"F": 0}
{"v": 1	"t": 121901	"P": 1016.25	"F": 0}
{"v": 1	"t": 121922	"P": 1011.75	"F": 0}
{"v": 1	"t": 121942	"P": 1012.25	"F": 0	"C": 49.65	"D": 3238	"sn": 54091779688249	"file": "/data/device_log/data0000.out"}
{"v": 1	"t": 121962	"P": 1018.75	"F": 0}
{"v": 1	"t": 121983	"P": 1014.5	"F": 0}
{"v": 1	"t": 122003	"P": 1012.75	"F": 0}
{"v": 1	"t": 122023	"P": 1014.5	"F": 0}
{"v": 1	"t": 122044	"P": 1017.0	"F": 0}
{"v": 1	"t": 122064	"P": 1014.75	"F": 0}
{"v": 1	"t": 122084	"P": 1008.75	"F": 0}
{"v": 1	"t": 122105	"P": 1016.75	"F": 0}
{"v": 1	"t": 122125	"P": 1018.0	"F": 0}
{"v": 1	"t": 122145	"P": 1010.75	"F": 0}
{"v": 1	"t": 122166	"P": 1014.25	"F": 0}
{"v": 1	"t": 122186	"P": 1016.25	"F": 0}
{"v": 1	"t": 122207	"P": 1013.0	"F": 0}
{"v": 1	"t": 122227	"P": 1015.0	"F": 0}
{"v": 1	"t": 122247	"P": 1017.5	"F": 0}
{"v": 1	"t": 122268	"P": 1014.5	"F": 0}
{"v": 1	"t": 122288	"P": 1009.25	"F": 0}
{"v": 1	"t": 122308	"P": 1016.5	"F": 0}
{"v": 1	"t": 122329	"P": 1017.25	"F": 0}
{"v": 1	"t": 122349	"P": 1010.75	"F": 0}
{"v": 1	"t": 122369	"P": 1010.75	"F": 0}
{"v": 1	"t": 122390	"P": 1018.0	"F": 0}
{"v": 1	"t": 122410	"P": 1015.0	"F": 0}
{"v": 1	"t": 122431	"P": 1010.0	"F": 0}
{"v": 1	"t": 122451	"P": 1016.25	"F": 0}
{"v": 1	"t": 122471	"P": 1017.25	"F": 0}
{"v": 1	"t": 122492	"P": 1010.5	"F": 0}
{"v": 1	"t": 122512	"P": 1011.25	"F": 0}
{"v": 1	"t": 122532	"P": 1016.25	"F": 0}
{"v": 1	"t": 122553	"P": 1014.75	"F": 0}
{"v": 1	"t": 122573	"P": 1009.25	"F": 0}
{"v": 1	"t": 122593	"P": 1014.0	"F": 0}
{"v": 1	"t": 122614	"P": 1017.75	"F": 0}
{"v": 1	"t": 122634	"P": 1012.25	"F": 0}
{"v": 1	"t": 122654	"P": 1011.25	"F": 0}
{"v": 1	"t": 122675	"P": 1018.5	"F": 0}
{"v": 1	"t": 122695	"P": 1017.25	"F": 0}
{"v": 1	"t": 122715	"P": 1011.75	"F": 0}
{"v": 1	"t": 122736	"P": 1011.5	"F": 0}
{"v": 1	"t": 122756	"P": 1017.25	"F": 0}
{"v": 1	"t": 122776	"P": 1011.75	"F": 0}
{"v": 1	"t": 122797	"P": 1013.0	"F": 0}
{"v": 1	"t": 122817	"P": 1016.75	"F": 0}
{"v": 1	"t": 122838	"P": 1015.75	"F": 0}
{"v": 1	"t": 122858	"P": 1010.25	"F": 0}
{"v": 1	"t": 122878	"P": 1016.0	"F": 0}
{"v": 1	"t": 122899	"P": 1017.0	"F": 0}
{"v": 1	"t": 122919	"P": 1013.75	"F": 0}
{"v": 1	"t": 122939	"P": 1012.0	"F": 0}
{"v": 1	"t": 122960	"P": 1017.25	"F": 0	"C": 49.685	"D": 3237	"sn": 54091779688249	"file": "/data/device_log/data0000.out"}
{"v": 1	"t": 122980	"P": 1013.5	"F": 0}
{"v": 1	"t": 123001	"P": 1012.75	"F": 0}
{"v": 1	"t": 123021	"P": 1016.25	"F": 0}
{"v": 1	"t": 123041	"P": 1016.0	"F": 0}
{"v": 1	"t": 123062	"P": 1012.0	"F": 0}
{"v": 1	"t": 123082	"P": 1016.0	"F": 0}
{"v": 1	"t": 123102	"P": 1016.5	"F": 0}
{"v": 1	"t": 123123	"P": 1012.5	"F": 0}
{"v": 1	"t": 123143	"P": 1012.0	"F": 0}
{"v": 1	"t": 123164	"P": 1017.75	"F": 0}
{"v": 1	"t": 123184	"P": 1013.25	"F": 0}
{"v": 1	"t": 123204	"P": 1011.5	"F": 0}
{"v": 1	"t": 123225	"P": 1016.5	"F": 0}
{"v": 1	"t": 123245	"P": 1015.5	"F": 0}
{"v": 1	"t": 123265	"P": 1011.5	"F": 0}
{"v": 1	"t": 123286	"P": 1014.25	"F": 0}
{"v": 1	"t": 123306	"P": 1017.5	"F": 0}
{"v": 1	"t": 123326	"P": 1014.5	"F": 0}
{"v": 1	"t": 123347	"P": 1011.0	"F": 0}
{"v": 1	"t": 123367	"P": 1014.5	"F": 0}
{"v": 1	"t": 123388	"P": 1015.75	"F": 0}
{"v": 1	"t": 123408	"P": 1011.0	"F": 0}
{"v": 1	"t": 123428	"P": 1016.5	"F": 0}
{"v": 1	"t": 123449	"P": 1016.75	"F": 0}
{"v": 1	"t": 123469	"P": 1011.25	"F": 0}
{"v": 1	"t": 123489	"P": 1011.0	"F": 0}
{"v": 1	"t": 123510	"P": 1014.0	"F": 0}
{"v": 1	"t": 123530	"P": 1018.25	"F": 0}
{"v": 1	"t": 123550	"P": 1016.5	"F": 0}
{"v": 1	"t": 123570	"P": 1013.25	"F": 0}
{"v": 1	"t": 123591	"P": 1011.0	"F": 0}
{"v": 1	"t": 123611	"P": 1018.25	"F": 0}
{"v": 1	"t": 123631	"P": 1015.5	"F": 0}
{"v": 1	"t": 123651	"P": 1013.25	"F": 0}
{"v": 1	"t": 123672	"P": 1009.0	"F": 0}
{"v": 1	"t": 123692	"P": 1013.25	"F": 0}
{"v": 1	"t": 123712	"P": 1018.25	"F": 0}
{"v": 1	"t": 123733	"P": 1016.5	"F": 0}
{"v": 1	"t": 123753	"P": 1012.5	"F": 0}
{"v": 1	"t": 123773	"P": 1010.0	"F": 0}
{"v": 1	"t": 123793	"P": 1016.75	"F": 0}
{"v": 1	"t": 123814	"P": 1016.75	"F": 0}
{"v": 1	"t": 123834	"P": 1013.25	"F": 0}
{"v": 1	"t": 123854	"P": 1013.0	"F": 0}
{"v": 1	"t": 123874	"P": 1013.0	"F": 0}
{"v": 1	"t": 123895	"P": 1019.5	"F": 0}
{"v": 1	"t": 123915	"P": 1016.75	"F": 0}
{"v": 1	"t": 123935	"P": 1010.75	"F": 0}
{"v": 1	"t": 123955	"P": 1009.5	"F": 0}
{"v": 1	"t": 123976	"P": 1014.0	"F": 0	"C": 49.68	"D": 3236	"sn": 54091779688249	"file": "/data/device_log/data0000.out"}
{"v": 1	"t": 123996	"P": 1017.5	"F": 0}
{"v": 1	"t": 124016	"P": 1014.75	"F": 0}
{"v": 1	"t": 124037	"P": 1012.75	"F": 0}
{"v": 1	"t": 124057	"P": 1011.25	"F": 0}
{"v": 1	"t": 124077	"P": 1015.75	"F": 0}
{"v": 1	"t": 124097	"P": 1017.75	"F": 0}
{"v": 1	"t": 124118	"P": 1012.0	"F": 0}
{"v": 1	"t": 124138	"P": 1010.0	"F": 0}
{"v": 1	"t": 124158	"P": 1013.0	"F": 0}
{"v": 1	"t": 124179	"P": 1018.25	"F": 0}
{"v": 1	"t": 124199	"P": 1013.25	"F": 0}
{"v": 1	"t": 124219	"P": 1014.25	"F": 0}
{"v": 1	"t": 124239	"P": 1011.0	"F": 0}
{"v": 1	"t": 124260	"P": 1018.0	"F": 0}
{"v": 1	"t": 124280	"P": 1013.75	"F": 0}
{"v": 1	"t": 124301	"P": 1011.5	"F": 0}
{"v": 1	"t": 124321	"P": 1017.25	"F": 0}
{"v": 1	"t": 124341	"P": 1016.75	"F": 0}
{"v": 1	"t": 124361	"P": 1014.0	"F": 0}
{"v": 1	"t": 124382	"P": 1011.0	"F": 0}
{"v": 1	"t": 124402	"P": 1015.5	"F": 0}
{"v": 1	"t": 124422	"P": 1017.0	"F": 0}
{"v": 1	"t": 124443	"P": 1011.25	"F": 0}
{"v": 1	"t": 124463	"P": 1010.75	"F": 0}
{"v": 1	"t": 124483	"P": 1015.75	"F": 0}
{"v": 1	"t": 124504	"P": 1016.5	"F": 0}
{"v": 1	"t": 124524	"P": 1014.5	"F": 0}
{"v": 1	"t": 124544	"P": 1009.5	"F": 0}
{"v": 1	"t": 124564	"P": 1012.75	"F": 0}
{"v": 1	"t": 124585	"P": 1019.0	"F": 0}
{"v": 1	"t": 124605	"P": 1012.75	"F": 0}
{"v": 1	"t": 124626	"P": 1009.75	"F": 0}
{"v": 1	"t": 124646	"P": 1016.5	"F": 0}
{"v": 1	"t": 124666	"P": 1014.5	"F": 0}
{"v": 1	"t": 124687	"P": 1010.5	"F": 0}
{"v": 1	"t": 124707	"P": 1013.5	"F": 0}
{"v": 1	"t": 124727	"P": 1016.75	"F": 0}
{"v": 1	"t": 124748	"P": 1014.0	"F": 0}
{"v": 1	"t": 124768	"P": 1011.5	"F": 0}
{"v": 1	"t": 124789	"P": 1017.5	"F": 0}
{"v": 1	"t": 124809	"P": 1013.0	"F": 0}
{"v": 1	"t": 124829	"P": 1009.0	"F": 0}
{"v": 1	"t": 124850	"P": 1017.5	"F": 0}
{"v": 1	"t": 124870	"P": 1015.5	"F": 0}
{"v": 1	"t": 124890	"P": 1012.0	"F": 0}
{"v": 1	"t": 124911	"P": 1014.25	"F": 0}
{"v": 1	"t": 124931	"P": 1018.75	"F": 0}
{"v": 1	"t": 124951	"P": 1012.0	"F": 0}
{"v": 1	"t": 124972	"P": 1009.25	"F": 0}
{"v": 1	"t": 124992	"P": 1017.5	"F": 0	"C": 49.735	"D": 3235	"sn": 54091779688249	"file": "/data/device_log/data0000.out"}
{"v": 1	"t": 125013	"P": 1015.25	"F": 0}
{"v": 1	"t": 125033	"P": 1013.25	"F": 0}
{"v": 1	"t": 125053	"P": 1012.25	"F": 0}
{"v": 1	"t": 125074	"P": 1018.0	"F": 0}
{"v": 1	"t": 125094	"P": 1012.75	"F": 0}
{"v": 1	"t": 125114	"P": 1010.5	"F": 0}
{"v": 1	"t": 125135	"P": 1017.75	"F": 0}
{"v": 1	"t": 125155	"P": 1013.0	"F": 0}
{"v": 1	"t": 125176	"P": 1012.0	"F": 0}
{"v": 1	"t": 125196	"P": 1017.75	"F": 0}
{"v": 1	"t": 125216	"P": 1017.5	"F": 0}
{"v": 1	"t": 125237	"P": 1009.5	"F": 0}
{"v": 1	"t": 125257	"P": 1013.5	"F": 0}
{"v": 1	"t": 125277	"P": 1017.0	"F": 0}
{"v": 1	"t": 125298	"P": 1013.25	"F": 0}
{"v": 1	"t": 125318	"P": 1011.25	"F": 0}
{"v": 1	"t": 125339	"P": 1016.25	"F": 0}
{"v": 1	"t": 125359	"P": 1014.75	"F": 0}
{"v": 1	"t": 125379	"P": 1010.25	"F": 0}
{"v": 1	"t": 125400	"P": 1017.0	"F": 0}
{"v": 1	"t": 125420	"P": 1015.5	"F": 0}
{"v": 1	"t": 125440	"P": 1009.75	"F": 0}
{"v": 1	"t": 125461	"P": 1014.0	"F": 0}
{"v": 1	"t": 125481	"P": 1016.75	"F": 0}
{"v": 1	"t": 125501	"P": 1012.75	"F": 0}
{"v": 1	"t": 125522	"P": 1010.25	"F": 0}
{"v": 1	"t": 125542	"P": 1013.75	"F": 0}
{"v": 1	"t": 125562	"P": 1018.0	"F": 0}
{"v": 1	"t": 125583	"P": 1015.5	"F": 0}
{"v": 1	"t": 125603	"P": 1010.0	"F": 0}
{"v": 1	"t": 125623	"P": 1009.5	"F": 0}
{"v": 1	"t": 125643	"P": 1015.5	"F": 0}
{"v": 1	"t": 125664	"P": 1015.0	"F": 0}
{"v": 1	"t": 125684	"P": 1013.25	"F": 0}
{"v": 1	"t": 125704	"P": 1009.75	"F": 0}
{"v": 1	"t": 125725	"P": 1013.75	"F": 0}
{"v": 1	"t": 125745	"P": 1017.75	"F": 0}
{"v": 1	"t": 125765	"P": 1013.5	"F": 0}
{"v": 1	"t": 125785	"P": 1009.75	"F": 0}
{"v": 1	"t": 125806	"P": 1010.0	"F": 0}
{"v": 1	"t": 125826	"P": 1016.25	"F": 0}
{"v": 1	"t": 125846	"P": 1016.0	"F": 0}
{"v": 1	"t": 125866	"P": 1012.0	"F": 0}
{"v": 1	"t": 125887	"P": 1009.75	"F": 0}
{"v": 1	"t": 125907	"P": 1014.0	"F": 0}
{"v": 1	"t": 125927	"P": 1019.25	"F": 0}
{"v": 1	"t": 125948	"P": 1015.0	"F": 0}
{"v": 1	"t": 125968	"P": 1010.25	"F": 0}
{"v": 1	"t": 125988	"P": 1011.75	"F": 0}
{"v": 1	"t": 126008	"P": 1018.5	"F": 0	"C": 49.765	"D": 3234	"sn": 54091779688249	"file": "/data/device_log/data0000.out"}
{"v": 1	"t": 126029	"P": 1016.25	"F": 0}
{"v": 1	"t": 126049	"P": 1013.75	"F": 0}
{"v": 1	"t": 126069	"P": 1010.0	"F": 0}
{"v": 1	"t": 126089	"P": 1013.5	"F": 0}
{"v": 1	"t": 126110	"P": 1019.25	"F": 0}
{"v": 1	"t": 126130	"P": 1015.75	"F": 0}
{"v": 1	"t": 126150	"P": 1012.25	"F": 0}
{"v": 1	"t": 126171	"P": 1009.75	"F": 0}
{"v": 1	"t": 126191	"P": 1016.0	"F": 0}
{"v": 1	"t": 126211	"P": 1016.75	"F": 0}
{"v": 1	"t": 126231	"P": 1012.75	"F": 0}
{"v": 1	"t": 126252	"P": 1011.25	"F": 0}
{"v": 1	"t": 126272	"P": 1011.0	"F": 0}
{"v": 1	"t": 126292	"P": 1017.25	"F": 0}
{"v": 1	"t": 126313	"P": 1016.25	"F": 0}
{"v": 1	"t": 126333	"P": 1012.0	"F": 0}
{"v": 1	"t": 126353	"P": 1009.25	"F": 0}
{"v": 1	"t": 126373	"P": 1015.75	"F": 0}
{"v": 1	"t": 126394	"P": 1013.25	"F": 0}
{"v": 1	"t": 126414	"P": 1012.5	"F": 0}
{"v": 1	"t": 126434	"P": 1010.25	"F": 0}
{"v": 1	"t": 126455	"P": 1015.75	"F": 0}
{"v": 1	"t": 126475	"P": 1016.0	"F": 0}
{"v": 1	"t": 126495	"P": 1014.0	"F": 0}
{"v": 1	"t": 126515	"P": 1008.5	"F": 0}
{"v": 1	"t": 126536	"P": 1013.5	"F": 0}
{"v": 1	"t": 126556	"P": 1017.75	"F": 0}
{"v": 1	"t": 126576	"P": 1014.25	"F": 0}
{"v": 1	"t": 126597	"P": 1011.25	"F": 0}
{"v": 1	"t": 126617	"P": 1009.5	"F": 0}
{"v": 1	"t": 126637	"P": 1016.75	"F": 0}
{"v": 1	"t": 126657	"P": 1016.0	"F": 0}
{"v": 1	"t": 126678	"P": 1013.25	"F": 0}
{"v": 1	"t": 126698	"P": 1008.75	"F": 0}
{"v": 1	"t": 126718	"P": 1013.25	"F": 0}
{"v": 1	"t": 126739	"P": 1018.0	"F": 0}
{"v": 1	"t": 126759	"P": 1015.5	"F": 0}
{"v": 1	"t": 126779	"P": 1011.0	"F": 0}
{"v": 1	"t": 126800	"P": 1017.25	"F": 0}
{"v": 1	"t": 126820	"P": 1015.5	"F": 0}
{"v": 1	"t": 126840	"P": 1011.5	"F": 0}
{"v": 1	"t": 126861	"P": 1012.25	"F": 0}
{"v": 1	"t": 126881	"P": 1017.25	"F": 0}
{"v": 1	"t": 126901	"P": 1013.75	"F": 0}
{"v": 1	"t": 126922	"P": 1008.25	"F": 0}
{"v": 1	"t": 126942	"P": 1014.0	"F": 0}
{"v": 1	"t": 126963	"P": 1016.0	"F": 0}
{"v": 1	"t": 126983	"P": 1012.0	"F": 0}
{"v": 1	"t": 127003	"P": 1013.0	"F": 0}
{"v": 1	"t": 127024	"P": 1017.25	"F": 0	"C": 49.76	"D": 3233	"sn": 54091779688249	"file": "/data/device_log/data0000.out"}
{"v": 1	"t": 127044	"P": 1013.25	"F": 0}
{"v": 1	"t": 127064	"P": 1011.25	"F": 0}
{"v": 1	"t": 127085	"P": 1016.75	"F": 0}
{"v": 1	"t": 127105	"P": 1014.0	"F": 0}
{"v": 1	"t": 127126	"P": 1008.75	"F": 0}
{"v": 1	"t": 127146	"P": 1015.5	"F": 0}
{"v": 1	"t": 127166	"P": 1014.0	"F": 0}
{"v": 1	"t": 127187	"P": 1012.25	"F": 0}
{"v": 1	"t": 127207	"P": 1013.0	"F": 0}
{"v": 1	"t": 127227	"P": 1017.0	"F": 0}
{"v": 1	"t": 127248	"P": 1015.0	"F": 0}
{"v": 1	"t": 127268	"P": 1012.0	"F": 0}
{"v": 1	"t": 127288	"P": 1016.0	"F": 0}
{"v": 1	"t": 127309	"P": 1015.75	"F": 0}
{"v": 1	"t": 127329	"P": 1011.0	"F": 0}
{"v": 1	"t": 127349	"P": 1011.5	"F": 0}
{"v": 1	"t": 127370	"P": 1017.0	"F": 0}
{"v": 1	"t": 127390	"P": 1013.25	"F": 0}
{"v": 1	"t": 127411	"P": 1011.0	"F": 0}
{"v": 1	"t": 127431	"P": 1016.0	"F": 0}
{"v": 1	"t": 127451	"P": 1016.5	"F": 0}
{"v": 1	"t": 127472	"P": 1012.25	"F": 0}
{"v": 1	"t": 127492	"P": 1010.5	"F": 0}
{"v": 1	"t": 127512	"P": 1017.5	"F": 0}
{"v": 1	"t": 127533	"P": 1012.5	"F": 0}
{"v": 1	"t": 127553	"P": 1009.75	"F": 0}
{"v": 1	"t": 127573	"P": 1016.25	"F": 0}
{"v": 1	"t": 127594	"P": 1014.75	"F": 0}
{"v": 1	"t": 127614	"P": 1012.25	"F": 0}
{"v": 1	"t": 127635	"P": 1017.25	"F": 0}
{"v": 1	"t": 127655	"P": 1016.75	"F": 0}
{"v": 1	"t": 127676	"P": 1009.25	"F": 0}
{"v": 1	"t": 127696	"P": 1017.75	"F": 0}
{"v": 1	"t": 127716	"P": 1013.5	"F": 0}
{"v": 1	"t": 127737	"P": 1011.25	"F": 0}
{"v": 1	"t": 127757	"P": 1015.75	"F": 0}
{"v": 1	"t": 127778	"P": 1014.5	"F": 0}
{"v": 1	"t": 127798	"P": 1009.25	"F": 0}
{"v": 1	"t": 127818	"P": 1013.0	"F": 0}
{"v": 1	"t": 127839	"P": 1016.75	"F": 0}
{"v": 1	"t": 127859	"P": 1014.25	"F": 0}
{"v": 1	"t": 127879	"P": 1009.75	"F": 0}
{"v": 1	"t": 127900	"P": 1017.0	"F": 0}
{"v": 1	"t": 127920	"P": 1015.0	"F": 0}
{"v": 1	"t": 127940	"P": 1010.75	"F": 0}
{"v": 1	"t": 127961	"P": 1015.25	"F": 0}
{"v": 1	"t": 127981	"P": 1016.25	"F": 0}
{"v": 1	"t": 128002	"P": 1014.75	"F": 0}
{"v": 1	"t": 128022	"P": 1011.0	"F": 0}
{"v": 1	"t": 128042	"P": 1016.0	"F": 0	"C": 49.795	"D": 3232	"sn": 54091779688249	"file": "/data/device_log/data0000.out"}
{"v": 1	"t": 128063	"P": 1015.75	"F": 0}
{"v": 1	"t": 128083	"P": 1011.0	"F": 0}
{"v": 1	"t": 128103	"P": 1014.5	"F": 0}
{"v": 1	"t": 128124	"P": 1016.75	"F": 0}
{"v": 1	"t": 128144	"P": 1012.0	"F": 0}
{"v": 1	"t": 128164	"P": 1010.0	"F": 0}
{"v": 1	"t": 128185	"P": 1016.25	"F": 0}
{"v": 1	"t": 128205	"P": 1015.5	"F": 0}
{"v": 1	"t": 128226	"P": 1011.25	"F": 0}
{"v": 1	"t": 128246	"P": 1014.75	"F": 0}
{"v": 1	"t": 128266	"P": 1016.5	"F": 0}
{"v": 1	"t": 128287	"P": 1011.25	"F": 0}
{"v": 1	"t": 128307	"P": 1014.5	"F": 0}
{"v": 1	"t": 128327	"P": 1018.5	"F": 0}
{"v": 1	"t": 128348	"P": 1014.0	"F": 0}
{"v": 1	"t": 128368	"P": 1010.5	"F": 0}
{"v": 1	"t": 128388	"P": 1017.25	"F": 0}
{"v": 1	"t": 128409	"P": 1015.5	"F": 0}
{"v": 1	"t": 128429	"P": 1009.75	"F": 0}
{"v": 1	"t": 128450	"P": 1013.75	"F": 0}
{"v": 1	"t": 128470	"P": 1017.75	"F": 0}
{"v": 1	"t": 128490	"P": 1013.75	"F": 0}
{"v": 1	"t": 128511	"P": 1009.75	"F": 0}
{"v": 1	"t": 128531	"P": 1018.25	"F": 0}
{"v": 1	"t": 128551	"P": 1014.5	"F": 0}
{"v": 1	"t": 128572	"P": 1009.25	"F": 0}
{"v": 1	"t": 128592	"P": 1011.5	"F": 0}
{"v": 1	"t": 128612	"P": 1018.25	"F": 0}
{"v": 1	"t": 128633	"P": 1012.5	"F": 0}
{"v": 1	"t": 128653	"P": 1010.75	"F": 0}
{"v": 1	"t": 128673	"P": 1017.5	"F": 0}
{"v": 1	"t": 128694	"P": 1013.0	"F": 0}
{"v": 1	"t": 128714	"P": 1009.0	"F": 0}
{"v": 1	"t": 128735	"P": 1014.0	"F": 0}
{"v": 1	"t": 128755	"P": 1015.75	"F": 0}
{"v": 1	"t": 128775	"P": 1013.0	"F": 0}
{"v": 1	"t": 128796	"P": 1010.75	"F": 0}
{"v": 1	"t": 128816	"P": 1017.5	"F": 0}
{"v": 1	"t": 128836	"P": 1012.25	"F": 0}
{"v": 1	"t": 128857	"P": 1011.5	"F": 0}
{"v": 1	"t": 128877	"P": 1017.0	"F": 0}
{"v": 1	"t": 128898	"P": 1014.0	"F": 0}
{"v": 1	"t": 128918	"P": 1010.5	"F": 0}
{"v": 1	"t": 128938	"P": 1014.5	"F": 0}
{"v": 1	"t": 128959	"P": 1016.5	"F": 0}
{"v": 1	"t": 128979	"P": 1015.25	"F": 0}
{"v": 1	"t": 128999	"P": 1010.25	"F": 0}
{"v": 1	"t": 129020	"P": 1016.5	"F": 0}
{"v": 1	"t": 129040	"P": 1015.75	"F": 0}
{"v": 1	"t": 129060	"P": 1011.5	"F": 0	"C": 49.805	"D": 3231	"sn": 54091779688249	"file": "/data/device_log/data0000.out"}
{"v": 1	"t": 129081	"P": 1012.5	"F": 0}
{"v": 1	"t": 129101	"P": 1018.5	"F": 0}
{"v": 1	"t": 129122	"P": 1012.75	"F": 0}
{"v": 1	"t": 129142	"P": 1012.25	"F": 0}
{"v": 1	"t": 129162	"P": 1017.5	"F": 0}
{"v": 1	"t": 129183	"P": 1013.75	"F": 0}
{"v": 1	"t": 129203	"P": 1011.75	"F": 0}
{"v": 1	"t": 129223	"P": 1014.0	"F": 0}
{"v": 1	"t": 129244	"P": 1017.25	"F": 0}
{"v": 1	"t": 129264	"P": 1011.5	"F": 0}
{"v": 1	"t": 129284	"P": 1009.5	"F": 0}
{"v": 1	"t": 129305	"P": 1018.25	"F": 0}
{"v": 1	"t": 129325	"P": 1013.5	"F": 0}
{"v": 1	"t": 129345	"P": 1009.75	"F": 0}
{"v": 1	"t": 129366	"P": 1014.75	"F": 0}
{"v": 1	"t": 129386	"P": 1015.75	"F": 0}
{"v": 1	"t": 129407	"P": 1010.5	"F": 0}
{"v": 1	"t": 129427	"P": 1013.5	"F": 0}
{"v": 1	"t": 129447	"P": 1018.75	"F": 0}
{"v": 1	"t": 129468	"P": 1014.25	"F": 0}
{"v": 1	"t": 129488	"P": 1009.0	"F": 0}
{"v": 1	"t": 129508	"P": 1017.75	"F": 0}
{"v": 1	"t": 129529	"P": 1016.5	"F": 0}
{"v": 1	"t": 129549	"P": 1012.5	"F": 0}
{"v": 1	"t": 129570	"P": 1013.25	"F": 0}
{"v": 1	"t": 129590	"P": 1016.75	"F": 0}
{"v": 1	"t": 129610	"P": 1012.75	"F": 0}
{"v": 1	"t": 129631	"P": 1008.25	"F": 0}
{"v": 1	"t": 129651	"P": 1016.5	"F": 0}
{"v": 1	"t": 129671	"P": 1015.25	"F": 0}
{"v": 1	"t": 129692	"P": 1011.75	"F": 0}
{"v": 1	"t": 129712	"P": 1012.75	"F": 0}
{"v": 1	"t": 129732	"P": 1018.0	"F": 0}
{"v": 1	"t": 129753	"P": 1012.5	"F": 0}
{"v": 1	"t": 129773	"P": 1011.25	"F": 0}
{"v": 1	"t": 129793	"P": 1015.25	"F": 0}
{"v": 1	"t": 129814	"P": 1016.0	"F": 0}
{"v": 1	"t": 129834	"P": 1012.0	"F": 0}
{"v": 1	"t": 129855	"P": 1013.25	"F": 0}
{"v": 1	"t": 129875	"P": 1016.0	"F": 0}
{"v": 1	"t": 129895	"P": 1014.0	"F": 0}
{"v": 1	"t": 129916	"P": 1010.75	"F": 0}
{"v": 1	"t": 129936	"P": 1017.75	"F": 0}
{"v": 1	"t": 129956	"P": 1013.5	"F": 0}
{"v": 1	"t": 129977	"P": 1010.25	"F": 0}
{"v": 1	"t": 129997	"P": 1014.5	"F": 0}
{"v": 1	"t": 130017	"P": 1014.5	"F": 0}
{"v": 1	"t": 130038	"P": 1011.75	"F": 0}
{"v": 1	"t": 130058	"P": 1012.75	"F": 0}
{"v": 1	"t": 130079	"P": 1017.25	"F": 0	"C": 49.825	"D": 3230	"sn": 54091779688249	"file": "/data/device_log/data0000.out"}
{"v": 1	"t": 130099	"P": 1011.75	"F": 0}
{"v": 1	"t": 130119	"P": 1010.0	"F": 0}
{"v": 1	"t": 130140	"P": 1015.5	"F": 0}
{"v": 1	"t": 130160	"P": 1014.5	"F": 0}
{"v": 1	"t": 130180	"P": 1010.25	"F": 0}
{"v": 1	"t": 130201	"P": 1011.25	"F": 0}
{"v": 1	"t": 130221	"P": 1018.5	"F": 0}
{"v": 1	"t": 130241	"P": 1014.0	"F": 0}
{"v": 1	"t": 130262	"P": 1009.75	"F": 0}
{"v": 1	"t": 130282	"P": 1016.0	"F": 0}
{"v": 1	"t": 130303	"P": 1016.25	"F": 0}
{"v": 1	"t": 130323	"P": 1011.75	"F": 0}
{"v": 1	"t": 130343	"P": 1012.75	"F": 0}
{"v": 1	"t": 130364	"P": 1018.25	"F": 0}
{"v": 1	"t": 130384	"P": 1014.0	"F": 0}
{"v": 1	"t": 130404	"P": 1010.25	"F": 0}
{"v": 1	"t": 130425	"P": 1013.25	"F": 0}
{"v": 1	"t": 130445	"P": 1015.75	"F": 0}
{"v": 1	"t": 130465	"P": 1011.25	"F": 0}
{"v": 1	"t": 130486	"P": 1013.75	"F": 0}
{"v": 1	"t": 130506	"P": 1015.25	"F": 0}
{"v": 1	"t": 130527	"P": 1012.5	"F": 0}
{"v": 1	"t": 130547	"P": 1009.5	"F": 0}
{"v": 1	"t": 130567	"P": 1018.5	"F": 0}
{"v": 1	"t": 130588	"P": 1014.0	"F": 0}
{"v": 1	"t": 130608	"P": 1011.0	"F": 0}
{"v": 1	"t": 130628	"P": 1016.5	"F": 0}
{"v": 1	"t": 130649	"P": 1016.5	"F": 0}
{"v": 1	"t": 130669	"P": 1011.25	"F": 0}
{"v": 1	"t": 130689	"P": 1011.75	"F": 0}
{"v": 1	"t": 130710	"P": 1016.75	"F": 0}
{"v": 1	"t": 130730	"P": 1013.75	"F": 0}
{"v": 1	"t": 130750	"P": 1009.5	"F": 0}
{"v": 1	"t": 130771	"P": 1014.5	"F": 0}
{"v": 1	"t": 130791	"P": 1016.5	"F": 0}
{"v": 1	"t": 130812	"P": 1011.5	"F": 0}
{"v": 1	"t": 130832	"P": 1012.0	"F": 0}
{"v": 1	"t": 130852	"P": 1017.25	"F": 0}
{"v": 1	"t": 130873	"P": 1016.0	"F": 0}
{"v": 1	"t": 130893	"P": 1010.0	"F": 0}
{"v": 1	"t": 130913	"P": 1015.5	"F": 0}
{"v": 1	"t": 130934	"P": 1017.75	"F": 0}
{"v": 1	"t": 130954	"P": 1012.5	"F": 0}
{"v": 1	"t": 130974	"P": 1011.25	"F": 0}
{"v": 1	"t": 130995	"P": 1018.75	"F": 0}
{"v": 1	"t": 131015	"P": 1013.75	"F": 0}
{"v": 1	"t": 131036	"P": 1011.5	"F": 0}
{"v": 1	"t": 131056	"P": 1016.25	"F": 0}
{"v": 1	"t": 131076	"P": 1013.0	"F": 0}
{"v": 1	"t": 131097	"P": 1011.75	"F": 0	"C": 49.87	"D": 3229	"sn": 54091779688249	"file": "/data/device_log/data0000.out"}
{"v": 1	"t": 131117	"P": 1018.25	"F": 0}
{"v": 1	"t": 131138	"P": 1012.0	"F": 0}
{"v": 1	"t": 131158	"P": 1011.0	"F": 0}
{"v": 1	"t": 131179	"P": 1017.5	"F": 0}
{"v": 1	"t": 131199	"P": 1013.25	"F": 0}
{"v": 1	"t": 131219	"P": 1010.75	"F": 0}
{"v": 1	"t": 131240	"P": 1015.75	"F": 0}
{"v": 1	"t": 131260	"P": 1016.0	"F": 0}
{"v": 1	"t": 131280	"P": 1010.75	"F": 0}
{"v": 1	"t": 131301	"P": 1013.0	"F": 0}
{"v": 1	"t": 131321	"P": 1018.5	"F": 0}
{"v": 1	"t": 131341	"P": 1013.0	"F": 0}
{"v": 1	"t": 131362	"P": 1011.0	"F": 0}
{"v": 1	"t": 131382	"P": 1016.75	"F": 0}
{"v": 1	"t": 131403	"P": 1014.5	"F": 0}
{"v": 1	"t": 131423	"P": 1010.5	"F": 0}
{"v": 1	"t": 131443	"P": 1012.25	"F": 0}
{"v": 1	"t": 131464	"P": 1017.0	"F": 0}
{"v": 1	"t": 131484	"P": 1013.0	"F": 0}
{"v": 1	"t": 131504	"P": 1012.0	"F": 0}
{"v": 1	"t": 131525	"P": 1015.0	"F": 0}
{"v": 1	"t": 131545	"P": 1015.5	"F": 0}
{"v": 1	"t": 131565	"P": 1011.25	"F": 0}
{"v": 1	"t": 131586	"P": 1012.75	"F": 0}
{"v": 1	"t": 131606	"P": 1016.5	"F": 0}
{"v": 1	"t": 131626	"P": 1013.25	"F": 0}
{"v": 1	"t": 131647	"P": 1012.25	"F": 0}
{"v": 1	"t": 131667	"P": 1015.0	"F": 0}
{"v": 1	"t": 131688	"P": 1014.75	"F": 0}
{"v": 1	"t": 131708	"P": 1009.25	"F": 0}
{"v": 1	"t": 131728	"P": 1015.25	"F": 0}
{"v": 1	"t": 131749	"P": 1016.0	"F": 0}
{"v": 1	"t": 131769	"P": 1010.25	"F": 0}
{"v": 1	"t": 131790	"P": 1014.0	"F": 0}
{"v": 1	"t": 131810	"P": 1015.25	"F": 0}
{"v": 1	"t": 131830	"P": 1011.5	"F": 0}
{"v": 1	"t": 131851	"P": 1011.5	"F": 0}
{"v": 1	"t": 131871	"P": 1016.75	"F": 0}
{"v": 1	"t": 131891	"P": 1016.0	"F": 0}
{"v": 1	"t": 131912	"P": 1009.0	"F": 0}
{"v": 1	"t": 131932	"P": 1014.75	"F": 0}
{"v": 1	"t": 131952	"P": 1016.25	"F": 0}
{"v": 1	"t": 131973	"P": 1012.25	"F": 0}
{"v": 1	"t": 131993	"P": 1011.5	"F": 0}
{"v": 1	"t": 132014	"P": 1016.75	"F": 0}
{"v": 1	"t": 132034	"P": 1013.5	"F": 0}
{"v": 1	"t": 132054	"P": 1009.75	"F": 0}
{"v": 1	"t": 132075	"P": 1017.0	"F": 0}
{"v": 1	"t": 132095	"P": 1015.75	"F": 0}
{"v": 1	"t": 132115	"P": 1009.0	"F": 0	"C": 49.855	"D": 3228	"sn": 54091779688249	"file": "/data/device_log/data0000.out"}
{"v": 1	"t": 132136	"P": 1012.75	"F": 0}
{"v": 1	"t": 132156	"P": 1017.0	"F": 0}
{"v": 1	"t": 132176	"P": 1014.25	"F": 0}
{"v": 1	"t": 132197	"P": 1009.5	"F": 0}
{"v": 1	"t": 132217	"P": 1017.0	"F": 0}
{"v": 1	"t": 132238	"P": 1016.5	"F": 0}
{"v": 1	"t": 132258	"P": 1011.75	"F": 0}
{"v": 1	"t": 132278	"P": 1013.75	"F": 0}
{"v": 1	"t": 132299	"P": 1018.5	"F": 0}
{"v": 1	"t": 132319	"P": 1012.25	"F": 0}
{"v": 1	"t": 132339	"P": 1011.0	"F": 0}
{"v": 1	"t": 132360	"P": 1017.75	"F": 0}
{"v": 1	"t": 132380	"P": 1013.5	"F": 0}
{"v": 1	"t": 132401	"P": 1009.0	"F": 0}
{"v": 1	"t": 132421	"P": 1014.5	"F": 0}
{"v": 1	"t": 132441	"P": 1017.75	"F": 0}
{"v": 1	"t": 132462	"P": 1013.25	"F": 0}
{"v": 1	"t": 132482	"P": 1011.75	"F": 0}
{"v": 1	"t": 132502	"P": 1017.75	"F": 0}
{"v": 1	"t": 132523	"P": 1012.5	"F": 0}
{"v": 1	"t": 132543	"P": 1010.5	"F": 0}
{"v": 1	"t": 132563	"P": 1016.0	"F": 0}
{"v": 1	"t": 132584	"P": 1015.25	"F": 0}
{"v": 1	"t": 132604	"P": 1012.75	"F": 0}
{"v": 1	"t": 132624	"P": 1011.25	"F": 0}
{"v": 1	"t": 132645	"P": 1018.5	"F": 0}
{"v": 1	"t": 132665	"P": 1013.25	"F": 0}
{"v": 1	"t": 132686	"P": 1009.5	"F": 0}
{"v": 1	"t": 132706	"P": 1014.75	"F": 0}
{"v": 1	"t": 132726	"P": 1017.5	"F": 0}
{"v": 1	"t": 132747	"P": 1011.75	"F": 0}
{"v": 1	"t": 132767	"P": 1012.5	"F": 0}
{"v": 1	"t": 132787	"P": 1016.75	"F": 0}
{"v": 1	"t": 132808	"P": 1014.75	"F": 0}
{"v": 1	"t": 132828	"P": 1010.25	"F": 0}
{"v": 1	"t": 132848	"P": 1016.5	"F": 0}
{"v": 1	"t": 132869	"P": 1015.5	"F": 0}
{"v": 1	"t": 132889	"P": 1011.5	"F": 0}
{"v": 1	"t": 132910	"P": 1013.75	"F": 0}
{"v": 1	"t": 132930	"P": 1014.75	"F": 0}
{"v": 1	"t": 132950	"P": 1013.0	"F": 0}
{"v": 1	"t": 132971	"P": 1015.75	"F": 0}
{"v": 1	"t": 132991	"P": 1015.25	"F": 0}
{"v": 1	"t": 133012	"P": 1011.25	"F": 0}
{"v": 1	"t": 133032	"P": 1010.0	"F": 0}
{"v": 1	"t": 133052	"P": 1017.5	"F": 0}
{"v": 1	"t": 133073	"P": 1014.5	"F": 0}
{"v": 1	"t": 133093	"P": 1009.5	"F": 0}
{"v": 1	"t": 133113	"P": 1016.75	"F": 0}
{"v": 1	"t": 133134	"P": 1015.75	"F": 0	"C": 49.9	"D": 3227	"sn": 54091779688249	"file": "/data/device_log/data0000.out"}
{"v": 1	"t": 133154	"P": 1010.25	"F": 0}
{"v": 1	"t": 133175	"P": 1016.0	"F": 0}
{"v": 1	"t": 133195	"P": 1017.5	"F": 0}
{"v": 1	"t": 133215	"P": 1014.5	"F": 0}
{"v": 1	"t": 133236	"P": 1011.75	"F": 0}
{"v": 1	"t": 133256	"P": 1017.25	"F": 0}
{"v": 1	"t": 133276	"P": 1014.25	"F": 0}
{"v": 1	"t": 133297	"P": 1011.0	"F": 0}
{"v": 1	"t": 133317	"P": 1017.75	"F": 0}
{"v": 1	"t": 133338	"P": 1016.75	"F": 0}
{"v": 1	"t": 133358	"P": 1010.75	"F": 0}
{"v": 1	"t": 133378	"P": 1012.25	"F": 0}
{"v": 1	"t": 133399	"P": 1016.0	"F": 0}
{"v": 1	"t": 133419	"P": 1012.0	"F": 0}
{"v": 1	"t": 133439	"P": 1010.5	"F": 0}
{"v": 1	"t": 133460	"P": 1017.0	"F": 0}
{"v": 1	"t": 133480	"P": 1014.75	"F": 0}
{"v": 1	"t": 133501	"P": 1011.25	"F": 0}
{"v": 1	"t": 133521	"P": 1016.0	"F": 0}
{"v": 1	"t": 133541	"P": 1017.25	"F": 0}
{"v": 1	"t": 133562	"P": 1012.75	"F": 0}
{"v": 1	"t": 133582	"P": 1012.0	"F": 0}
{"v": 1	"t": 133602	"P": 1017.25	"F": 0}
{"v": 1	"t": 133623	"P": 1015.25	"F": 0}
{"v": 1	"t": 133643	"P": 1013.0	"F": 0}
{"v": 1	"t": 133663	"P": 1010.5	"F": 0}
{"v": 1	"t": 133683	"P": 1016.5	"F": 0}
{"v": 1	"t": 133704	"P": 1016.5	"F": 0}
{"v": 1	"t": 133724	"P": 1015.0	"F": 0}
{"v": 1	"t": 133744	"P": 1010.5	"F": 0}
{"v": 1	"t": 133764	"P": 1014.0	"F": 0}
{"v": 1	"t": 133785	"P": 1018.0	"F": 0}
{"v": 1	"t": 133805	"P": 1016.0	"F": 0}
{"v": 1	"t": 133825	"P": 1012.5	"F": 0}
{"v": 1	"t": 133846	"P": 1010.5	"F": 0}
{"v": 1	"t": 133866	"P": 1017.0	"F": 0}
{"v": 1	"t": 133886	"P": 1017.75	"F": 0}
{"v": 1	"t": 133906	"P": 1014.25	"F": 0}
{"v": 1	"t": 133927	"P": 1010.25	"F": 0}
{"v": 1	"t": 133947	"P": 1012.0	"F": 0}
{"v": 1	"t": 133967	"P": 1019.5	"F": 0}
{"v": 1	"t": 133988	"P": 1015.5	"F": 0}
{"v": 1	"t": 134008	"P": 1011.0	"F": 0}
{"v": 1	"t": 134028	"P": 1010.25	"F": 0}
{"v": 1	"t": 134048	"P": 1017.5	"F": 0}
{"v": 1	"t": 134069	"P": 1016.5	"F": 0}
{"v": 1	"t": 134089	"P": 1013.25	"F": 0}
{"v": 1	"t": 134109	"P": 1011.5	"F": 0}
{"v": 1	"t": 134129	"P": 1013.5	"F": 0}
{"v": 1	"t": 134150	"P": 1018.0	"F": 0	"C": 49.93	"D": 3226	"sn": 54091779688249	"file": "/data/device_log/data0000.out"}
{"v": 1	"t": 134170	"P": 1015.0	"F": 0}
{"v": 1	"t": 134190	"P": 1011.25	"F": 0}
{"v": 1	"t": 134211	"P": 1011.75	"F": 0}
{"v": 1	"t": 134231	"P": 1017.25	"F": 0}
{"v": 1	"t": 134251	"P": 1016.0	"F": 0}
{"v": 1	"t": 134272	"P": 1010.25	"F": 0}
{"v": 1	"t": 134292	"P": 1011.75	"F": 0}
{"v": 1	"t": 134312	"P": 1017.0	"F": 0}
{"v": 1	"t": 134333	"P": 1016.25	"F": 0}
{"v": 1	"t": 134353	"P": 1011.0	"F": 0}
{"v": 1	"t": 134373	"P": 1014.75	"F": 0}
{"v": 1	"t": 134394	"P": 1018.0	"F": 0}
{"v": 1	"t": 134414	"P": 1012.0	"F": 0}
{"v": 1	"t": 134434	"P": 1010.75	"F": 0}
{"v": 1	"t": 134454	"P": 1011.25	"F": 0}
{"v": 1	"t": 134475	"P": 1017.75	"F": 0}
{"v": 1	"t": 134495	"P": 1014.25	"F": 0}
{"v": 1	"t": 134516	"P": 1011.0	"F": 0}
{"v": 1	"t": 134536	"P": 1014.0	"F": 0}
{"v": 1	"t": 134556	"P": 1018.25	"F": 0}
{"v": 1	"t": 134576	"P": 1013.75	"F": 0}
{"v": 1	"t": 134597	"P": 1009.5	"F": 0}
{"v": 1	"t": 134617	"P": 1015.25	"F": 0}
{"v": 1	"t": 134637	"P": 1015.0	"F": 0}
{"v": 1	"t": 134658	"P": 1015.0	"F": 0}
{"v": 1	"t": 134678	"P": 1012.75	"F": 0}
{"v": 1	"t": 134698	"P": 1012.25	"F": 0}
{"v": 1	"t": 134718	"P": 1018.0	"F": 0}
{"v": 1	"t": 134739	"P": 1016.5	"F": 0}
{"v": 1	"t": 134759	"P": 1012.75	"F": 0}
{"v": 1	"t": 134779	"P": 1009.25	"F": 0}
{"v": 1	"t": 134800	"P": 1014.0	"F": 0}
{"v": 1	"t": 134820	"P": 1018.75	"F": 0}
{"v": 1	"t": 134840	"P": 1015.5	"F": 0}
{"v": 1	"t": 134860	"P": 1011.0	"F": 0}
{"v": 1	"t": 134881	"P": 1010.25	"F": 0}
{"v": 1	"t": 134901	"P": 1016.75	"F": 0}
{"v": 1	"t": 134921	"P": 1017.25	"F": 0}
{"v": 1	"t": 134941	"P": 1013.75	"F": 0}
{"v": 1	"t": 134962	"P": 1011.0	"F": 0}
{"v": 1	"t": 134982	"P": 1013.75	"F": 0}
{"v": 1	"t": 135002	"P": 1017.25	"F": 0}
{"v": 1	"t": 135023	"P": 1014.5	"F": 0}
{"v": 1	"t": 135043	"P": 1012.0	"F": 0}
{"v": 1	"t": 135063	"P": 1010.75	"F": 0}
{"v": 1	"t": 135083	"P": 1014.75	"F": 0}
{"v": 1	"t": 135104	"P": 1016.5	"F": 0}
{"v": 1	"t": 135124	"P": 1014.5	"F": 0}
{"v": 1	"t": 135144	"P": 1011.0	"F": 0}
{"v": 1	"t": 135164	"P": 1015.0	"F": 0	"C": 49.935	"D": 3225	"sn": 54091779688249	"file": "/data/device_log/data0000.out"}
{"v": 1	"t": 135185	"P": 1018.5	"F": 0}
{"v": 1	"t": 135205	"P": 1015.5	"F": 0}
{"v": 1	"t": 135225	"P": 1012.0	"F": 0}
{"v": 1	"t": 135246	"P": 1011.5	"F": 0}
{"v": 1	"t": 135266	"P": 1018.75	"F": 0}
{"v": 1	"t": 135286	"P": 1016.75	"F": 0}
{"v": 1	"t": 135307	"P": 1012.5	"F": 0}
{"v": 1	"t": 135327	"P": 1010.75	"F": 0}
{"v": 1	"t": 135347	"P": 1018.75	"F": 0}
{"v": 1	"t": 135367	"P": 1018.0	"F": 0}
{"v": 1	"t": 135388	"P": 1014.0	"F": 0}
{"v": 1	"t": 135408	"P": 1010.75	"F": 0}
{"v": 1	"t": 135428	"P": 1013.0	"F": 0}
{"v": 1	"t": 135448	"P": 1017.75	"F": 0}
{"v": 1	"t": 135469	"P": 1015.5	"F": 0}
{"v": 1	"t": 135489	"P": 1011.25	"F": 0}
{"v": 1	"t": 135509	"P": 1011.5	"F": 0}
{"v": 1	"t": 135530	"P": 1016.25	"F": 0}
{"v": 1	"t": 135550	"P": 1018.25	"F": 0}
{"v": 1	"t": 135570	"P": 1013.0	"F": 0}
{"v": 1	"t": 135590	"P": 1010.5	"F": 0}
{"v": 1	"t": 135611	"P": 1013.25	"F": 0}
{"v": 1	"t": 135631	"P": 1019.0	"F": 0}
{"v": 1	"t": 135651	"P": 1015.75	"F": 0}
{"v": 1	"t": 135672	"P": 1011.25	"F": 0}
{"v": 1	"t": 135692	"P": 1012.0	"F": 0}
{"v": 1	"t": 135712	"P": 1014.5	"F": 0}
{"v": 1	"t": 135732	"P": 1016.75	"F": 0}
{"v": 1	"t": 135753	"P": 1012.25	"F": 0}
{"v": 1	"t": 135773	"P": 1009.75	"F": 0}
{"v": 1	"t": 135793	"P": 1012.5	"F": 0}
{"v": 1	"t": 135813	"P": 1019.0	"F": 0}
{"v": 1	"t": 135834	"P": 1016.75	"F": 0}
{"v": 1	"t": 135854	"P": 1013.25	"F": 0}
{"v": 1	"t": 135874	"P": 1011.0	"F": 0}
{"v": 1	"t": 135895	"P": 1018.25	"F": 0}
{"v": 1	"t": 135915	"P": 1017.25	"F": 0}
{"v": 1	"t": 135935	"P": 1012.25	"F": 0}
{"v": 1	"t": 135956	"P": 1010.25	"F": 0}
{"v": 1	"t": 135976	"P": 1016.0	"F": 0}
{"v": 1	"t": 135996	"P": 1016.25	"F": 0}
{"v": 1	"t": 136016	"P": 1012.5	"F": 0}
{"v": 1	"t": 136037	"P": 1012.5	"F": 0}
{"v": 1	"t": 136057	"P": 1012.75	"F": 0}
{"v": 1	"t": 136077	"P": 1017.0	"F": 0}
{"v": 1	"t": 136098	"P": 1015.25	"F": 0}
{"v": 1	"t": 136118	"P": 1012.5	"F": 0}
{"v": 1	"t": 136138	"P": 1009.75	"F": 0}
{"v": 1	"t": 136158	"P": 1016.75	"F": 0}
{"v": 1	"t": 136179	"P": 1017.5	"F": 0	"C": 49.925	"D": 3224	"sn": 54091779688249	"file": "/data/device_log/data0000.out"}
{"v": 1	"t": 136199	"P": 1015.25	"F": 0}
{"v": 1	"t": 136219	"P": 1010.5	"F": 0}
{"v": 1	"t": 136239	"P": 1011.25	"F": 0}
{"v": 1	"t": 136260	"P": 1019.5	"F": 0}
{"v": 1	"t": 136280	"P": 1016.5	"F": 0}
{"v": 1	"t": 136300	"P": 1012.5	"F": 0}
{"v": 1	"t": 136321	"P": 1011.25	"F": 0}
{"v": 1	"t": 136341	"P": 1015.25	"F": 0}
{"v": 1	"t": 136361	"P": 1016.0	"F": 0}
{"v": 1	"t": 136381	"P": 1015.25	"F": 0}
{"v": 1	"t": 136402	"P": 1009.75	"F": 0}
{"v": 1	"t": 136422	"P": 1012.75	"F": 0}
{"v": 1	"t": 136442	"P": 1018.5	"F": 0}
{"v": 1	"t": 136463	"P": 1016.0	"F": 0}
{"v": 1	"t": 136483	"P": 1011.75	"F": 0}
{"v": 1	"t": 136503	"P": 1010.5	"F": 0}
{"v": 1	"t": 136523	"P": 1016.0	"F": 0}
{"v": 1	"t": 136544	"P": 1017.75	"F": 0}
{"v": 1	"t": 136564	"P": 1014.5	"F": 0}
{"v": 1	"t": 136584	"P": 1009.0	"F": 0}
{"v": 1	"t": 136605	"P": 1012.75	"F": 0}
{"v": 1	"t": 136625	"P": 1018.5	"F": 0}
{"v": 1	"t": 136645	"P": 1013.75	"F": 0}
{"v": 1	"t": 136665	"P": 1010.5	"F": 0}
{"v": 1	"t": 136686	"P": 1011.25	"F": 0}
{"v": 1	"t": 136706	"P": 1017.75	"F": 0}
{"v": 1	"t": 136726	"P": 1015.5	"F": 0}
{"v": 1	"t": 136747	"P": 1011.75	"F": 0}
{"v": 1	"t": 136767	"P": 1011.75	"F": 0}
{"v": 1	"t": 136787	"P": 1016.0	"F": 0}
{"v": 1	"t": 136807	"P": 1017.25	"F": 0}
{"v": 1	"t": 136828	"P": 1012.5	"F": 0}
{"v": 1	"t": 136848	"P": 1011.0	"F": 0}
{"v": 1	"t": 136868	"P": 1013.5	"F": 0}
{"v": 1	"t": 136888	"P": 1017.5	"F": 0}
{"v": 1	"t": 136909	"P": 1016.75	"F": 0}
{"v": 1	"t": 136929	"P": 1012.25	"F": 0}
{"v": 1	"t": 136949	"P": 1008.0	"F": 0}
{"v": 1	"t": 136970	"P": 1016.5	"F": 0}
{"v": 1	"t": 136990	"P": 1016.5	"F": 0}
{"v": 1	"t": 137010	"P": 1014.0	"F": 0}
{"v": 1	"t": 137030	"P": 1012.25	"F": 0}
{"v": 1	"t": 137051	"P": 1013.25	"F": 0}
{"v": 1	"t": 137071	"P": 1019.75	"F": 0}
{"v": 1	"t": 137091	"P": 1014.75	"F": 0}
{"v": 1	"t": 137112	"P": 1011.5	"F": 0}
{"v": 1	"t": 137132	"P": 1011.25	"F": 0}
{"v": 1	"t": 137152	"P": 1015.75	"F": 0}
{"v": 1	"t": 137172	"P": 1017.5	"F": 0}
{"v": 1	"t": 137193	"P": 1012.5	"F": 0	"C": 49.995	"D": 3223	"sn": 54091779688249	"file": "/data/device_log/data0000.out"}
{"v": 1	"t": 137213	"P": 1008.5	"F": 0}
{"v": 1	"t": 137233	"P": 1013.0	"F": 0}
{"v": 1	"t": 137254	"P": 1019.0	"F": 0}
{"v": 1	"t": 137274	"P": 1014.0	"F": 0}
{"v": 1	"t": 137294	"P": 1010.0	"F": 0}
{"v": 1	"t": 137314	"P": 1012.0	"F": 0}
{"v": 1	"t": 137335	"P": 1020.0	"F": 0}
{"v": 1	"t": 137355	"P": 1016.25	"F": 0}
{"v": 1	"t": 137375	"P": 1010.25	"F": 0}
{"v": 1	"t": 137396	"P": 1011.0	"F": 0}
{"v": 1	"t": 137416	"P": 1016.75	"F": 0}
{"v": 1	"t": 137436	"P": 1016.75	"F": 0}
{"v": 1	"t": 137456	"P": 1014.0	"F": 0}
{"v": 1	"t": 137477	"P": 1010.25	"F": 0}
{"v": 1	"t": 137497	"P": 1011.0	"F": 0}
{"v": 1	"t": 137517	"P": 1017.5	"F": 0}
{"v": 1	"t": 137538	"P": 1015.25	"F": 0}
{"v": 1	"t": 137558	"P": 1012.75	"F": 0}
{"v": 1	"t": 137578	"P": 1010.0	"F": 0}
{"v": 1	"t": 137598	"P": 1015.5	"F": 0}
{"v": 1	"t": 137619	"P": 1018.25	"F": 0}
{"v": 1	"t": 137639	"P": 1012.25	"F": 0}
{"v": 1	"t": 137659	"P": 1010.75	"F": 0}
{"v": 1	"t": 137679	"P": 1010.5	"F": 0}
{"v": 1	"t": 137700	"P": 1017.75	"F": 0}
{"v": 1	"t": 137720	"P": 1014.5	"F": 0}
{"v": 1	"t": 137740	"P": 1012.5	"F": 0}
{"v": 1	"t": 137761	"P": 1008.25	"F": 0}
{"v": 1	"t": 137781	"P": 1015.5	"F": 0}
{"v": 1	"t": 137801	"P": 1019.25	"F": 0}
{"v": 1	"t": 137821	"P": 1015.25	"F": 0}
{"v": 1	"t": 137842	"P": 1011.75	"F": 0}
{"v": 1	"t": 137862	"P": 1012.0	"F": 0}
{"v": 1	"t": 137882	"P": 1016.5	"F": 0}
{"v": 1	"t": 137902	"P": 1016.75	"F": 0}
{"v": 1	"t": 137923	"P": 1011.75	"F": 0}
{"v": 1	"t": 137943	"P": 1009.75	"F": 0}
{"v": 1	"t": 137964	"P": 1015.5	"F": 0}
{"v": 1	"t": 137984	"P": 1012.75	"F": 0}
{"v": 1	"t": 138005	"P": 1014.0	"F": 0}
{"v": 1	"t": 138025	"P": 1016.5	"F": 0}
{"v": 1	"t": 138045	"P": 1014.0	"F": 0}
{"v": 1	"t": 138065	"P": 1010.0	"F": 0}
{"v": 1	"t": 138086	"P": 1013.25	"F": 0}
{"v": 1	"t": 138106	"P": 1017.75	"F": 0}
{"v": 1	"t": 138126	"P": 1016.0	"F": 0}
{"v": 1	"t": 138147	"P": 1010.25	"F": 0}
{"v": 1	"t": 138167	"P": 1010.5	"F": 0}
{"v": 1	"t": 138187	"P": 1014.5	"F": 0}
{"v": 1	"t": 138207	"P": 1017.75	"F": 0	"C": 49.985	"D": 3222	"sn": 54091779688249	"file": "/data/device_log/data0000.out"}
{"v": 1	"t": 138228	"P": 1016.75	"F": 0}
{"v": 1	"t": 138248	"P": 1012.75	"F": 0}
{"v": 1	"t": 138268	"P": 1011.75	"F": 0}
{"v": 1	"t": 138288	"P": 1018.0	"F": 0}
{"v": 1	"t": 138309	"P": 1018.0	"F": 0}
{"v": 1	"t": 138329	"P": 1012.75	"F": 0}
{"v": 1	"t": 138349	"P": 1011.75	"F": 0}
{"v": 1	"t": 138370	"P": 1013.25	"F": 0}
{"v": 1	"t": 138390	"P": 1018.75	"F": 0}
{"v": 1	"t": 138410	"P": 1015.5	"F": 0}
{"v": 1	"t": 138430	"P": 1009.75	"F": 0}
{"v": 1	"t": 138451	"P": 1011.0	"F": 0}
{"v": 1	"t": 138471	"P": 1018.25	"F": 0}
{"v": 1	"t": 138491	"P": 1016.0	"F": 0}
{"v": 1	"t": 138512	"P": 1014.0	"F": 0}
{"v": 1	"t": 138532	"P": 1011.75	"F": 0}
{"v": 1	"t": 138552	"P": 1018.0	"F": 0}
{"v": 1	"t": 138573	"P": 1014.0	"F": 0}
{"v": 1	"t": 138593	"P": 1011.5	"F": 0}
{"v": 1	"t": 138613	"P": 1017.0	"F": 0}
{"v": 1	"t": 138634	"P": 1016.25	"F": 0}
{"v": 1	"t": 138654	"P": 1011.25	"F": 0}
{"v": 1	"t": 138675	"P": 1012.5	"F": 0}
{"v": 1	"t": 138695	"P": 1016.75	"F": 0}
{"v": 1	"t": 138715	"P": 1012.5	"F": 0}
{"v": 1	"t": 138736	"P": 1010.5	"F": 0}
{"v": 1	"t": 138756	"P": 1017.75	"F": 0}
{"v": 1	"t": 138776	"P": 1014.0	"F": 0}
{"v": 1	"t": 138797	"P": 1010.0	"F": 0}
{"v": 1	"t": 138817	"P": 1013.75	"F": 0}
{"v": 1	"t": 138837	"P": 1016.5	"F": 0}
{"v": 1	"t": 138858	"P": 1011.5	"F": 0}
{"v": 1	"t": 138878	"P": 1011.75	"F": 0}
{"v": 1	"t": 138899	"P": 1018.25	"F": 0}
{"v": 1	"t": 138919	"P": 1015.0	"F": 0}
{"v": 1	"t": 138939	"P": 1010.25	"F": 0}
{"v": 1	"t": 138960	"P": 1017.25	"F": 0}
{"v": 1	"t": 138980	"P": 1017.0	"F": 0}
{"v": 1	"t": 139000	"P": 1013.5	"F": 0}
{"v": 1	"t": 139021	"P": 1013.75	"F": 0}
{"v": 1	"t": 139041	"P": 1017.75	"F": 0}
{"v": 1	"t": 139062	"P": 1015.75	"F": 0}
{"v": 1	"t": 139083	"P": 1012.75	"F": 0}
{"v": 1	"t": 139103	"P": 1011.0	"F": 0}
{"v": 1	"t": 139123	"P": 1016.5	"F": 0}
{"v": 1	"t": 139144	"P": 1017.0	"F": 0}
{"v": 1	"t": 139164	"P": 1014.25	"F": 0}
{"v": 1	"t": 139184	"P": 1010.5	"F": 0}
{"v": 1	"t": 139205	"P": 1015.75	"F": 0}
{"v": 1	"t": 139225	"P": 1018.25	"F": 0	"C": 49.99	"D": 3221	"sn": 54091779688249	"file": "/data/device_log/data0000.out"}
{"v": 1	"t": 139245	"P": 1014.5	"F": 0}
{"v": 1	"t": 139265	"P": 1011.75	"F": 0}
{"v": 1	"t": 139286	"P": 1012.5	"F": 0}
{"v": 1	"t": 139306	"P": 1018.25	"F": 0}
{"v": 1	"t": 139326	"P": 1016.5	"F": 0}
{"v": 1	"t": 139346	"P": 1013.25	"F": 0}
{"v": 1	"t": 139367	"P": 1012.5	"F": 0}
{"v": 1	"t": 139387	"P": 1012.5	"F": 0}
{"v": 1	"t": 139407	"P": 1019.25	"F": 0}
{"v": 1	"t": 139428	"P": 1018.25	"F": 0}
{"v": 1	"t": 139448	"P": 1013.0	"F": 0}
{"v": 1	"t": 139468	"P": 1011.5	"F": 0}
{"v": 1	"t": 139488	"P": 1013.75	"F": 0}
{"v": 1	"t": 139509	"P": 1016.75	"F": 0}
{"v": 1	"t": 139529	"P": 1014.75	"F": 0}
{"v": 1	"t": 139549	"P": 1010.0	"F": 0}
{"v": 1	"t": 139569	"P": 1012.25	"F": 0}
{"v": 1	"t": 139590	"P": 1017.5	"F": 0}
{"v": 1	"t": 139610	"P": 1017.0	"F": 0}
{"v": 1	"t": 139630	"P": 1012.5	"F": 0}
{"v": 1	"t": 139651	"P": 1010.75	"F": 0}
{"v": 1	"t": 139671	"P": 1018.75	"F": 0}
{"v": 1	"t": 139691	"P": 1015.0	"F": 0}
{"v": 1	"t": 139712	"P": 1011.5	"F": 0}
{"v": 1	"t": 139732	"P": 1015.0	"F": 0}
{"v": 1	"t": 139752	"P": 1016.25	"F": 0}
{"v": 1	"t": 139773	"P": 1012.25	"F": 0}
{"v": 1	"t": 139793	"P": 1012.5	"F": 0}
{"v": 1	"t": 139814	"P": 1018.5	"F": 0}
{"v": 1	"t": 139834	"P": 1014.25	"F": 0}
{"v": 1	"t": 139854	"P": 1012.25	"F": 0}
{"v": 1	"t": 139875	"P": 1016.5	"F": 0}
{"v": 1	"t": 139895	"P": 1017.0	"F": 0}
{"v": 1	"t": 139915	"P": 1009.75	"F": 0}
{"v": 1	"t": 139936	"P": 1016.0	"F": 0}
{"v": 1	"t": 139956	"P": 1017.5	"F": 0}
{"v": 1	"t": 139977	"P": 1013.25	"F": 0}
{"v": 1	"t": 139997	"P": 1011.25	"F": 0}
{"v": 1	"t": 140017	"P": 1017.25	"F": 0}
{"v": 1	"t": 140038	"P": 1013.0	"F": 0}
{"v": 1	"t": 140058	"P": 1010.0	"F": 0}
{"v": 1	"t": 140078	"P": 1016.25	"F": 0}
{"v": 1	"t": 140099	"P": 1015.75	"F": 0}
{"v": 1	"t": 140119	"P": 1011.25	"F": 0}
{"v": 1	"t": 140139	"P": 1013.5	"F": 0}
{"v": 1	"t": 140160	"P": 1017.25	"F": 0}
{"v": 1	"t": 140180	"P": 1014.75	"F": 0}
{"v": 1	"t": 140201	"P": 1009.5	"F": 0}
{"v": 1	"t": 140221	"P": 1016.25	"F": 0}
{"v": 1	"t": 140241	"P": 1017.0	"F": 0	"C": 50.035	"D": 3220	"sn": 54091779688249	"file": "/data/device_log/data0000.out"}
{"v": 1	"t": 140262	"P": 1012.0	"F": 0}
{"v": 1	"t": 140282	"P": 1012.25	"F": 0}
{"v": 1	"t": 140302	"P": 1019.25	"F": 0}
{"v": 1	"t": 140323	"P": 1011.5	"F": 0}
{"v": 1	"t": 140343	"P": 1010.75	"F": 0}
{"v": 1	"t": 140364	"P": 1018.25	"F": 0}
{"v": 1	"t": 140384	"P": 1014.5	"F": 0}
{"v": 1	"t": 140404	"P": 1011.5	"F": 0}
{"v": 1	"t": 140425	"P": 1016.25	"F": 0}
{"v": 1	"t": 140445	"P": 1017.5	"F": 0}
{"v": 1	"t": 140465	"P": 1011.75	"F": 0}
{"v": 1	"t": 140486	"P": 1012.25	"F": 0}
{"v": 1	"t": 140506	"P": 1018.0	"F": 0}
{"v": 1	"t": 140526	"P": 1014.5	"F": 0}
{"v": 1	"t": 140547	"P": 1011.0	"F": 0}
{"v": 1	"t": 140567	"P": 1017.0	"F": 0}
{"v": 1	"t": 140587	"P": 1016.75	"F": 0}
{"v": 1	"t": 140608	"P": 1011.25	"F": 0}
{"v": 1	"t": 140628	"P": 1012.5	"F": 0}
{"v": 1	"t": 140649	"P": 1017.75	"F": 0}
{"v": 1	"t": 140669	"P": 1015.0	"F": 0}
{"v": 1	"t": 140689	"P": 1010.75	"F": 0}
{"v": 1	"t": 140710	"P": 1014.75	"F": 0}
{"v": 1	"t": 140730	"P": 1017.75	"F": 0}
{"v": 1	"t": 140750	"P": 1010.0	"F": 0}
{"v": 1	"t": 140771	"P": 1012.75	"F": 0}
{"v": 1	"t": 140791	"P": 1017.75	"F": 0}
{"v": 1	"t": 140811	"P": 1012.0	"F": 0}
{"v": 1	"t": 140832	"P": 1009.75	"F": 0}
{"v": 1	"t": 140852	"P": 1015.5	"F": 0}
{"v": 1	"t": 140872	"P": 1016.5	"F": 0}
{"v": 1	"t": 140893	"P": 1012.5	"F": 0}
{"v": 1	"t": 140913	"P": 1015.5	"F": 0}
{"v": 1	"t": 140934	"P": 1018.25	"F": 0}
{"v": 1	"t": 140954	"P": 1013.0	"F": 0}
{"v": 1	"t": 140974	"P": 1010.75	"F": 0}
{"v": 1	"t": 140995	"P": 1017.0	"F": 0}
{"v": 1	"t": 141015	"P": 1016.5	"F": 0}
{"v": 1	"t": 141035	"P": 1010.0	"F": 0}
{"v": 1	"t": 141056	"P": 1013.75	"F": 0}
{"v": 1	"t": 141076	"P": 1017.75	"F": 0}
{"v": 1	"t": 141096	"P": 1014.0	"F": 0}
{"v": 1	"t": 141117	"P": 1010.75	"F": 0}
{"v": 1	"t": 141137	"P": 1017.0	"F": 0}
{"v": 1	"t": 141157	"P": 1016.75	"F": 0}
{"v": 1	"t": 141178	"P": 1011.5	"F": 0}
{"v": 1	"t": 141198	"P": 1011.0	"F": 0}
{"v": 1	"t": 141219	"P": 1017.5	"F": 0}
{"v": 1	"t": 141239	"P": 1014.75	"F": 0}
{"v": 1	"t": 141259	"P": 1012.75	"F": 0	"C": 50.055	"D": 3219	"sn": 54091779688249	"file": "/data/device_log/data0000.out"}
{"v": 1	"t": 141280	"P": 1015.75	"F": 0}
{"v": 1	"t": 141300	"P": 1015.0	"F": 0}
{"v": 1	"t": 141320	"P": 1014.0	"F": 0}
{"v": 1	"t": 141341	"P": 1010.75	"F": 0}
{"v": 1	"t": 141361	"P": 1017.25	"F": 0}
{"v": 1	"t": 141381	"P": 1015.25	"F": 0}
{"v": 1	"t": 141402	"P": 1011.75	"F": 0}
{"v": 1	"t": 141422	"P": 1014.0	"F": 0}
{"v": 1	"t": 141442	"P": 1016.5	"F": 0}
{"v": 1	"t": 141463	"P": 1013.25	"F": 0}
{"v": 1	"t": 141483	"P": 1012.75	"F": 0}
{"v": 1	"t": 141504	"P": 1011.75	"F": 0}
{"v": 1	"t": 141524	"P": 1012.25	"F": 0}
{"v": 1	"t": 141545	"P": 1013.0	"F": 0}
{"v": 1	"t": 141565	"P": 1016.75	"F": 0}
{"v": 1	"t": 141585	"P": 1012.0	"F": 0}
{"v": 1	"t": 141606	"P": 1012.5	"F": 0}
{"v": 1	"t": 141626	"P": 1017.0	"F": 0}
{"v": 1	"t": 141646	"P": 1015.0	"F": 0}
{"v": 1	"t": 141667	"P": 1010.5	"F": 0}
{"v": 1	"t": 141687	"P": 1015.25	"F": 0}
{"v": 1	"t": 141707	"P": 1015.5	"F": 0}
{"v": 1	"t": 141728	"P": 1011.75	"F": 0}
{"v": 1	"t": 141748	"P": 1011.5	"F": 0}
{"v": 1	"t": 141768	"P": 1018.25	"F": 0}
{"v": 1	"t": 141789	"P": 1015.25	"F": 0}
{"v": 1	"t": 141809	"P": 1012.25	"F": 0}
{"v": 1	"t": 141830	"P": 1016.25	"F": 0}
{"v": 1	"t": 141850	"P": 1018.0	"F": 0}
{"v": 1	"t": 141870	"P": 1012.75	"F": 0}
{"v": 1	"t": 141891	"P": 1011.75	"F": 0}
{"v": 1	"t": 141911	"P": 1017.25	"F": 0}
{"v": 1	"t": 141931	"P": 1014.5	"F": 0}
{"v": 1	"t": 141952	"P": 1011.75	"F": 0}
{"v": 1	"t": 141972	"P": 1013.5	"F": 0}
{"v": 1	"t": 141992	"P": 1017.5	"F": 0}
{"v": 1	"t": 142013	"P": 1016.75	"F": 0}
{"v": 1	"t": 142033	"P": 1011.25	"F": 0}
{"v": 1	"t": 142053	"P": 1017.0	"F": 0}
{"v": 1	"t": 142074	"P": 1016.0	"F": 0}
{"v": 1	"t": 142094	"P": 1011.75	"F": 0}
{"v": 1	"t": 142115	"P": 1013.5	"F": 0}
{"v": 1	"t": 142135	"P": 1016.5	"F": 0}
{"v": 1	"t": 142155	"P": 1012.5	"F": 0}
{"v": 1	"t": 142176	"P": 1010.5	"F": 0}
{"v": 1	"t": 142196	"P": 1019.0	"F": 0}
{"v": 1	"t": 142216	"P": 1015.0	"F": 0}
{"v": 1	"t": 142237	"P": 1011.75	"F": 0}
{"v": 1	"t": 142257	"P": 1013.75	"F": 0}
{"v": 1	"t": 142277	"P": 1017.75	"F": 0	"C": 50.105	"D": 3218	"sn": 54091779688249	"file": "/data/device_log/data0000.out"}
{"v": 1	"t": 142298	"P": 1014.0	"F": 0}
{"v": 1	"t": 142318	"P": 1010.0	"F": 0}
{"v": 1	"t": 142338	"P": 1017.5	"F": 0}
{"v": 1	"t": 142359	"P": 1017.0	"F": 0}
{"v": 1	"t": 142379	"P": 1011.75	"F": 0}
{"v": 1	"t": 142399	"P": 1012.75	"F": 0}
{"v": 1	"t": 142420	"P": 1016.5	"F": 0}
{"v": 1	"t": 142440	"P": 1013.5	"F": 0}
{"v": 1	"t": 142461	"P": 1010.5	"F": 0}
{"v": 1	"t": 142481	"P": 1014.25	"F": 0}
{"v": 1	"t": 142501	"P": 1017.75	"F": 0}
{"v": 1	"t": 142522	"P": 1012.75	"F": 0}
{"v": 1	"t": 142542	"P": 1011.0	"F": 0}
{"v": 1	"t": 142562	"P": 1018.0	"F": 0}
{"v": 1	"t": 142583	"P": 1015.25	"F": 0}
{"v": 1	"t": 142603	"P": 1011.0	"F": 0}
{"v": 1	"t": 142623	"P": 1013.75	"F": 0}
{"v": 1	"t": 142644	"P": 1017.25	"F": 0}
{"v": 1	"t": 142664	"P": 1013.25	"F": 0}
{"v": 1	"t": 142684	"P": 1013.25	"F": 0}
{"v": 1	"t": 142705	"P": 1018.25	"F": 0}
{"v": 1	"t": 142725	"P": 1013.5	"F": 0}
{"v": 1	"t": 142745	"P": 1011.25	"F": 0}
{"v": 1	"t": 142766	"P": 1015.0	"F": 0}
{"v": 1	"t": 142786	"P": 1017.25	"F": 0}
{"v": 1	"t": 142807	"P": 1014.25	"F": 0}
{"v": 1	"t": 142827	"P": 1010.25	"F": 0}
{"v": 1	"t": 142847	"P": 1018.25	"F": 0}
{"v": 1	"t": 142868	"P": 1014.5	"F": 0}
{"v": 1	"t": 142888	"P": 1009.5	"F": 0}
{"v": 1	"t": 142908	"P": 1012.0	"F": 0}
{"v": 1	"t": 142929	"P": 1018.5	"F": 0}
{"v": 1	"t": 142949	"P": 1013.25	"F": 0}
{"v": 1	"t": 142969	"P": 1010.25	"F": 0}
{"v": 1	"t": 142990	"P": 1014.25	"F": 0}
{"v": 1	"t": 143010	"P": 1018.5	"F": 0}
{"v": 1	"t": 143030	"P": 1011.5	"F": 0}
{"v": 1	"t": 143051	"P": 1012.5	"F": 0}
{"v": 1	"t": 143071	"P": 1017.75	"F": 0}
{"v": 1	"t": 143091	"P": 1012.75	"F": 0}
{"v": 1	"t": 143112	"P": 1012.25	"F": 0}
{"v": 1	"t": 143132	"P": 1015.25	"F": 0}
{"v": 1	"t": 143152	"P": 1016.5	"F": 0}
{"v": 1	"t": 143173	"P": 1011.75	"F": 0}
{"v": 1	"t": 143193	"P": 1011.5	"F": 0}
{"v": 1	"t": 143214	"P": 1018.0	"F": 0}
{"v": 1	"t": 143234	"P": 1012.25	"F": 0}
{"v": 1	"t": 143254	"P": 1009.5	"F": 0}
{"v": 1	"t": 143275	"P": 1017.5	"F": 0}
{"v": 1	"t": 143295	"P": 1015.75	"F": 0	"C": 50.115	"D": 3217	"sn": 54091779688249	"file": "/data/device_log/data0000.out"}
{"v": 1	"t": 143315	"P": 1013.0	"F": 0}
{"v": 1	"t": 143336	"P": 1014.5	"F": 0}
{"v": 1	"t": 143356	"P": 1018.0	"F": 0}
{"v": 1	"t": 143376	"P": 1015.5	"F": 0}
{"v": 1	"t": 143397	"P": 1010.75	"F": 0}
{"v": 1	"t": 143417	"P": 1016.0	"F": 0}
{"v": 1	"t": 143437	"P": 1016.75	"F": 0}
{"v": 1	"t": 143458	"P": 1013.0	"F": 0}
{"v": 1	"t": 143478	"P": 1012.5	"F": 0}
{"v": 1	"t": 143499	"P": 1017.75	"F": 0}
{"v": 1	"t": 143519	"P": 1011.5	"F": 0}
{"v": 1	"t": 143539	"P": 1012.75	"F": 0}
{"v": 1	"t": 143560	"P": 1019.0	"F": 0}
{"v": 1	"t": 143580	"P": 1016.0	"F": 0}
{"v": 1	"t": 143600	"P": 1012.75	"F": 0}
{"v": 1	"t": 143621	"P": 1011.0	"F": 0}
{"v": 1	"t": 143641	"P": 1015.75	"F": 0}
{"v": 1	"t": 143661	"P": 1016.5	"F": 0}
{"v": 1	"t": 143681	"P": 1011.75	"F": 0}
{"v": 1	"t": 143702	"P": 1010.25	"F": 0}
{"v": 1	"t": 143722	"P": 1013.25	"F": 0}
{"v": 1	"t": 143742	"P": 1019.25	"F": 0}
{"v": 1	"t": 143763	"P": 1014.0	"F": 0}
{"v": 1	"t": 143783	"P": 1012.25	"F": 0}
{"v": 1	"t": 143804	"P": 1017.75	"F": 0}
{"v": 1	"t": 143824	"P": 1013.75	"F": 0}
{"v": 1	"t": 143844	"P": 1010.25	"F": 0}
{"v": 1	"t": 143865	"P": 1014.5	"F": 0}
{"v": 1	"t": 143885	"P": 1016.75	"F": 0}
{"v": 1	"t": 143905	"P": 1012.25	"F": 0}
{"v": 1	"t": 143925	"P": 1012.0	"F": 0}
{"v": 1	"t": 143946	"P": 1012.5	"F": 0}
{"v": 1	"t": 143966	"P": 1018.25	"F": 0}
{"v": 1	"t": 143986	"P": 1014.75	"F": 0}
{"v": 1	"t": 144007	"P": 1010.75	"F": 0}
{"v": 1	"t": 144027	"P": 1014.0	"F": 0}
{"v": 1	"t": 144047	"P": 1018.5	"F": 0}
{"v": 1	"t": 144068	"P": 1014.5	"F": 0}
{"v": 1	"t": 144088	"P": 1011.0	"F": 0}
{"v": 1	"t": 144108	"P": 1011.25	"F": 0}
{"v": 1	"t": 144128	"P": 1018.25	"F": 0}
{"v": 1	"t": 144149	"P": 1014.75	"F": 0}
{"v": 1	"t": 144169	"P": 1012.25	"F": 0}
{"v": 1	"t": 144189	"P": 1011.0	"F": 0}
{"v": 1	"t": 144210	"P": 1017.25	"F": 0}
{"v": 1	"t": 144230	"P": 1014.25	"F": 0}
{"v": 1	"t": 144250	"P": 1011.75	"F": 0}
{"v": 1	"t": 144271	"P": 1010.25	"F": 0}
{"v": 1	"t": 144291	"P": 1017.75	"F": 0}
{"v": 1	"t": 144311	"P": 1016.25	"F": 0	"C": 50.12	"D": 3216	"sn": 54091779688249	"file": "/data/device_log/data0000.out"}
{"v": 1	"t": 144332	"P": 1011.25	"F": 0}
{"v": 1	"t": 144352	"P": 1011.5	"F": 0}
{"v": 1	"t": 144372	"P": 1017.25	"F": 0}
{"v": 1	"t": 144393	"P": 1012.25	"F": 0}
{"v": 1	"t": 144413	"P": 1013.25	"F": 0}
{"v": 1	"t": 144433	"P": 1018.0	"F": 0}
{"v": 1	"t": 144454	"P": 1015.75	"F": 0}
{"v": 1	"t": 144474	"P": 1011.25	"F": 0}
{"v": 1	"t": 144494	"P": 1008.5	"F": 0}
{"v": 1	"t": 144515	"P": 1017.0	"F": 0}
{"v": 1	"t": 144535	"P": 1017.0	"F": 0}
{"v": 1	"t": 144555	"P": 1014.5	"F": 0}
{"v": 1	"t": 144576	"P": 1011.0	"F": 0}
{"v": 1	"t": 144596	"P": 1016.0	"F": 0}
{"v": 1	"t": 144616	"P": 1017.5	"F": 0}
{"v": 1	"t": 144636	"P": 1014.0	"F": 0}
{"v": 1	"t": 144657	"P": 1011.0	"F": 0}
{"v": 1	"t": 144677	"P": 1011.75	"F": 0}
{"v": 1	"t": 144697	"P": 1017.75	"F": 0}
{"v": 1	"t": 144718	"P": 1013.75	"F": 0}
{"v": 1	"t": 144738	"P": 1010.25	"F": 0}
{"v": 1	"t": 144758	"P": 1011.25	"F": 0}
{"v": 1	"t": 144778	"P": 1017.0	"F": 0}
{"v": 1	"t": 144799	"P": 1016.0	"F": 0}
{"v": 1	"t": 144819	"P": 1011.75	"F": 0}
{"v": 1	"t": 144839	"P": 1012.0	"F": 0}
{"v": 1	"t": 144860	"P": 1020.0	"F": 0}
{"v": 1	"t": 144880	"P": 1014.0	"F": 0}
{"v": 1	"t": 144900	"P": 1009.5	"F": 0}
{"v": 1	"t": 144921	"P": 1016.5	"F": 0}
{"v": 1	"t": 144941	"P": 1015.25	"F": 0}
{"v": 1	"t": 144962	"P": 1011.5	"F": 0}
{"v": 1	"t": 144982	"P": 1016.0	"F": 0}
{"v": 1	"t": 145003	"P": 1015.0	"F": 0}
{"v": 1	"t": 145023	"P": 1015.5	"F": 0}
{"v": 1	"t": 145044	"P": 1017.75	"F": 0}
{"v": 1	"t": 145064	"P": 1012.75	"F": 0}
{"v": 1	"t": 145084	"P": 1009.75	"F": 0}
{"v": 1	"t": 145105	"P": 1013.5	"F": 0}
{"v": 1	"t": 145125	"P": 1018.75	"F": 0}
{"v": 1	"t": 145145	"P": 1015.25	"F": 0}
{"v": 1	"t": 145165	"P": 1010.75	"F": 0}
{"v": 1	"t": 145186	"P": 1011.25	"F": 0}
{"v": 1	"t": 145206	"P": 1018.25	"F": 0}
{"v": 1	"t": 145226	"P": 1015.25	"F": 0}
{"v": 1	"t": 145247	"P": 1010.75	"F": 0}
{"v": 1	"t": 145267	"P": 1011.75	"F": 0}
{"v": 1	"t": 145287	"P": 1017.25	"F": 0}
{"v": 1	"t": 145308	"P": 1015.25	"F": 0}
{"v": 1	"t": 145328	"P": 1010.75	"F": 0	"C": 50.12	"D": 3215	"sn": 54091779688249	"file": "/data/device_log/data0000.out"}
{"v": 1	"t": 145348	"P": 1010.25	"F": 0}
{"v": 1	"t": 145368	"P": 1017.25	"F": 0}
{"v": 1	"t": 145389	"P": 1016.5	"F": 0}
{"v": 1	"t": 145409	"P": 1013.5	"F": 0}
{"v": 1	"t": 145429	"P": 1010.5	"F": 0}
{"v": 1	"t": 145450	"P": 1017.25	"F": 0}
{"v": 1	"t": 145470	"P": 1017.0	"F": 0}
{"v": 1	"t": 145490	"P": 1012.0	"F": 0}
{"v": 1	"t": 145511	"P": 1011.5	"F": 0}
{"v": 1	"t": 145531	"P": 1018.0	"F": 0}
{"v": 1	"t": 145552	"P": 1013.5	"F": 0}
{"v": 1	"t": 145572	"P": 1010.0	"F": 0}
{"v": 1	"t": 145592	"P": 1018.25	"F": 0}
{"v": 1	"t": 145613	"P": 1012.75	"F": 0}
{"v": 1	"t": 145633	"P": 1009.25	"F": 0}
{"v": 1	"t": 145653	"P": 1013.0	"F": 0}
{"v": 1	"t": 145674	"P": 1017.0	"F": 0}
{"v": 1	"t": 145694	"P": 1015.5	"F": 0}
{"v": 1	"t": 145714	"P": 1010.75	"F": 0}
{"v": 1	"t": 145734	"P": 1013.0	"F": 0}
{"v": 1	"t": 145755	"P": 1019.25	"F": 0}
{"v": 1	"t": 145775	"P": 1015.75	"F": 0}
{"v": 1	"t": 145795	"P": 1012.75	"F": 0}
{"v": 1	"t": 145816	"P": 1012.0	"F": 0}
{"v": 1	"t": 145836	"P": 1018.75	"F": 0}
{"v": 1	"t": 145856	"P": 1017.0	"F": 0}
{"v": 1	"t": 145877	"P": 1012.0	"F": 0}
{"v": 1	"t": 145897	"P": 1011.75	"F": 0}
{"v": 1	"t": 145917	"P": 1017.25	"F": 0}
{"v": 1	"t": 145937	"P": 1016.25	"F": 0}
{"v": 1	"t": 145958	"P": 1014.0	"F": 0}
{"v": 1	"t": 145978	"P": 1011.5	"F": 0}
{"v": 1	"t": 145998	"P": 1015.75	"F": 0}
{"v": 1	"t": 146019	"P": 1018.25	"F": 0}
{"v": 1	"t": 146039	"P": 1013.75	"F": 0}
{"v": 1	"t": 146059	"P": 1010.0	"F": 0}
{"v": 1	"t": 146080	"P": 1015.25	"F": 0}
{"v": 1	"t": 146100	"P": 1017.5	"F": 0}
{"v": 1	"t": 146121	"P": 1012.25	"F": 0}
{"v": 1	"t": 146141	"P": 1018.25	"F": 0}
{"v": 1	"t": 146161	"P": 1014.5	"F": 0}
{"v": 1	"t": 146182	"P": 1011.75	"F": 0}
{"v": 1	"t": 146202	"P": 1014.75	"F": 0}
{"v": 1	"t": 146222	"P": 1017.5	"F": 0}
{"v": 1	"t": 146243	"P": 1012.5	"F": 0}
{"v": 1	"t": 146263	"P": 1009.25	"F": 0}
{"v": 1	"t": 146283	"P": 1018.0	"F": 0}
{"v": 1	"t": 146304	"P": 1015.5	"F": 0}
{"v": 1	"t": 146324	"P": 1011.5	"F": 0}
{"v": 1	"t": 146345	"P": 1013.75	"F": 0	"C": 50.17	"D": 3214	"sn": 54091779688249	"file": "/data/device_log/data0000.out"}
{"v": 1	"t": 146365	"P": 1016.5	"F": 0}
{"v": 1	"t": 146385	"P": 1015.75	"F": 0}
{"v": 1	"t": 146406	"P": 1011.5	"F": 0}
{"v": 1	"t": 146426	"P": 1016.75	"F": 0}
{"v": 1	"t": 146446	"P": 1016.0	"F": 0}
{"v": 1	"t": 146467	"P": 1011.75	"F": 0}
{"v": 1	"t": 146487	"P": 1016.0	"F": 0}
{"v": 1	"t": 146507	"P": 1017.75	"F": 0}
{"v": 1	"t": 146528	"P": 1013.25	"F": 0}
{"v": 1	"t": 146548	"P": 1010.75	"F": 0}
{"v": 1	"t": 146568	"P": 1017.0	"F": 0}
{"v": 1	"t": 146589	"P": 1016.75	"F": 0}
{"v": 1	"t": 146609	"P": 1010.25	"F": 0}
{"v": 1	"t": 146630	"P": 1015.0	"F": 0}
{"v": 1	"t": 146650	"P": 1018.0	"F": 0}
{"v": 1	"t": 146670	"P": 1011.0	"F": 0}
{"v": 1	"t": 146691	"P": 1012.25	"F": 0}
{"v": 1	"t": 146711	"P": 1017.0	"F": 0}
{"v": 1	"t": 146732	"P": 1013.0	"F": 0}
{"v": 1	"t": 146752	"P": 1011.75	"F": 0}
{"v": 1	"t": 146772	"P": 1015.25	"F": 0}
{"v": 1	"t": 146793	"P": 1014.5	"F": 0}
{"v": 1	"t": 146813	"P": 1011.25	"F": 0}
{"v": 1	"t": 146833	"P": 1017.5	"F": 0}
{"v": 1	"t": 146854	"P": 1016.25	"F": 0}
{"v": 1	"t": 146874	"P": 1010.25	"F": 0}
{"v": 1	"t": 146895	"P": 1013.5	"F": 0}
{"v": 1	"t": 146915	"P": 1015.75	"F": 0}
{"v": 1	"t": 146935	"P": 1012.75	"F": 0}
{"v": 1	"t": 146956	"P": 1012.25	"F": 0}
{"v": 1	"t": 146976	"P": 1019.25	"F": 0}
{"v": 1	"t": 146996	"P": 1015.0	"F": 0}
{"v": 1	"t": 147017	"P": 1011.75	"F": 0}
{"v": 1	"t": 147037	"P": 1015.75	"F": 0}
{"v": 1	"t": 147057	"P": 1016.5	"F": 0}
{"v": 1	"t": 147078	"P": 1012.25	"F": 0}
{"v": 1	"t": 147098	"P": 1010.5	"F": 0}
{"v": 1	"t": 147119	"P": 1018.5	"F": 0}
{"v": 1	"t": 147139	"P": 1015.0	"F": 0}
{"v": 1	"t": 147159	"P": 1011.0	"F": 0}
{"v": 1	"t": 147180	"P": 1014.75	"F": 0}
{"v": 1	"t": 147200	"P": 1015.25	"F": 0}
{"v": 1	"t": 147220	"P": 1013.0	"F": 0}
{"v": 1	"t": 147241	"P": 1012.0	"F": 0}
{"v": 1	"t": 147261	"P": 1017.0	"F": 0}
{"v": 1	"t": 147281	"P": 1014.0	"F": 0}
{"v": 1	"t": 147302	"P": 1011.0	"F": 0}
{"v": 1	"t": 147322	"P": 1015.75	"F": 0}
{"v": 1	"t": 147343	"P": 1018.25	"F": 0}
{"v": 1	"t": 147363	"P": 1010.25	"F": 0	"C": 50.155	"D": 3213	"sn": 54091779688249	"file": "/data/device_log/data0000.out"}
{"v": 1	"t": 147383	"P": 1015.5	"F": 0}
{"v": 1	"t": 147404	"P": 1016.5	"F": 0}
{"v": 1	"t": 147424	"P": 1011.75	"F": 0}
{"v": 1	"t": 147445	"P": 1013.75	"F": 0}
{"v": 1	"t": 147465	"P": 1017.75	"F": 0}
{"v": 1	"t": 147485	"P": 1012.25	"F": 0}
{"v": 1	"t": 147506	"P": 1010.25	"F": 0}
{"v": 1	"t": 147526	"P": 1017.25	"F": 0}
{"v": 1	"t": 147546	"P": 1015.25	"F": 0}
{"v": 1	"t": 147567	"P": 1010.75	"F": 0}
{"v": 1	"t": 147587	"P": 1015.5	"F": 0}
{"v": 1	"t": 147607	"P": 1016.0	"F": 0}
{"v": 1	"t": 147628	"P": 1011.5	"F": 0}
{"v": 1	"t": 147648	"P": 1012.0	"F": 0}
{"v": 1	"t": 147669	"P": 1018.0	"F": 0}
{"v": 1	"t": 147689	"P": 1014.25	"F": 0}
{"v": 1	"t": 147709	"P": 1010.25	"F": 0}
{"v": 1	"t": 147730	"P": 1014.0	"F": 0}
{"v": 1	"t": 147750	"P": 1015.25	"F": 0}
{"v": 1	"t": 147770	"P": 1011.25	"F": 0}
{"v": 1	"t": 147791	"P": 1011.0	"F": 0}
{"v": 1	"t": 147811	"P": 1017.0	"F": 0}
{"v": 1	"t": 147831	"P": 1014.5	"F": 0}
{"v": 1	"t": 147852	"P": 1010.0	"F": 0}
{"v": 1	"t": 147872	"P": 1014.5	"F": 0}
{"v": 1	"t": 147892	"P": 1015.75	"F": 0}
{"v": 1	"t": 147913	"P": 1011.5	"F": 0}
{"v": 1	"t": 147933	"P": 1011.75	"F": 0}
{"v": 1	"t": 147954	"P": 1017.25	"F": 0}
{"v": 1	"t": 147974	"P": 1013.25	"F": 0}
{"v": 1	"t": 147994	"P": 1009.75	"F": 0}
{"v": 1	"t": 148015	"P": 1017.25	"F": 0}
{"v": 1	"t": 148035	"P": 1013.75	"F": 0}
{"v": 1	"t": 148056	"P": 1016.0	"F": 0}
{"v": 1	"t": 148076	"P": 1017.25	"F": 0}
{"v": 1	"t": 148097	"P": 1009.5	"F": 0}
{"v": 1	"t": 148117	"P": 1013.0	"F": 0}
{"v": 1	"t": 148137	"P": 1018.0	"F": 0}
{"v": 1	"t": 148158	"P": 1013.0	"F": 0}
{"v": 1	"t": 148178	"P": 1009.0	"F": 0}
{"v": 1	"t": 148198	"P": 1016.75	"F": 0}
{"v": 1	"t": 148219	"P": 1016.0	"F": 0}
{"v": 1	"t": 148239	"P": 1012.5	"F": 0}
{"v": 1	"t": 148260	"P": 1013.0	"F": 0}
{"v": 1	"t": 148280	"P": 1018.25	"F": 0}
{"v": 1	"t": 148300	"P": 1014.0	"F": 0}
{"v": 1	"t": 148321	"P": 1010.5	"F": 0}
{"v": 1	"t": 148341	"P": 1016.0	"F": 0}
{"v": 1	"t": 148361	"P": 1016.5	"F": 0}
{"v": 1	"t": 148382	"P": 1012.25	"F": 0	"C": 50.21	"D": 3212	"sn": 54091779688249	"file": "/data/device_log/data0000.out"}
{"v": 1	"t": 148402	"P": 1013.5	"F": 0}
{"v": 1	"t": 148422	"P": 1019.0	"F": 0}
{"v": 1	"t": 148443	"P": 1015.25	"F": 0}
{"v": 1	"t": 148463	"P": 1011.0	"F": 0}
{"v": 1	"t": 148483	"P": 1015.5	"F": 0}
{"v": 1	"t": 148504	"P": 1015.75	"F": 0}
{"v": 1	"t": 148524	"P": 1012.0	"F": 0}
{"v": 1	"t": 148544	"P": 1013.25	"F": 0}
{"v": 1	"t": 148565	"P": 1016.75	"F": 0}
{"v": 1	"t": 148585	"P": 1013.25	"F": 0}
{"v": 1	"t": 148606	"P": 1011.75	"F": 0}
{"v": 1	"t": 148626	"P": 1019.5	"F": 0}
{"v": 1	"t": 148646	"P": 1013.0	"F": 0}
{"v": 1	"t": 148667	"P": 1011.25	"F": 0}
{"v": 1	"t": 148687	"P": 1016.0	"F": 0}
{"v": 1	"t": 148708	"P": 1015.0	"F": 0}
{"v": 1	"t": 148728	"P": 1012.0	"F": 0}
{"v": 1	"t": 148748	"P": 1012.5	"F": 0}
{"v": 1	"t": 148769	"P": 1017.0	"F": 0}
{"v": 1	"t": 148789	"P": 1014.0	"F": 0}
{"v": 1	"t": 148809	"P": 1009.75	"F": 0}
{"v": 1	"t": 148830	"P": 1016.5	"F": 0}
{"v": 1	"t": 148850	"P": 1016.5	"F": 0}
{"v": 1	"t": 148870	"P": 1012.0	"F": 0}
{"v": 1	"t": 148891	"P": 1013.5	"F": 0}
{"v": 1	"t": 148911	"P": 1017.0	"F": 0}
{"v": 1	"t": 148931	"P": 1014.5	"F": 0}
{"v": 1	"t": 148952	"P": 1010.0	"F": 0}
{"v": 1	"t": 148972	"P": 1016.25	"F": 0}
{"v": 1	"t": 148993	"P": 1017.25	"F": 0}
{"v": 1	"t": 149013	"P": 1012.0	"F": 0}
{"v": 1	"t": 149033	"P": 1012.0	"F": 0}
{"v": 1	"t": 149054	"P": 1017.75	"F": 0}
{"v": 1	"t": 149074	"P": 1014.5	"F": 0}
{"v": 1	"t": 149094	"P": 1009.5	"F": 0}
{"v": 1	"t": 149115	"P": 1017.25	"F": 0}
{"v": 1	"t": 149135	"P": 1018.75	"F": 0}
{"v": 1	"t": 149155	"P": 1012.5	"F": 0}
{"v": 1	"t": 149176	"P": 1012.5	"F": 0}
{"v": 1	"t": 149196	"P": 1018.5	"F": 0}
{"v": 1	"t": 149216	"P": 1013.0	"F": 0}
{"v": 1	"t": 149237	"P": 1011.75	"F": 0}
{"v": 1	"t": 149257	"P": 1018.25	"F": 0}
{"v": 1	"t": 149278	"P": 1015.5	"F": 0}
{"v": 1	"t": 149298	"P": 1012.0	"F": 0}
{"v": 1	"t": 149318	"P": 1016.0	"F": 0}
{"v": 1	"t": 149339	"P": 1013.75	"F": 0}
{"v": 1	"t": 149359	"P": 1011.25	"F": 0}
{"v": 1	"t": 149380	"P": 1015.75	"F": 0}
{"v": 1	"t": 149400	"P": 1016.75	"F": 0	"C": 50.285	"D": 3211	"sn": 54091779688249	"file": "/data/device_log/data0000.out"}
{"v": 1	"t": 149420	"P": 1012.25	"F": 0}
{"v": 1	"t": 149441	"P": 1011.5	"F": 0}
{"v": 1	"t": 149461	"P": 1018.75	"F": 0}
{"v": 1	"t": 149481	"P": 1013.5	"F": 0}
{"v": 1	"t": 149502	"P": 1009.5	"F": 0}
{"v": 1	"t": 149522	"P": 1015.0	"F": 0}
{"v": 1	"t": 149542	"P": 1017.0	"F": 0}
{"v": 1	"t": 149563	"P": 1011.25	"F": 0}
{"v": 1	"t": 149583	"P": 1012.25	"F": 0}
{"v": 1	"t": 149604	"P": 1018.0	"F": 0}
{"v": 1	"t": 149624	"P": 1013.0	"F": 0}
{"v": 1	"t": 149644	"P": 1012.25	"F": 0}
{"v": 1	"t": 149665	"P": 1013.75	"F": 0}
{"v": 1	"t": 149685	"P": 1016.75	"F": 0}
{"v": 1	"t": 149705	"P": 1013.25	"F": 0}
{"v": 1	"t": 149726	"P": 1011.75	"F": 0}
{"v": 1	"t": 149746	"P": 1017.5	"F": 0}
{"v": 1	"t": 149766	"P": 1016.0	"F": 0}
{"v": 1	"t": 149787	"P": 1012.5	"F": 0}
{"v": 1	"t": 149807	"P": 1014.25	"F": 0}
{"v": 1	"t": 149827	"P": 1016.5	"F": 0}
{"v": 1	"t": 149848	"P": 1014.25	"F": 0}
{"v": 1	"t": 149868	"P": 1011.25	"F": 0}
{"v": 1	"t": 149889	"P": 1019.5	"F": 0}
{"v": 1	"t": 149909	"P": 1014.5	"F": 0}
{"v": 1	"t": 149929	"P": 1011.25	"F": 0}
{"v": 1	"t": 149950	"P": 1014.0	"F": 0}
{"v": 1	"t": 149970	"P": 1015.25	"F": 0}
{"v": 1	"t": 149990	"P": 1011.25	"F": 0}
{"v": 1	"t": 150011	"P": 1017.0	"F": 0}
{"v": 1	"t": 150031	"P": 1017.0	"F": 0}
{"v": 1	"t": 150052	"P": 1011.5	"F": 0}
{"v": 1	"t": 150072	"P": 1013.0	"F": 0}
{"v": 1	"t": 150092	"P": 1018.75	"F": 0}
{"v": 1	"t": 150113	"P": 1014.25	"F": 0}
{"v": 1	"t": 150133	"P": 1010.5	"F": 0}
{"v": 1	"t": 150153	"P": 1016.25	"F": 0}
{"v": 1	"t": 150174	"P": 1016.5	"F": 0}
{"v": 1	"t": 150194	"P": 1012.0	"F": 0}
{"v": 1	"t": 150214	"P": 1013.25	"F": 0}
{"v": 1	"t": 150235	"P": 1017.0	"F": 0}
{"v": 1	"t": 150255	"P": 1013.5	"F": 0}
{"v": 1	"t": 150276	"P": 1009.5	"F": 0}
{"v": 1	"t": 150296	"P": 1016.5	"F": 0}
{"v": 1	"t": 150316	"P": 1015.75	"F": 0}
{"v": 1	"t": 150337	"P": 1010.75	"F": 0}
{"v": 1	"t": 150357	"P": 1011.75	"F": 0}
{"v": 1	"t": 150377	"P": 1018.75	"F": 0}
{"v": 1	"t": 150398	"P": 1014.75	"F": 0}
{"v": 1	"t": 150418	"P": 1012.0	"F": 0	"C": 50.235	"D": 3210	"sn": 54091779688249	"file": "/data/device_log/data0000.out"}
{"v": 1	"t": 150438	"P": 1016.0	"F": 0}
{"v": 1	"t": 150459	"P": 1017.0	"F": 0}
{"v": 1	"t": 150479	"P": 1012.5	"F": 0}
{"v": 1	"t": 150499	"P": 1012.0	"F": 0}
{"v": 1	"t": 150520	"P": 1018.75	"F": 0}
{"v": 1	"t": 150540	"P": 1014.75	"F": 0}
{"v": 1	"t": 150560	"P": 1009.75	"F": 0}
{"v": 1	"t": 150581	"P": 1014.75	"F": 0}
{"v": 1	"t": 150601	"P": 1016.0	"F": 0}
{"v": 1	"t": 150622	"P": 1012.5	"F": 0}
{"v": 1	"t": 150642	"P": 1017.0	"F": 0}
{"v": 1	"t": 150663	"P": 1015.25	"F": 0}
{"v": 1	"t": 150683	"P": 1012.0	"F": 0}
{"v": 1	"t": 150703	"P": 1015.75	"F": 0}
{"v": 1	"t": 150724	"P": 1016.0	"F": 0}
{"v": 1	"t": 150744	"P": 1013.25	"F": 0}
{"v": 1	"t": 150764	"P": 1013.25	"F": 0}
{"v": 1	"t": 150785	"P": 1019.75	"F": 0}
{"v": 1	"t": 150805	"P": 1014.0	"F": 0}
{"v": 1	"t": 150825	"P": 1009.75	"F": 0}
{"v": 1	"t": 150846	"P": 1015.0	"F": 0}
{"v": 1	"t": 150866	"P": 1018.25	"F": 0}
{"v": 1	"t": 150887	"P": 1011.25	"F": 0}
{"v": 1	"t": 150907	"P": 1010.75	"F": 0}
{"v": 1	"t": 150927	"P": 1018.75	"F": 0}
{"v": 1	"t": 150948	"P": 1014.75	"F": 0}
{"v": 1	"t": 150968	"P": 1009.75	"F": 0}
{"v": 1	"t": 150988	"P": 1014.5	"F": 0}
{"v": 1	"t": 151009	"P": 1017.75	"F": 0}
{"v": 1	"t": 151029	"P": 1015.75	"F": 0}
{"v": 1	"t": 151049	"P": 1011.75	"F": 0}
{"v": 1	"t": 151070	"P": 1017.5	"F": 0}
{"v": 1	"t": 151090	"P": 1015.75	"F": 0}
{"v": 1	"t": 151110	"P": 1010.75	"F": 0}
{"v": 1	"t": 151131	"P": 1012.5	"F": 0}
{"v": 1	"t": 151151	"P": 1018.25	"F": 0}
{"v": 1	"t": 151171	"P": 1014.0	"F": 0}
{"v": 1	"t": 151192	"P": 1008.75	"F": 0}
{"v": 1	"t": 151212	"P": 1017.0	"F": 0}
{"v": 1	"t": 151233	"P": 1016.75	"F": 0}
{"v": 1	"t": 151253	"P": 1011.5	"F": 0}
{"v": 1	"t": 151273	"P": 1014.25	"F": 0}
{"v": 1	"t": 151294	"P": 1015.0	"F": 0}
{"v": 1	"t": 151314	"P": 1013.0	"F": 0}
{"v": 1	"t": 151335	"P": 1014.5	"F": 0}
{"v": 1	"t": 151355	"P": 1015.0	"F": 0}
{"v": 1	"t": 151376	"P": 1011.75	"F": 0}
{"v": 1	"t": 151396	"P": 1016.5	"F": 0}
{"v": 1	"t": 151416	"P": 1016.5	"F": 0}
{"v": 1	"t": 151437	"P": 1012.75	"F": 0	"C": 50.26	"D": 3209	"sn": 54091779688249	"file": "/data/device_log/data0000.out"}
{"v": 1	"t": 151457	"P": 1015.75	"F": 0}
{"v": 1	"t": 151478	"P": 1015.75	"F": 0}
{"v": 1	"t": 151498	"P": 1010.25	"F": 0}
{"v": 1	"t": 151518	"P": 1014.25	"F": 0}
{"v": 1	"t": 151539	"P": 1015.25	"F": 0}
{"v": 1	"t": 151559	"P": 1012.25	"F": 0}
{"v": 1	"t": 151579	"P": 1011.25	"F": 0}
{"v": 1	"t": 151600	"P": 1019.0	"F": 0}
{"v": 1	"t": 151620	"P": 1013.75	"F": 0}
{"v": 1	"t": 151641	"P": 1010.0	"F": 0}
{"v": 1	"t": 151661	"P": 1016.75	"F": 0}
{"v": 1	"t": 151681	"P": 1017.0	"F": 0}
{"v": 1	"t": 151702	"P": 1011.0	"F": 0}
{"v": 1	"t": 151722	"P": 1012.0	"F": 0}
{"v": 1	"t": 151742	"P": 1017.5	"F": 0}
{"v": 1	"t": 151763	"P": 1014.75	"F": 0}
{"v": 1	"t": 151783	"P": 1010.5	"F": 0}
{"v": 1	"t": 151803	"P": 1017.25	"F": 0}
{"v": 1	"t": 151824	"P": 1016.5	"F": 0}
{"v": 1	"t": 151844	"P": 1013.0	"F": 0}
{"v": 1	"t": 151864	"P": 1011.5	"F": 0}
{"v": 1	"t": 151885	"P": 1018.75	"F": 0}
{"v": 1	"t": 151905	"P": 1015.0	"F": 0}
{"v": 1	"t": 151925	"P": 1010.0	"F": 0}
{"v": 1	"t": 151946	"P": 1014.0	"F": 0}
{"v": 1	"t": 151966	"P": 1017.75	"F": 0}
{"v": 1	"t": 151987	"P": 1013.5	"F": 0}
{"v": 1	"t": 152007	"P": 1011.25	"F": 0}
{"v": 1	"t": 152027	"P": 1016.0	"F": 0}
{"v": 1	"t": 152048	"P": 1015.25	"F": 0}
{"v": 1	"t": 152068	"P": 1010.5	"F": 0}
{"v": 1	"t": 152088	"P": 1015.75	"F": 0}
{"v": 1	"t": 152109	"P": 1017.25	"F": 0}
{"v": 1	"t": 152129	"P": 1010.5	"F": 0}
{"v": 1	"t": 152150	"P": 1014.75	"F": 0}
{"v": 1	"t": 152170	"P": 1016.75	"F": 0}
{"v": 1	"t": 152190	"P": 1011.5	"F": 0}
{"v": 1	"t": 152211	"P": 1014.25	"F": 0}
{"v": 1	"t": 152231	"P": 1018.75	"F": 0}
{"v": 1	"t": 152251	"P": 1012.0	"F": 0}
{"v": 1	"t": 152272	"P": 1010.75	"F": 0}
{"v": 1	"t": 152292	"P": 1019.0	"F": 0}
{"v": 1	"t": 152313	"P": 1015.75	"F": 0}
{"v": 1	"t": 152333	"P": 1010.5	"F": 0}
{"v": 1	"t": 152353	"P": 1013.75	"F": 0}
{"v": 1	"t": 152374	"P": 1019.0	"F": 0}
{"v": 1	"t": 152394	"P": 1015.0	"F": 0}
{"v": 1	"t": 152414	"P": 1009.5	"F": 0}
{"v": 1	"t": 152435	"P": 1017.25	"F": 0}
{"v": 1	"t": 152455	"P": 1016.75	"F": 0	"C": 50.295	"D": 3208	"sn": 54091779688249	"file": "/data/device_log/data0000.out"}
{"v": 1	"t": 152475	"P": 1012.0	"F": 0}
{"v": 1	"t": 152496	"P": 1010.5	"F": 0}
{"v": 1	"t": 152516	"P": 1017.25	"F": 0}
{"v": 1	"t": 152536	"P": 1014.0	"F": 0}
{"v": 1	"t": 152557	"P": 1012.5	"F": 0}
{"v": 1	"t": 152577	"P": 1015.75	"F": 0}
{"v": 1	"t": 152597	"P": 1017.0	"F": 0}
{"v": 1	"t": 152618	"P": 1012.25	"F": 0}
{"v": 1	"t": 152638	"P": 1010.75	"F": 0}
{"v": 1	"t": 152659	"P": 1018.0	"F": 0}
{"v": 1	"t": 152679	"P": 1017.0	"F": 0}
{"v": 1	"t": 152699	"P": 1011.0	"F": 0}
{"v": 1	"t": 152720	"P": 1014.25	"F": 0}
{"v": 1	"t": 152740	"P": 1017.5	"F": 0}
{"v": 1	"t": 152760	"P": 1012.0	"F": 0}
{"v": 1	"t": 152781	"P": 1016.25	"F": 0}
{"v": 1	"t": 152801	"P": 1016.75	"F": 0}
{"v": 1	"t": 152822	"P": 1011.25	"F": 0}
{"v": 1	"t": 152842	"P": 1014.75	"F": 0}
{"v": 1	"t": 152862	"P": 1016.25	"F": 0}
{"v": 1	"t": 152883	"P": 1013.5	"F": 0}
{"v": 1	"t": 152903	"P": 1011.75	"F": 0}
{"v": 1	"t": 152924	"P": 1015.5	"F": 0}
{"v": 1	"t": 152944	"P": 1014.5	"F": 0}
{"v": 1	"t": 152964	"P": 1010.75	"F": 0}
{"v": 1	"t": 152985	"P": 1014.25	"F": 0}
{"v": 1	"t": 153005	"P": 1017.25	"F": 0}
{"v": 1	"t": 153025	"P": 1011.5	"F": 0}
{"v": 1	"t": 153046	"P": 1011.0	"F": 0}
{"v": 1	"t": 153066	"P": 1018.0	"F": 0}
{"v": 1	"t": 153086	"P": 1014.25	"F": 0}
{"v": 1	"t": 153107	"P": 1011.0	"F": 0}
{"v": 1	"t": 153127	"P": 1018.25	"F": 0}
{"v": 1	"t": 153148	"P": 1015.25	"F": 0}
{"v": 1	"t": 153168	"P": 1013.0	"F": 0}
{"v": 1	"t": 153188	"P": 1014.25	"F": 0}
{"v": 1	"t": 153209	"P": 1017.0	"F": 0}
{"v": 1	"t": 153229	"P": 1012.25	"F": 0}
{"v": 1	"t": 153249	"P": 1008.5	"F": 0}
{"v": 1	"t": 153270	"P": 1016.75	"F": 0}
{"v": 1	"t": 153290	"P": 1017.25	"F": 0}
{"v": 1	"t": 153310	"P": 1013.5	"F": 0}
{"v": 1	"t": 153330	"P": 1010.25	"F": 0}
{"v": 1	"t": 153351	"P": 1012.5	"F": 0}
{"v": 1	"t": 153371	"P": 1018.5	"F": 0}
{"v": 1	"t": 153392	"P": 1014.5	"F": 0}
{"v": 1	"t": 153412	"P": 1012.75	"F": 0}
{"v": 1	"t": 153432	"P": 1016.25	"F": 0}
{"v": 1	"t": 153453	"P": 1014.25	"F": 0}
{"v": 1	"t": 153473	"P": 1010.25	"F": 0	"C": 50.305	"D": 3207	"sn": 54091779688249	"file": "/data/device_log/data0000.out"}
{"v": 1	"t": 153493	"P": 1011.0	"F": 0}
{"v": 1	"t": 153513	"P": 1017.5	"F": 0}
{"v": 1	"t": 153534	"P": 1015.75	"F": 0}
{"v": 1	"t": 153554	"P": 1012.75	"F": 0}
{"v": 1	"t": 153574	"P": 1010.5	"F": 0}
{"v": 1	"t": 153595	"P": 1013.25	"F": 0}
{"v": 1	"t": 153615	"P": 1017.5	"F": 0}
{"v": 1	"t": 153635	"P": 1014.5	"F": 0}
{"v": 1	"t": 153655	"P": 1012.75	"F": 0}
{"v": 1	"t": 153676	"P": 1011.0	"F": 0}
{"v": 1	"t": 153696	"P": 1015.5	"F": 0}
{"v": 1	"t": 153716	"P": 1016.75	"F": 0}
{"v": 1	"t": 153736	"P": 1012.75	"F": 0}
{"v": 1	"t": 153757	"P": 1011.5	"F": 0}
{"v": 1	"t": 153777	"P": 1011.0	"F": 0}
{"v": 1	"t": 153797	"P": 1017.75	"F": 0}
{"v": 1	"t": 153817	"P": 1017.75	"F": 0}
{"v": 1	"t": 153838	"P": 1012.25	"F": 0}
{"v": 1	"t": 153858	"P": 1011.0	"F": 0}
{"v": 1	"t": 153878	"P": 1012.5	"F": 0}
{"v": 1	"t": 153898	"P": 1019.25	"F": 0}
{"v": 1	"t": 153919	"P": 1015.5	"F": 0}
{"v": 1	"t": 153939	"P": 1010.0	"F": 0}
{"v": 1	"t": 153960	"P": 1016.5	"F": 0}
{"v": 1	"t": 153980	"P": 1015.75	"F": 0}
{"v": 1	"t": 154000	"P": 1013.75	"F": 0}
{"v": 1	"t": 154021	"P": 1010.75	"F": 0}
{"v": 1	"t": 154041	"P": 1016.5	"F": 0}
{"v": 1	"t": 154061	"P": 1016.25	"F": 0}
{"v": 1	"t": 154081	"P": 1016.75	"F": 0}
{"v": 1	"t": 154102	"P": 1008.75	"F": 0}
{"v": 1	"t": 154122	"P": 1013.75	"F": 0}
{"v": 1	"t": 154142	"P": 1019.25	"F": 0}
{"v": 1	"t": 154163	"P": 1013.75	"F": 0}
{"v": 1	"t": 154183	"P": 1012.5	"F": 0}
{"v": 1	"t": 154203	"P": 1009.5	"F": 0}
{"v": 1	"t": 154223	"P": 1016.0	"F": 0}
{"v": 1	"t": 154244	"P": 1017.0	"F": 0}
{"v": 1	"t": 154264	"P": 1017.25	"F": 0}
{"v": 1	"t": 154284	"P": 1012.75	"F": 0}
{"v": 1	"t": 154304	"P": 1011.0	"F": 0}
{"v": 1	"t": 154325	"P": 1017.5	"F": 0}
{"v": 1	"t": 154345	"P": 1016.25	"F": 0}
{"v": 1	"t": 154365	"P": 1014.5	"F": 0}
{"v": 1	"t": 154385	"P": 1011.0	"F": 0}
{"v": 1	"t": 154406	"P": 1014.0	"F": 0}
{"v": 1	"t": 154426	"P": 1018.5	"F": 0}
{"v": 1	"t": 154446	"P": 1015.0	"F": 0}
{"v": 1	"t": 154467	"P": 1012.75	"F": 0}
{"v": 1	"t": 154487	"P": 1018.0	"F": 0	"C": 50.36	"D": 3206	"sn": 54091779688249	"file": "/data/device_log/data0000.out"}
{"v": 1	"t": 154508	"P": 1016.5	"F": 0}
{"v": 1	"t": 154528	"P": 1012.25	"F": 0}
{"v": 1	"t": 154548	"P": 1017.75	"F": 0}
{"v": 1	"t": 154569	"P": 1018.5	"F": 0}
{"v": 1	"t": 154589	"P": 1016.25	"F": 0}
{"v": 1	"t": 154609	"P": 1010.5	"F": 0}
{"v": 1	"t": 154629	"P": 1010.75	"F": 0}
{"v": 1	"t": 154650	"P": 1016.75	"F": 0}
{"v": 1	"t": 154670	"P": 1016.0	"F": 0}
{"v": 1	"t": 154690	"P": 1012.0	"F": 0}
{"v": 1	"t": 154710	"P": 1010.75	"F": 0}
{"v": 1	"t": 154731	"P": 1015.5	"F": 0}
{"v": 1	"t": 154751	"P": 1017.5	"F": 0}
{"v": 1	"t": 154771	"P": 1015.5	"F": 0}
{"v": 1	"t": 154792	"P": 1012.25	"F": 0}
{"v": 1	"t": 154812	"P": 1011.25	"F": 0}
{"v": 1	"t": 154832	"P": 1015.5	"F": 0}
{"v": 1	"t": 154852	"P": 1018.5	"F": 0}
{"v": 1	"t": 154873	"P": 1014.5	"F": 0}
{"v": 1	"t": 154893	"P": 1010.25	"F": 0}
{"v": 1	"t": 154913	"P": 1010.5	"F": 0}
{"v": 1	"t": 154933	"P": 1017.75	"F": 0}
{"v": 1	"t": 154954	"P": 1017.5	"F": 0}
{"v": 1	"t": 154974	"P": 1013.75	"F": 0}
{"v": 1	"t": 154994	"P": 1012.0	"F": 0}
{"v": 1	"t": 155015	"P": 1014.5	"F": 0}
{"v": 1	"t": 155035	"P": 1015.75	"F": 0}
{"v": 1	"t": 155055	"P": 1012.25	"F": 0}
{"v": 1	"t": 155076	"P": 1016.25	"F": 0}
{"v": 1	"t": 155097	"P": 1012.5	"F": 0}
{"v": 1	"t": 155117	"P": 1013.5	"F": 0}
{"v": 1	"t": 155137	"P": 1017.75	"F": 0}
{"v": 1	"t": 155158	"P": 1014.25	"F": 0}
{"v": 1	"t": 155178	"P": 1012.0	"F": 0}
{"v": 1	"t": 155198	"P": 1015.25	"F": 0}
{"v": 1	"t": 155219	"P": 1018.75	"F": 0}
{"v": 1	"t": 155239	"P": 1011.25	"F": 0}
{"v": 1	"t": 155259	"P": 1011.25	"F": 0}
{"v": 1	"t": 155280	"P": 1018.25	"F": 0}
{"v": 1	"t": 155300	"P": 1015.25	"F": 0}
{"v": 1	"t": 155320	"P": 1013.0	"F": 0}
{"v": 1	"t": 155341	"P": 1015.75	"F": 0}
{"v": 1	"t": 155361	"P": 1018.0	"F": 0}
{"v": 1	"t": 155382	"P": 1011.75	"F": 0}
{"v": 1	"t": 155402	"P": 1010.75	"F": 0}
{"v": 1	"t": 155422	"P": 1017.5	"F": 0}
{"v": 1	"t": 155443	"P": 1015.75	"F": 0}
{"v": 1	"t": 155463	"P": 1010.0	"F": 0}
{"v": 1	"t": 155483	"P": 1013.75	"F": 0}
{"v": 1	"t": 155504	"P": 1017.0	"F": 0	"C": 50.34	"D": 3205	"sn": 54091779688249	"file": "/data/device_log/data0000.out"}
{"v": 1	"t": 155524	"P": 1011.25	"F": 0}
{"v": 1	"t": 155544	"P": 1010.25	"F": 0}
{"v": 1	"t": 155565	"P": 1018.5	"F": 0}
{"v": 1	"t": 155585	"P": 1015.5	"F": 0}
{"v": 1	"t": 155606	"P": 1012.0	"F": 0}
{"v": 1	"t": 155626	"P": 1017.0	"F": 0}
{"v": 1	"t": 155646	"P": 1013.75	"F": 0}
{"v": 1	"t": 155667	"P": 1012.5	"F": 0}
{"v": 1	"t": 155687	"P": 1014.25	"F": 0}
{"v": 1	"t": 155707	"P": 1015.75	"F": 0}
{"v": 1	"t": 155728	"P": 1011.0	"F": 0}
{"v": 1	"t": 155748	"P": 1015.0	"F": 0}
{"v": 1	"t": 155769	"P": 1019.5	"F": 0}
{"v": 1	"t": 155789	"P": 1014.25	"F": 0}
{"v": 1	"t": 155809	"P": 1009.75	"F": 0}
{"v": 1	"t": 155830	"P": 1016.25	"F": 0}
{"v": 1	"t": 155850	"P": 1016.75	"F": 0}
{"v": 1	"t": 155870	"P": 1011.5	"F": 0}
{"v": 1	"t": 155891	"P": 1014.75	"F": 0}
{"v": 1	"t": 155911	"P": 1016.75	"F": 0}
{"v": 1	"t": 155932	"P": 1013.25	"F": 0}
{"v": 1	"t": 155952	"P": 1011.0	"F": 0}
{"v": 1	"t": 155972	"P": 1016.75	"F": 0}
{"v": 1	"t": 155993	"P": 1016.5	"F": 0}
{"v": 1	"t": 156013	"P": 1013.0	"F": 0}
{"v": 1	"t": 156033	"P": 1011.25	"F": 0}
{"v": 1	"t": 156054	"P": 1018.75	"F": 0}
{"v": 1	"t": 156074	"P": 1014.25	"F": 0}
{"v": 1	"t": 156094	"P": 1011.25	"F": 0}
{"v": 1	"t": 156115	"P": 1015.75	"F": 0}
{"v": 1	"t": 156135	"P": 1017.25	"F": 0}
{"v": 1	"t": 156155	"P": 1013.5	"F": 0}
{"v": 1	"t": 156176	"P": 1012.25	"F": 0}
{"v": 1	"t": 156196	"P": 1017.25	"F": 0}
{"v": 1	"t": 156216	"P": 1015.25	"F": 0}
{"v": 1	"t": 156237	"P": 1010.25	"F": 0}
{"v": 1	"t": 156257	"P": 1018.0	"F": 0}
{"v": 1	"t": 156278	"P": 1015.0	"F": 0}
{"v": 1	"t": 156298	"P": 1010.5	"F": 0}
{"v": 1	"t": 156318	"P": 1016.0	"F": 0}
{"v": 1	"t": 156339	"P": 1016.5	"F": 0}
{"v": 1	"t": 156359	"P": 1011.5	"F": 0}
{"v": 1	"t": 156380	"P": 1013.75	"F": 0}
{"v": 1	"t": 156400	"P": 1016.5	"F": 0}
{"v": 1	"t": 156420	"P": 1013.0	"F": 0}
{"v": 1	"t": 156441	"P": 1011.5	"F": 0}
{"v": 1	"t": 156461	"P": 1015.75	"F": 0}
{"v": 1	"t": 156481	"P": 1013.75	"F": 0}
{"v": 1	"t": 156502	"P": 1011.25	"F": 0}
{"v": 1	"t": 156522	"P": 1014.25	"F": 0	"C": 50.395	"D": 3204	"sn": 54091779688249	"file": "/data/device_log/data0000.out"}
{"v": 1	"t": 156542	"P": 1017.25	"F": 0}
{"v": 1	"t": 156563	"P": 1013.25	"F": 0}
{"v": 1	"t": 156583	"P": 1009.75	"F": 0}
{"v": 1	"t": 156603	"P": 1017.75	"F": 0}
{"v": 1	"t": 156624	"P": 1018.5	"F": 0}
{"v": 1	"t": 156644	"P": 1011.25	"F": 0}
{"v": 1	"t": 156665	"P": 1014.5	"F": 0}
{"v": 1	"t": 156685	"P": 1020.75	"F": 0}
{"v": 1	"t": 156705	"P": 1014.0	"F": 0}
{"v": 1	"t": 156726	"P": 1012.25	"F": 0}
{"v": 1	"t": 156746	"P": 1016.25	"F": 0}
{"v": 1	"t": 156766	"P": 1016.75	"F": 0}
{"v": 1	"t": 156787	"P": 1011.25	"F": 0}
{"v": 1	"t": 156807	"P": 1011.5	"F": 0}
{"v": 1	"t": 156827	"P": 1019.0	"F": 0}
{"v": 1	"t": 156848	"P": 1014.75	"F": 0}
{"v": 1	"t": 156868	"P": 1011.5	"F": 0}
{"v": 1	"t": 156888	"P": 1015.25	"F": 0}
{"v": 1	"t": 156909	"P": 1016.25	"F": 0}
{"v": 1	"t": 156929	"P": 1012.25	"F": 0}
{"v": 1	"t": 156950	"P": 1016.0	"F": 0}
{"v": 1	"t": 156970	"P": 1016.0	"F": 0}
{"v": 1	"t": 156990	"P": 1010.5	"F": 0}
{"v": 1	"t": 157011	"P": 1014.5	"F": 0}
{"v": 1	"t": 157031	"P": 1016.25	"F": 0}
{"v": 1	"t": 157052	"P": 1011.75	"F": 0}
{"v": 1	"t": 157072	"P": 1012.0	"F": 0}
{"v": 1	"t": 157092	"P": 1018.5	"F": 0}
{"v": 1	"t": 157113	"P": 1014.75	"F": 0}
{"v": 1	"t": 157133	"P": 1010.75	"F": 0}
{"v": 1	"t": 157153	"P": 1015.0	"F": 0}
{"v": 1	"t": 157174	"P": 1016.25	"F": 0}
{"v": 1	"t": 157194	"P": 1012.5	"F": 0}
{"v": 1	"t": 157214	"P": 1011.5	"F": 0}
{"v": 1	"t": 157235	"P": 1017.5	"F": 0}
{"v": 1	"t": 157255	"P": 1014.5	"F": 0}
{"v": 1	"t": 157275	"P": 1010.0	"F": 0}
{"v": 1	"t": 157296	"P": 1016.5	"F": 0}
{"v": 1	"t": 157316	"P": 1017.25	"F": 0}
{"v": 1	"t": 157337	"P": 1013.0	"F": 0}
{"v": 1	"t": 157357	"P": 1011.0	"F": 0}
{"v": 1	"t": 157377	"P": 1017.25	"F": 0}
{"v": 1	"t": 157398	"P": 1015.25	"F": 0}
{"v": 1	"t": 157418	"P": 1011.0	"F": 0}
{"v": 1	"t": 157438	"P": 1011.5	"F": 0}
{"v": 1	"t": 157459	"P": 1017.5	"F": 0}
{"v": 1	"t": 157479	"P": 1013.75	"F": 0}
{"v": 1	"t": 157499	"P": 1009.75	"F": 0}
{"v": 1	"t": 157520	"P": 1016.25	"F": 0}
{"v": 1	"t": 157540	"P": 1015.5	"F": 0	"C": 50.375	"D": 3203	"sn": 54091779688249	"file": "/data/device_log/data0000.out"}
{"v": 1	"t": 157560	"P": 1011.75	"F": 0}
{"v": 1	"t": 157581	"P": 1014.25	"F": 0}
{"v": 1	"t": 157601	"P": 1018.0	"F": 0}
{"v": 1	"t": 157622	"P": 1013.25	"F": 0}
{"v": 1	"t": 157642	"P": 1013.0	"F": 0}
{"v": 1	"t": 157662	"P": 1016.0	"F": 0}
{"v": 1	"t": 157683	"P": 1012.75	"F": 0}
{"v": 1	"t": 157703	"P": 1011.25	"F": 0}
{"v": 1	"t": 157724	"P": 1017.25	"F": 0}
{"v": 1	"t": 157744	"P": 1012.0	"F": 0}
{"v": 1	"t": 157764	"P": 1012.0	"F": 0}
{"v": 1	"t": 157785	"P": 1017.0	"F": 0}
{"v": 1	"t": 157805	"P": 1014.5	"F": 0}
{"v": 1	"t": 157825	"P": 1012.75	"F": 0}
{"v": 1	"t": 157846	"P": 1013.25	"F": 0}
{"v": 1	"t": 157866	"P": 1017.5	"F": 0}
{"v": 1	"t": 157886	"P": 1013.25	"F": 0}
{"v": 1	"t": 157907	"P": 1010.75	"F": 0}
{"v": 1	"t": 157927	"P": 1015.25	"F": 0}
{"v": 1	"t": 157948	"P": 1016.0	"F": 0}
{"v": 1	"t": 157968	"P": 1013.0	"F": 0}
{"v": 1	"t": 157988	"P": 1012.25	"F": 0}
{"v": 1	"t": 158009	"P": 1018.5	"F": 0}
{"v": 1	"t": 158029	"P": 1015.0	"F": 0}
{"v": 1	"t": 158049	"P": 1011.5	"F": 0}
{"v": 1	"t": 158070	"P": 1017.0	"F": 0}
{"v": 1	"t": 158090	"P": 1015.0	"F": 0}
{"v": 1	"t": 158110	"P": 1013.25	"F": 0}
{"v": 1	"t": 158131	"P": 1013.0	"F": 0}
{"v": 1	"t": 158151	"P": 1018.5	"F": 0}
{"v": 1	"t": 158171	"P": 1015.0	"F": 0}
{"v": 1	"t": 158192	"P": 1012.25	"F": 0}
{"v": 1	"t": 158212	"P": 1017.0	"F": 0}
{"v": 1	"t": 158232	"P": 1016.25	"F": 0}
{"v": 1	"t": 158253	"P": 1012.5	"F": 0}
{"v": 1	"t": 158273	"P": 1014.75	"F": 0}
{"v": 1	"t": 158294	"P": 1016.75	"F": 0}
{"v": 1	"t": 158314	"P": 1012.5	"F": 0}
{"v": 1	"t": 158334	"P": 1013.0	"F": 0}
{"v": 1	"t": 158355	"P": 1017.5	"F": 0}
{"v": 1	"t": 158375	"P": 1012.5	"F": 0}
{"v": 1	"t": 158396	"P": 1012.5	"F": 0}
{"v": 1	"t": 158416	"P": 1016.25	"F": 0}
{"v": 1	"t": 158437	"P": 1012.75	"F": 0}
{"v": 1	"t": 158457	"P": 1014.0	"F": 0}
{"v": 1	"t": 158477	"P": 1017.0	"F": 0}
{"v": 1	"t": 158498	"P": 1014.0	"F": 0}
{"v": 1	"t": 158518	"P": 1014.25	"F": 0}
{"v": 1	"t": 158539	"P": 1018.75	"F": 0}
{"v": 1	"t": 158559	"P": 1012.25	"F": 0	"C": 50.41	"D": 3202	"sn": 54091779688249	"file": "/data/device_log/data0000.out"}
{"v": 1	"t": 158579	"P": 1013.0	"F": 0}
{"v": 1	"t": 158600	"P": 1016.75	"F": 0}
{"v": 1	"t": 158620	"P": 1013.5	"F": 0}
{"v": 1	"t": 158641	"P": 1011.75	"F": 0}
{"v": 1	"t": 158661	"P": 1016.25	"F": 0}
{"v": 1	"t": 158681	"P": 1015.75	"F": 0}
{"v": 1	"t": 158702	"P": 1011.25	"F": 0}
{"v": 1	"t": 158722	"P": 1013.0	"F": 0}
{"v": 1	"t": 158742	"P": 1018.5	"F": 0}
{"v": 1	"t": 158763	"P": 1012.5	"F": 0}
{"v": 1	"t": 158783	"P": 1011.75	"F": 0}
{"v": 1	"t": 158803	"P": 1018.25	"F": 0}
{"v": 1	"t": 158824	"P": 1016.75	"F": 0}
{"v": 1	"t": 158844	"P": 1011.5	"F": 0}
{"v": 1	"t": 158864	"P": 1013.25	"F": 0}
{"v": 1	"t": 158885	"P": 1016.0	"F": 0}
{"v": 1	"t": 158905	"P": 1012.75	"F": 0}
{"v": 1	"t": 158926	"P": 1011.5	"F": 0}
{"v": 1	"t": 158946	"P": 1015.0	"F": 0}
{"v": 1	"t": 158966	"P": 1016.75	"F": 0}
{"v": 1	"t": 158987	"P": 1011.25	"F": 0}
{"v": 1	"t": 159007	"P": 1010.25	"F": 0}
{"v": 1	"t": 159027	"P": 1019.0	"F": 0}
{"v": 1	"t": 159048	"P": 1014.25	"F": 0}
{"v": 1	"t": 159068	"P": 1011.0	"F": 0}
{"v": 1	"t": 159088	"P": 1015.75	"F": 0}
{"v": 1	"t": 159109	"P": 1016.25	"F": 0}
{"v": 1	"t": 159129	"P": 1011.25	"F": 0}
{"v": 1	"t": 159150	"P": 1014.25	"F": 0}
{"v": 1	"t": 159170	"P": 1017.75	"F": 0}
{"v": 1	"t": 159190	"P": 1013.25	"F": 0}
{"v": 1	"t": 159211	"P": 1012.0	"F": 0}
{"v": 1	"t": 159231	"P": 1018.0	"F": 0}
{"v": 1	"t": 159252	"P": 1013.25	"F": 0}
{"v": 1	"t": 159272	"P": 1009.5	"F": 0}
{"v": 1	"t": 159292	"P": 1018.25	"F": 0}
{"v": 1	"t": 159313	"P": 1014.5	"F": 0}
{"v": 1	"t": 159333	"P": 1011.25	"F": 0}
{"v": 1	"t": 159353	"P": 1012.5	"F": 0}
{"v": 1	"t": 159374	"P": 1019.0	"F": 0}
{"v": 1	"t": 159394	"P": 1012.5	"F": 0}
{"v": 1	"t": 159414	"P": 1010.25	"F": 0}
{"v": 1	"t": 159435	"P": 1017.0	"F": 0}
{"v": 1	"t": 159455	"P": 1014.75	"F": 0}
{"v": 1	"t": 159475	"P": 1010.75	"F": 0}
{"v": 1	"t": 159496	"P": 1012.0	"F": 0}
{"v": 1	"t": 159516	"P": 1016.25	"F": 0}
{"v": 1	"t": 159536	"P": 1013.25	"F": 0}
{"v": 1	"t": 159557	"P": 1011.0	"F": 0}
{"v": 1	"t": 159577	"P": 1014.5	"F": 0	"C": 50.425	"D": 3201	"sn": 54091779688249	"file": "/data/device_log/data0000.out"}
{"v": 1	"t": 159597	"P": 1015.0	"F": 0}
{"v": 1	"t": 159618	"P": 1011.5	"F": 0}
{"v": 1	"t": 159638	"P": 1010.25	"F": 0}
{"v": 1	"t": 159659	"P": 1016.25	"F": 0}
{"v": 1	"t": 159679	"P": 1015.25	"F": 0}
{"v": 1	"t": 159699	"P": 1010.75	"F": 0}
{"v": 1	"t": 159720	"P": 1014.5	"F": 0}
{"v": 1	"t": 159740	"P": 1017.0	"F": 0}
{"v": 1	"t": 159760	"P": 1012.5	"F": 0}
{"v": 1	"t": 159781	"P": 1012.75	"F": 0}
{"v": 1	"t": 159801	"P": 1017.0	"F": 0}
{"v": 1	"t": 159822	"P": 1012.5	"F": 0}
{"v": 1	"t": 159842	"P": 1011.5	"F": 0}
{"v": 1	"t": 159862	"P": 1020.25	"F": 0}
{"v": 1	"t": 159883	"P": 1015.5	"F": 0}
{"v": 1	"t": 159903	"P": 1011.75	"F": 0}
{"v": 1	"t": 159923	"P": 1018.0	"F": 0}
{"v": 1	"t": 159944	"P": 1016.0	"F": 0}
{"v": 1	"t": 159964	"P": 1013.0	"F": 0}
{"v": 1	"t": 159985	"P": 1013.0	"F": 0}
{"v": 1	"t": 160005	"P": 1017.0	"F": 0}
{"v": 1	"t": 160025	"P": 1013.75	"F": 0}
{"v": 1	"t": 160046	"P": 1010.25	"F": 0}
{"v": 1	"t": 160066	"P": 1017.0	"F": 0}
{"v": 1	"t": 160086	"P": 1015.25	"F": 0}
{"v": 1	"t": 160107	"P": 1012.5	"F": 0}
{"v": 1	"t": 160127	"P": 1014.0	"F": 0}
{"v": 1	"t": 160147	"P": 1018.25	"F": 0}
{"v": 1	"t": 160168	"P": 1013.0	"F": 0}
{"v": 1	"t": 160188	"P": 1009.75	"F": 0}
{"v": 1	"t": 160208	"P": 1014.25	"F": 0}
{"v": 1	"t": 160229	"P": 1017.25	"F": 0}
{"v": 1	"t": 160249	"P": 1011.5	"F": 0}
{"v": 1	"t": 160269	"P": 1011.75	"F": 0}
{"v": 1	"t": 160290	"P": 1017.0	"F": 0}
{"v": 1	"t": 160310	"P": 1013.25	"F": 0}
{"v": 1	"t": 160331	"P": 1011.5	"F": 0}
{"v": 1	"t": 160351	"P": 1016.0	"F": 0}
{"v": 1	"t": 160371	"P": 1016.5	"F": 0}
{"v": 1	"t": 160392	"P": 1011.25	"F": 0}
{"v": 1	"t": 160412	"P": 1012.25	"F": 0}
{"v": 1	"t": 160432	"P": 1018.25	"F": 0}
{"v": 1	"t": 160453	"P": 1012.75	"F": 0}
{"v": 1	"t": 160473	"P": 1010.75	"F": 0}
{"v": 1	"t": 160494	"P": 1016.5	"F": 0}
{"v": 1	"t": 160514	"P": 1013.0	"F": 0}
{"v": 1	"t": 160534	"P": 1011.0	"F": 0}
{"v": 1	"t": 160555	"P": 1017.5	"F": 0}
{"v": 1	"t": 160575	"P": 1015.5	"F": 0}
{"v": 1	"t": 160595	"P": 1010.0	"F": 0	"C": 50.435	"D": 3200	"sn": 54091779688249	"file": "/data/device_log/data0000.out"}
{"v": 1	"t": 160616	"P": 1011.5	"F": 0}
{"v": 1	"t": 160636	"P": 1017.75	"F": 0}
{"v": 1	"t": 160656	"P": 1013.5	"F": 0}
{"v": 1	"t": 160677	"P": 1010.0	"F": 0}
{"v": 1	"t": 160697	"P": 1016.5	"F": 0}
{"v": 1	"t": 160718	"P": 1015.75	"F": 0}
{"v": 1	"t": 160738	"P": 1011.75	"F": 0}
{"v": 1	"t": 160758	"P": 1013.25	"F": 0}
{"v": 1	"t": 160779	"P": 1018.0	"F": 0}
{"v": 1	"t": 160799	"P": 1012.5	"F": 0}
{"v": 1	"t": 160819	"P": 1009.75	"F": 0}
{"v": 1	"t": 160840	"P": 1016.75	"F": 0}
{"v": 1	"t": 160860	"P": 1016.0	"F": 0}
{"v": 1	"t": 160880	"P": 1013.5	"F": 0}
{"v": 1	"t": 160901	"P": 1011.75	"F": 0}
{"v": 1	"t": 160921	"P": 1019.75	"F": 0}
{"v": 1	"t": 160941	"P": 1014.25	"F": 0}
{"v": 1	"t": 160962	"P": 1011.75	"F": 0}
{"v": 1	"t": 160982	"P": 1015.25	"F": 0}
{"v": 1	"t": 161002	"P": 1015.75	"F": 0}
{"v": 1	"t": 161023	"P": 1013.0	"F": 0}
{"v": 1	"t": 161043	"P": 1011.5	"F": 0}
{"v": 1	"t": 161064	"P": 1018.75	"F": 0}
{"v": 1	"t": 161084	"P": 1014.0	"F": 0}
{"v": 1	"t": 161104	"P": 1011.0	"F": 0}
{"v": 1	"t": 161125	"P": 1017.75	"F": 0}
{"v": 1	"t": 161145	"P": 1015.75	"F": 0}
{"v": 1	"t": 161165	"P": 1008.75	"F": 0}
{"v": 1	"t": 161186	"P": 1015.25	"F": 0}
{"v": 1	"t": 161206	"P": 1017.5	"F": 0}
{"v": 1	"t": 161227	"P": 1013.0	"F": 0}
{"v": 1	"t": 161247	"P": 1011.5	"F": 0}
{"v": 1	"t": 161267	"P": 1018.25	"F": 0}
{"v": 1	"t": 161288	"P": 1015.25	"F": 0}
{"v": 1	"t": 161308	"P": 1011.5	"F": 0}
{"v": 1	"t": 161328	"P": 1014.25	"F": 0}
{"v": 1	"t": 161349	"P": 1017.25	"F": 0}
{"v": 1	"t": 161369	"P": 1015.0	"F": 0}
{"v": 1	"t": 161389	"P": 1011.25	"F": 0}
{"v": 1	"t": 161410	"P": 1017.75	"F": 0}
{"v": 1	"t": 161430	"P": 1013.75	"F": 0}
{"v": 1	"t": 161450	"P": 1011.25	"F": 0}
{"v": 1	"t": 161471	"P": 1014.25	"F": 0}
{"v": 1	"t": 161491	"P": 1018.0	"F": 0}
{"v": 1	"t": 161511	"P": 1014.0	"F": 0}
{"v": 1	"t": 161532	"P": 1011.25	"F": 0}
{"v": 1	"t": 161552	"P": 1016.5	"F": 0}
{"v": 1	"t": 161573	"P": 1015.75	"F": 0}
{"v": 1	"t": 161593	"P": 1011.75	"F": 0}
{"v": 1	"t": 161613	"P": 1014.25	"F": 0	"C": 50.505	"D": 3199	"sn": 54091779688249	"file": "/data/device_log/data0000.out"}
{"v": 1	"t": 161634	"P": 1015.25	"F": 0}
{"v": 1	"t": 161654	"P": 1010.0	"F": 0}
{"v": 1	"t": 161674	"P": 1011.5	"F": 0}
{"v": 1	"t": 161695	"P": 1016.0	"F": 0}
{"v": 1	"t": 161715	"P": 1010.5	"F": 0}
{"v": 1	"t": 161736	"P": 1011.25	"F": 0}
{"v": 1	"t": 161756	"P": 1015.25	"F": 0}
{"v": 1	"t": 161777	"P": 1011.0	"F": 0}
{"v": 1	"t": 161797	"P": 1013.5	"F": 0}
{"v": 1	"t": 161817	"P": 1015.5	"F": 0}
{"v": 1	"t": 161838	"P": 1011.5	"F": 0}
{"v": 1	"t": 161858	"P": 1012.75	"F": 0}
{"v": 1	"t": 161879	"P": 1016.25	"F": 0}
{"v": 1	"t": 161899	"P": 1008.75	"F": 0}
{"v": 1	"t": 161920	"P": 1012.0	"F": 0}
{"v": 1	"t": 161940	"P": 1014.5	"F": 0}
{"v": 1	"t": 161960	"P": 1011.0	"F": 0}
{"v": 1	"t": 161981	"P": 1010.5	"F": 0}
{"v": 1	"t": 162001	"P": 1015.25	"F": 0}
{"v": 1	"t": 162021	"P": 1013.5	"F": 0}
{"v": 1	"t": 162042	"P": 1009.0	"F": 0}
{"v": 1	"t": 162062	"P": 1012.0	"F": 0}
{"v": 1	"t": 162082	"P": 1015.25	"F": 0}
{"v": 1	"t": 162103	"P": 1012.0	"F": 0}
{"v": 1	"t": 162123	"P": 1008.25	"F": 0}
{"v": 1	"t": 162143	"P": 1016.75	"F": 0}
{"v": 1	"t": 162164	"P": 1012.25	"F": 0}
{"v": 1	"t": 162184	"P": 1009.25	"F": 0}
{"v": 1	"t": 162205	"P": 1012.75	"F": 0}
{"v": 1	"t": 162225	"P": 1015.25	"F": 0}
{"v": 1	"t": 162245	"P": 1010.75	"F": 0}
{"v": 1	"t": 162266	"P": 1009.75	"F": 0}
{"v": 1	"t": 162286	"P": 1015.25	"F": 0}
{"v": 1	"t": 162306	"P": 1012.5	"F": 0}
{"v": 1	"t": 162327	"P": 1010.0	"F": 0}
{"v": 1	"t": 162347	"P": 1011.75	"F": 0}
{"v": 1	"t": 162367	"P": 1014.75	"F": 0}
{"v": 1	"t": 162388	"P": 1011.5	"F": 0}
{"v": 1	"t": 162408	"P": 1010.0	"F": 0}
{"v": 1	"t": 162428	"P": 1016.25	"F": 0}
{"v": 1	"t": 162449	"P": 1012.75	"F": 0}
{"v": 1	"t": 162470	"P": 1013.75	"F": 0}
{"v": 1	"t": 162490	"P": 1012.75	"F": 0}
{"v": 1	"t": 162511	"P": 1007.5	"F": 0}
{"v": 1	"t": 162531	"P": 1013.5	"F": 0}
{"v": 1	"t": 162551	"P": 1012.5	"F": 0}
{"v": 1	"t": 162572	"P": 1009.0	"F": 0}
{"v": 1	"t": 162592	"P": 1014.5	"F": 0}
{"v": 1	"t": 162612	"P": 1016.5	"F": 0}
{"v": 1	"t": 162633	"P": 1012.25	"F": 0	"C": 50.53	"D": 3198	"sn": 54091779688249	"file": "/data/device_log/data0000.out"}
{"v": 1	"t": 162653	"P": 1008.75	"F": 0}
{"v": 1	"t": 162673	"P": 1016.0	"F": 0}
{"v": 1	"t": 162694	"P": 1013.75	"F": 0}
{"v": 1	"t": 162714	"P": 1009.25	"F": 0}
{"v": 1	"t": 162735	"P": 1013.75	"F": 0}
{"v": 1	"t": 162755	"P": 1016.25	"F": 0}
{"v": 1	"t": 162775	"P": 1013.0	"F": 0}
{"v": 1	"t": 162796	"P": 1007.75	"F": 0}
{"v": 1	"t": 162816	"P": 1014.75	"F": 0}
{"v": 1	"t": 162836	"P": 1012.0	"F": 0}
{"v": 1	"t": 162857	"P": 1009.75	"F": 0}
{"v": 1	"t": 162877	"P": 1010.5	"F": 0}
{"v": 1	"t": 162897	"P": 1018.25	"F": 0}
{"v": 1	"t": 162918	"P": 1010.75	"F": 0}
{"v": 1	"t": 162938	"P": 1009.5	"F": 0}
{"v": 1	"t": 162958	"P": 1015.25	"F": 0}
{"v": 1	"t": 162979	"P": 1013.5	"F": 0}
{"v": 1	"t": 162999	"P": 1010.5	"F": 0}
{"v": 1	"t": 163019	"P": 1010.75	"F": 0}
{"v": 1	"t": 163040	"P": 1015.25	"F": 0}
{"v": 1	"t": 163060	"P": 1010.75	"F": 0}
{"v": 1	"t": 163081	"P": 1009.0	"F": 0}
{"v": 1	"t": 163101	"P": 1014.75	"F": 0}
{"v": 1	"t": 163121	"P": 1013.0	"F": 0}
{"v": 1	"t": 163142	"P": 1009.25	"F": 0}
{"v": 1	"t": 163162	"P": 1012.25	"F": 0}
{"v": 1	"t": 163182	"P": 1017.75	"F": 0}
{"v": 1	"t": 163203	"P": 1010.25	"F": 0}
{"v": 1	"t": 163223	"P": 1010.5	"F": 0}
{"v": 1	"t": 163243	"P": 1015.5	"F": 0}
{"v": 1	"t": 163264	"P": 1015.25	"F": 0}
{"v": 1	"t": 163284	"P": 1009.0	"F": 0}
{"v": 1	"t": 163304	"P": 1011.5	"F": 0}
{"v": 1	"t": 163325	"P": 1016.25	"F": 0}
{"v": 1	"t": 163345	"P": 1011.25	"F": 0}
{"v": 1	"t": 163366	"P": 1009.5	"F": 0}
{"v": 1	"t": 163386	"P": 1015.0	"F": 0}
{"v": 1	"t": 163406	"P": 1013.5	"F": 0}
{"v": 1	"t": 163427	"P": 1010.25	"F": 0}
{"v": 1	"t": 163447	"P": 1011.25	"F": 0}
{"v": 1	"t": 163467	"P": 1017.0	"F": 0}
{"v": 1	"t": 163488	"P": 1011.5	"F": 0}
{"v": 1	"t": 163508	"P": 1009.0	"F": 0}
{"v": 1	"t": 163528	"P": 1014.75	"F": 0}
{"v": 1	"t": 163549	"P": 1015.0	"F": 0}
{"v": 1	"t": 163569	"P": 1012.25	"F": 0}
{"v": 1	"t": 163589	"P": 1008.5	"F": 0}
{"v": 1	"t": 163610	"P": 1017.0	"F": 0}
{"v": 1	"t": 163630	"P": 1012.5	"F": 0}
{"v": 1	"t": 163651	"P": 1010.0	"F": 0	"C": 50.455	"D": 3197	"sn": 54091779688249	"file": "/data/device_log/data0000.out"}
{"v": 1	"t": 163671	"P": 1015.0	"F": 0}
{"v": 1	"t": 163691	"P": 1014.0	"F": 0}
{"v": 1	"t": 163712	"P": 1010.0	"F": 0}
{"v": 1	"t": 163732	"P": 1012.25	"F": 0}
{"v": 1	"t": 163752	"P": 1015.0	"F": 0}
{"v": 1	"t": 163773	"P": 1010.75	"F": 0}
{"v": 1	"t": 163793	"P": 1009.25	"F": 0}
{"v": 1	"t": 163813	"P": 1014.25	"F": 0}
{"v": 1	"t": 163834	"P": 1013.75	"F": 0}
{"v": 1	"t": 163854	"P": 1008.75	"F": 0}
{"v": 1	"t": 163875	"P": 1012.25	"F": 0}
{"v": 1	"t": 163895	"P": 1015.75	"F": 0}
{"v": 1	"t": 163915	"P": 1012.75	"F": 0}
{"v": 1	"t": 163936	"P": 1008.0	"F": 0}
{"v": 1	"t": 163956	"P": 1013.5	"F": 0}
{"v": 1	"t": 163976	"P": 1013.25	"F": 0}
{"v": 1	"t": 163997	"P": 1007.75	"F": 0}
{"v": 1	"t": 164017	"P": 1011.75	"F": 0}
{"v": 1	"t": 164037	"P": 1016.5	"F": 0}
{"v": 1	"t": 164058	"P": 1012.75	"F": 0}
{"v": 1	"t": 164078	"P": 1009.5	"F": 0}
{"v": 1	"t": 164098	"P": 1016.5	"F": 0}
{"v": 1	"t": 164119	"P": 1013.5	"F": 0}
{"v": 1	"t": 164139	"P": 1008.5	"F": 0}
{"v": 1	"t": 164160	"P": 1013.0	"F": 0}
{"v": 1	"t": 164180	"P": 1016.0	"F": 0}
{"v": 1	"t": 164200	"P": 1011.5	"F": 0}
{"v": 1	"t": 164221	"P": 1011.0	"F": 0}
{"v": 1	"t": 164241	"P": 1016.0	"F": 0}
{"v": 1	"t": 164261	"P": 1012.0	"F": 0}
{"v": 1	"t": 164282	"P": 1009.5	"F": 0}
{"v": 1	"t": 164302	"P": 1015.75	"F": 0}
{"v": 1	"t": 164323	"P": 1014.75	"F": 0}
{"v": 1	"t": 164343	"P": 1010.0	"F": 0}
{"v": 1	"t": 164363	"P": 1011.75	"F": 0}
{"v": 1	"t": 164384	"P": 1015.25	"F": 0}
{"v": 1	"t": 164404	"P": 1011.75	"F": 0}
{"v": 1	"t": 164424	"P": 1008.75	"F": 0}
{"v": 1	"t": 164445	"P": 1015.0	"F": 0}
{"v": 1	"t": 164465	"P": 1012.0	"F": 0}
{"v": 1	"t": 164485	"P": 1010.5	"F": 0}
{"v": 1	"t": 164506	"P": 1012.75	"F": 0}
{"v": 1	"t": 164526	"P": 1015.75	"F": 0}
{"v": 1	"t": 164547	"P": 1010.75	"F": 0}
{"v": 1	"t": 164567	"P": 1009.5	"F": 0}
{"v": 1	"t": 164587	"P": 1015.5	"F": 0}
{"v": 1	"t": 164608	"P": 1013.0	"F": 0}
{"v": 1	"t": 164628	"P": 1009.25	"F": 0}
{"v": 1	"t": 164648	"P": 1012.5	"F": 0}
{"v": 1	"t": 164669	"P": 1016.25	"F": 0	"C": 50.48	"D": 3196	"sn": 54091779688249	"file": "/data/device_log/data0000.out"}
{"v": 1	"t": 164689	"P": 1011.75	"F": 0}
{"v": 1	"t": 164709	"P": 1010.25	"F": 0}
{"v": 1	"t": 164730	"P": 1014.5	"F": 0}
{"v": 1	"t": 164750	"P": 1011.75	"F": 0}
{"v": 1	"t": 164771	"P": 1010.5	"F": 0}
{"v": 1	"t": 164791	"P": 1013.5	"F": 0}
{"v": 1	"t": 164811	"P": 1014.5	"F": 0}
{"v": 1	"t": 164832	"P": 1010.0	"F": 0}
{"v": 1	"t": 164852	"P": 1010.25	"F": 0}
{"v": 1	"t": 164872	"P": 1016.0	"F": 0}
{"v": 1	"t": 164893	"P": 1012.25	"F": 0}
{"v": 1	"t": 164913	"P": 1009.5	"F": 0}
{"v": 1	"t": 164933	"P": 1015.5	"F": 0}
{"v": 1	"t": 164954	"P": 1014.0	"F": 0}
{"v": 1	"t": 164974	"P": 1009.5	"F": 0}
{"v": 1	"t": 164995	"P": 1011.25	"F": 0}
{"v": 1	"t": 165015	"P": 1014.5	"F": 0}
{"v": 1	"t": 165035	"P": 1010.75	"F": 0}
{"v": 1	"t": 165056	"P": 1010.75	"F": 0}
{"v": 1	"t": 165076	"P": 1015.25	"F": 0}
{"v": 1	"t": 165096	"P": 1013.25	"F": 0}
{"v": 1	"t": 165117	"P": 1010.25	"F": 0}
{"v": 1	"t": 165137	"P": 1015.25	"F": 0}
{"v": 1	"t": 165158	"P": 1011.75	"F": 0}
{"v": 1	"t": 165178	"P": 1008.5	"F": 0}
{"v": 1	"t": 165198	"P": 1014.5	"F": 0}
{"v": 1	"t": 165219	"P": 1014.25	"F": 0}
{"v": 1	"t": 165239	"P": 1011.0	"F": 0}
{"v": 1	"t": 165259	"P": 1011.0	"F": 0}
{"v": 1	"t": 165280	"P": 1015.5	"F": 0}
{"v": 1	"t": 165300	"P": 1012.5	"F": 0}
{"v": 1	"t": 165321	"P": 1008.5	"F": 0}
{"v": 1	"t": 165341	"P": 1014.75	"F": 0}
{"v": 1	"t": 165361	"P": 1013.75	"F": 0}
{"v": 1	"t": 165382	"P": 1009.5	"F": 0}
{"v": 1	"t": 165402	"P": 1011.0	"F": 0}
{"v": 1	"t": 165422	"P": 1015.25	"F": 0}
{"v": 1	"t": 165443	"P": 1012.75	"F": 0}
{"v": 1	"t": 165463	"P": 1007.75	"F": 0}
{"v": 1	"t": 165483	"P": 1013.5	"F": 0}
{"v": 1	"t": 165504	"P": 1013.75	"F": 0}
{"v": 1	"t": 165524	"P": 1010.75	"F": 0}
{"v": 1	"t": 165544	"P": 1009.25	"F": 0}
{"v": 1	"t": 165565	"P": 1017.5	"F": 0}
{"v": 1	"t": 165585	"P": 1010.0	"F": 0}
{"v": 1	"t": 165606	"P": 1009.25	"F": 0}
{"v": 1	"t": 165626	"P": 1015.75	"F": 0}
{"v": 1	"t": 165646	"P": 1014.25	"F": 0}
{"v": 1	"t": 165667	"P": 1010.25	"F": 0}
{"v": 1	"t": 165687	"P": 1013.25	"F": 0	"C": 50.47	"D": 3195	"sn": 54091779688249	"file": "/data/device_log/data0000.out"}
{"v": 1	"t": 165707	"P": 1014.25	"F": 0}
{"v": 1	"t": 165728	"P": 1011.25	"F": 0}
{"v": 1	"t": 165748	"P": 1007.0	"F": 0}
{"v": 1	"t": 165769	"P": 1016.5	"F": 0}
{"v": 1	"t": 165789	"P": 1012.75	"F": 0}
{"v": 1	"t": 165809	"P": 1008.75	"F": 0}
{"v": 1	"t": 165830	"P": 1010.5	"F": 0}
{"v": 1	"t": 165850	"P": 1013.25	"F": 0}
{"v": 1	"t": 165870	"P": 1010.5	"F": 0}
{"v": 1	"t": 165891	"P": 1009.0	"F": 0}
{"v": 1	"t": 165911	"P": 1016.0	"F": 0}
{"v": 1	"t": 165931	"P": 1012.75	"F": 0}
{"v": 1	"t": 165952	"P": 1009.5	"F": 0}
{"v": 1	"t": 165972	"P": 1014.25	"F": 0}
{"v": 1	"t": 165992	"P": 1012.5	"F": 0}
{"v": 1	"t": 166013	"P": 1011.25	"F": 0}
{"v": 1	"t": 166033	"P": 1009.75	"F": 0}
{"v": 1	"t": 166054	"P": 1015.75	"F": 0}
{"v": 1	"t": 166074	"P": 1013.5	"F": 0}
{"v": 1	"t": 166094	"P": 1011.0	"F": 0}
{"v": 1	"t": 166115	"P": 1008.5	"F": 0}
{"v": 1	"t": 166135	"P": 1016.75	"F": 0}
{"v": 1	"t": 166155	"P": 1010.5	"F": 0}
{"v": 1	"t": 166176	"P": 1010.0	"F": 0}
{"v": 1	"t": 166196	"P": 1017.0	"F": 0}
{"v": 1	"t": 166216	"P": 1011.0	"F": 0}
{"v": 1	"t": 166237	"P": 1009.0	"F": 0}
{"v": 1	"t": 166257	"P": 1012.25	"F": 0}
{"v": 1	"t": 166278	"P": 1015.25	"F": 0}
{"v": 1	"t": 166298	"P": 1009.25	"F": 0}
{"v": 1	"t": 166318	"P": 1012.25	"F": 0}
{"v": 1	"t": 166339	"P": 1015.0	"F": 0}
{"v": 1	"t": 166359	"P": 1011.5	"F": 0}
{"v": 1	"t": 166379	"P": 1008.75	"F": 0}
{"v": 1	"t": 166400	"P": 1015.25	"F": 0}
{"v": 1	"t": 166420	"P": 1012.5	"F": 0}
{"v": 1	"t": 166440	"P": 1009.5	"F": 0}
{"v": 1	"t": 166461	"P": 1013.25	"F": 0}
{"v": 1	"t": 166481	"P": 1015.0	"F": 0}
{"v": 1	"t": 166502	"P": 1011.25	"F": 0}
{"v": 1	"t": 166522	"P": 1011.75	"F": 0}
{"v": 1	"t": 166542	"P": 1016.25	"F": 0}
{"v": 1	"t": 166563	"P": 1012.5	"F": 0}
{"v": 1	"t": 166583	"P": 1008.75	"F": 0}
{"v": 1	"t": 166603	"P": 1012.5	"F": 0}
{"v": 1	"t": 166624	"P": 1015.5	"F": 0}
{"v": 1	"t": 166644	"P": 1012.25	"F": 0}
{"v": 1	"t": 166664	"P": 1009.25	"F": 0}
{"v": 1	"t": 166685	"P": 1017.25	"F": 0}
{"v": 1	"t": 166705	"P": 1013.25	"F": 0	"C": 50.475	"D": 3194	"sn": 54091779688249	"file": "/data/device_log/data0000.out"}
{"v": 1	"t": 166725	"P": 1010.0	"F": 0}
{"v": 1	"t": 166746	"P": 1013.75	"F": 0}
{"v": 1	"t": 166766	"P": 1015.5	"F": 0}
{"v": 1	"t": 166787	"P": 1012.5	"F": 0}
{"v": 1	"t": 166807	"P": 1009.0	"F": 0}
{"v": 1	"t": 166827	"P": 1015.5	"F": 0}
{"v": 1	"t": 166848	"P": 1013.0	"F": 0}
{"v": 1	"t": 166868	"P": 1010.0	"F": 0}
{"v": 1	"t": 166888	"P": 1015.0	"F": 0}
{"v": 1	"t": 166909	"P": 1014.25	"F": 0}
{"v": 1	"t": 166929	"P": 1011.0	"F": 0}
{"v": 1	"t": 166950	"P": 1012.0	"F": 0}
{"v": 1	"t": 166970	"P": 1017.5	"F": 0}
{"v": 1	"t": 166990	"P": 1013.25	"F": 0}
{"v": 1	"t": 167011	"P": 1008.75	"F": 0}
{"v": 1	"t": 167031	"P": 1014.25	"F": 0}
{"v": 1	"t": 167051	"P": 1014.25	"F": 0}
{"v": 1	"t": 167072	"P": 1010.75	"F": 0}
{"v": 1	"t": 167092	"P": 1011.0	"F": 0}
{"v": 1	"t": 167112	"P": 1016.25	"F": 0}
{"v": 1	"t": 167133	"P": 1013.0	"F": 0}
{"v": 1	"t": 167153	"P": 1010.0	"F": 0}
{"v": 1	"t": 167173	"P": 1015.5	"F": 0}
{"v": 1	"t": 167194	"P": 1013.0	"F": 0}
{"v": 1	"t": 167214	"P": 1009.25	"F": 0}
{"v": 1	"t": 167235	"P": 1011.0	"F": 0}
{"v": 1	"t": 167255	"P": 1016.25	"F": 0}
{"v": 1	"t": 167275	"P": 1012.25	"F": 0}
{"v": 1	"t": 167296	"P": 1008.0	"F": 0}
{"v": 1	"t": 167316	"P": 1013.75	"F": 0}
{"v": 1	"t": 167336	"P": 1014.25	"F": 0}
{"v": 1	"t": 167357	"P": 1011.0	"F": 0}
{"v": 1	"t": 167377	"P": 1011.25	"F": 0}
{"v": 1	"t": 167397	"P": 1014.75	"F": 0}
{"v": 1	"t": 167418	"P": 1012.5	"F": 0}
{"v": 1	"t": 167438	"P": 1010.0	"F": 0}
{"v": 1	"t": 167459	"P": 1014.25	"F": 0}
{"v": 1	"t": 167479	"P": 1012.5	"F": 0}
{"v": 1	"t": 167499	"P": 1008.75	"F": 0}
{"v": 1	"t": 167520	"P": 1013.25	"F": 0}
{"v": 1	"t": 167540	"P": 1016.0	"F": 0}
{"v": 1	"t": 167560	"P": 1010.75	"F": 0}
{"v": 1	"t": 167581	"P": 1009.75	"F": 0}
{"v": 1	"t": 167601	"P": 1015.75	"F": 0}
{"v": 1	"t": 167621	"P": 1012.25	"F": 0}
{"v": 1	"t": 167642	"P": 1009.5	"F": 0}
{"v": 1	"t": 167662	"P": 1012.25	"F": 0}
{"v": 1	"t": 167682	"P": 1013.5	"F": 0}
{"v": 1	"t": 167703	"P": 1009.75	"F": 0}
{"v": 1	"t": 167723	"P": 1010.5	"F": 0	"C": 50.48	"D": 3193	"sn": 54091779688249	"file": "/data/device_log/data0000.out"}
{"v": 1	"t": 167744	"P": 1016.25	"F": 0}
{"v": 1	"t": 167764	"P": 1011.75	"F": 0}
{"v": 1	"t": 167784	"P": 1011.25	"F": 0}
{"v": 1	"t": 167805	"P": 1013.75	"F": 0}
{"v": 1	"t": 167825	"P": 1015.0	"F": 0}
{"v": 1	"t": 167845	"P": 1010.25	"F": 0}
{"v": 1	"t": 167866	"P": 1012.0	"F": 0}
{"v": 1	"t": 167886	"P": 1016.75	"F": 0}
{"v": 1	"t": 167906	"P": 1012.0	"F": 0}
{"v": 1	"t": 167927	"P": 1007.25	"F": 0}
{"v": 1	"t": 167947	"P": 1012.75	"F": 0}
{"v": 1	"t": 167967	"P": 1014.25	"F": 0}
{"v": 1	"t": 167988	"P": 1009.75	"F": 0}
{"v": 1	"t": 168008	"P": 1008.5	"F": 0}
{"v": 1	"t": 168029	"P": 1015.5	"F": 0}
{"v": 1	"t": 168049	"P": 1012.25	"F": 0}
{"v": 1	"t": 168069	"P": 1009.75	"F": 0}
{"v": 1	"t": 168090	"P": 1015.75	"F": 0}
{"v": 1	"t": 168110	"P": 1013.0	"F": 0}
{"v": 1	"t": 168131	"P": 1009.75	"F": 0}
{"v": 1	"t": 168151	"P": 1012.75	"F": 0}
{"v": 1	"t": 168171	"P": 1014.25	"F": 0}
{"v": 1	"t": 168192	"P": 1011.0	"F": 0}
{"v": 1	"t": 168212	"P": 1009.5	"F": 0}
{"v": 1	"t": 168232	"P": 1017.0	"F": 0}
{"v": 1	"t": 168253	"P": 1012.75	"F": 0}
{"v": 1	"t": 168273	"P": 1008.25	"F": 0}
{"v": 1	"t": 168293	"P": 1013.75	"F": 0}
{"v": 1	"t": 168314	"P": 1013.0	"F": 0}
{"v": 1	"t": 168334	"P": 1011.5	"F": 0}
{"v": 1	"t": 168354	"P": 1010.0	"F": 0}
{"v": 1	"t": 168375	"P": 1016.0	"F": 0}
{"v": 1	"t": 168395	"P": 1013.0	"F": 0}
{"v": 1	"t": 168416	"P": 1008.5	"F": 0}
{"v": 1	"t": 168436	"P": 1013.25	"F": 0}
{"v": 1	"t": 168456	"P": 1015.0	"F": 0}
{"v": 1	"t": 168477	"P": 1010.0	"F": 0}
{"v": 1	"t": 168497	"P": 1009.25	"F": 0}
{"v": 1	"t": 168517	"P": 1016.25	"F": 0}
{"v": 1	"t": 168538	"P": 1011.25	"F": 0}
{"v": 1	"t": 168558	"P": 1010.0	"F": 0}
{"v": 1	"t": 168578	"P": 1015.25	"F": 0}
{"v": 1	"t": 168599	"P": 1014.25	"F": 0}
{"v": 1	"t": 168619	"P": 1009.75	"F": 0}
{"v": 1	"t": 168640	"P": 1012.75	"F": 0}
{"v": 1	"t": 168660	"P": 1013.5	"F": 0}
{"v": 1	"t": 168681	"P": 1006.75	"F": 0}
{"v": 1	"t": 168701	"P": 1016.25	"F": 0}
{"v": 1	"t": 168721	"P": 1012.25	"F": 0}
{"v": 1	"t": 168742	"P": 1009.5	"F": 0	"C": 50.49	"D": 3192	"sn": 54091779688249	"file": "/data/device_log/data0000.out"}
{"v": 1	"t": 168762	"P": 1013.25	"F": 0}
{"v": 1	"t": 168782	"P": 1015.0	"F": 0}
{"v": 1	"t": 168803	"P": 1012.5	"F": 0}
{"v": 1	"t": 168823	"P": 1009.75	"F": 0}
{"v": 1	"t": 168844	"P": 1015.75	"F": 0}
{"v": 1	"t": 168864	"P": 1012.5	"F": 0}
{"v": 1	"t": 168884	"P": 1010.0	"F": 0}
{"v": 1	"t": 168905	"P": 1011.0	"F": 0}
{"v": 1	"t": 168925	"P": 1014.5	"F": 0}
{"v": 1	"t": 168945	"P": 1010.75	"F": 0}
{"v": 1	"t": 168966	"P": 1008.25	"F": 0}
{"v": 1	"t": 168986	"P": 1016.25	"F": 0}
{"v": 1	"t": 169006	"P": 1013.0	"F": 0}
{"v": 1	"t": 169027	"P": 1007.5	"F": 0}
{"v": 1	"t": 169047	"P": 1013.25	"F": 0}
{"v": 1	"t": 169067	"P": 1014.5	"F": 0}
{"v": 1	"t": 169088	"P": 1011.75	"F": 0}
{"v": 1	"t": 169108	"P": 1010.25	"F": 0}
{"v": 1	"t": 169129	"P": 1015.0	"F": 0}
{"v": 1	"t": 169149	"P": 1012.5	"F": 0}
{"v": 1	"t": 169169	"P": 1010.25	"F": 0}
{"v": 1	"t": 169190	"P": 1013.75	"F": 0}
{"v": 1	"t": 169210	"P": 1012.75	"F": 0}
{"v": 1	"t": 169230	"P": 1010.0	"F": 0}
{"v": 1	"t": 169251	"P": 1009.5	"F": 0}
{"v": 1	"t": 169271	"P": 1016.25	"F": 0}
{"v": 1	"t": 169292	"P": 1011.75	"F": 0}
{"v": 1	"t": 169312	"P": 1009.25	"F": 0}
{"v": 1	"t": 169332	"P": 1016.5	"F": 0}
{"v": 1	"t": 169353	"P": 1011.0	"F": 0}
{"v": 1	"t": 169373	"P": 1009.0	"F": 0}
{"v": 1	"t": 169393	"P": 1014.25	"F": 0}
{"v": 1	"t": 169414	"P": 1014.75	"F": 0}
{"v": 1	"t": 169434	"P": 1011.5	"F": 0}
{"v": 1	"t": 169454	"P": 1008.75	"F": 0}
{"v": 1	"t": 169475	"P": 1015.5	"F": 0}
{"v": 1	"t": 169495	"P": 1013.75	"F": 0}
{"v": 1	"t": 169515	"P": 1007.75	"F": 0}
{"v": 1	"t": 169536	"P": 1010.75	"F": 0}
{"v": 1	"t": 169556	"P": 1015.5	"F": 0}
{"v": 1	"t": 169577	"P": 1011.5	"F": 0}
{"v": 1	"t": 169597	"P": 1011.5	"F": 0}
{"v": 1	"t": 169617	"P": 1012.75	"F": 0}
{"v": 1	"t": 169638	"P": 1014.25	"F": 0}
{"v": 1	"t": 169658	"P": 1008.25	"F": 0}
{"v": 1	"t": 169678	"P": 1014.0	"F": 0}
{"v": 1	"t": 169699	"P": 1014.25	"F": 0}
{"v": 1	"t": 169719	"P": 1012.25	"F": 0}
{"v": 1	"t": 169739	"P": 1010.5	"F": 0}
{"v": 1	"t": 169760	"P": 1015.75	"F": 0	"C": 50.46	"D": 3191	"sn": 54091779688249	"file": "/data/device_log/data0000.out"}
{"v": 1	"t": 169780	"P": 1012.25	"F": 0}
{"v": 1	"t": 169801	"P": 1009.0	"F": 0}
{"v": 1	"t": 169821	"P": 1015.0	"F": 0}
{"v": 1	"t": 169841	"P": 1014.0	"F": 0}
{"v": 1	"t": 169862	"P": 1008.5	"F": 0}
{"v": 1	"t": 169882	"P": 1011.25	"F": 0}
{"v": 1	"t": 169902	"P": 1016.0	"F": 0}
{"v": 1	"t": 169923	"P": 1011.5	"F": 0}
{"v": 1	"t": 169943	"P": 1008.25	"F": 0}
{"v": 1	"t": 169963	"P": 1014.25	"F": 0}
{"v": 1	"t": 169984	"P": 1013.5	"F": 0}
{"v": 1	"t": 170004	"P": 1010.25	"F": 0}
{"v": 1	"t": 170025	"P": 1010.75	"F": 0}
{"v": 1	"t": 170045	"P": 1015.75	"F": 0}
{"v": 1	"t": 170065	"P": 1010.75	"F": 0}
{"v": 1	"t": 170086	"P": 1010.5	"F": 0}
{"v": 1	"t": 170106	"P": 1016.0	"F": 0}
{"v": 1	"t": 170126	"P": 1013.0	"F": 0}
{"v": 1	"t": 170147	"P": 1011.0	"F": 0}
{"v": 1	"t": 170167	"P": 1012.5	"F": 0}
{"v": 1	"t": 170187	"P": 1014.75	"F": 0}
{"v": 1	"t": 170208	"P": 1010.25	"F": 0}
{"v": 1	"t": 170228	"P": 1009.0	"F": 0}
{"v": 1	"t": 170248	"P": 1016.0	"F": 0}
{"v": 1	"t": 170269	"P": 1014.5	"F": 0}
{"v": 1	"t": 170289	"P": 1008.25	"F": 0}
{"v": 1	"t": 170310	"P": 1011.75	"F": 0}
{"v": 1	"t": 170330	"P": 1015.5	"F": 0}
{"v": 1	"t": 170350	"P": 1010.5	"F": 0}
{"v": 1	"t": 170371	"P": 1010.0	"F": 0}
{"v": 1	"t": 170391	"P": 1013.75	"F": 0}
{"v": 1	"t": 170411	"P": 1014.25	"F": 0}
{"v": 1	"t": 170432	"P": 1010.0	"F": 0}
{"v": 1	"t": 170452	"P": 1014.0	"F": 0}
{"v": 1	"t": 170473	"P": 1015.5	"F": 0}
{"v": 1	"t": 170493	"P": 1010.5	"F": 0}
{"v": 1	"t": 170513	"P": 1012.25	"F": 0}
{"v": 1	"t": 170534	"P": 1016.5	"F": 0}
{"v": 1	"t": 170554	"P": 1011.0	"F": 0}
{"v": 1	"t": 170574	"P": 1007.75	"F": 0}
{"v": 1	"t": 170595	"P": 1012.75	"F": 0}
{"v": 1	"t": 170615	"P": 1011.75	"F": 0}
{"v": 1	"t": 170635	"P": 1008.75	"F": 0}
{"v": 1	"t": 170656	"P": 1009.25	"F": 0}
{"v": 1	"t": 170676	"P": 1015.0	"F": 0}
{"v": 1	"t": 170696	"P": 1011.0	"F": 0}
{"v": 1	"t": 170717	"P": 1010.0	"F": 0}
{"v": 1	"t": 170737	"P": 1015.25	"F": 0}
{"v": 1	"t": 170758	"P": 1012.5	"F": 0}
{"v": 1	"t": 170778	"P": 1009.0	"F": 0	"C": 50.48	"D": 3190	"sn": 54091779688249	"file": "/data/device_log/data0000.out"}
{"v": 1	"t": 170798	"P": 1011.25	"F": 0}
{"v": 1	"t": 170819	"P": 1015.0	"F": 0}
{"v": 1	"t": 170839	"P": 1010.5	"F": 0}
{"v": 1	"t": 170859	"P": 1008.75	"F": 0}
{"v": 1	"t": 170880	"P": 1015.5	"F": 0}
{"v": 1	"t": 170900	"P": 1013.5	"F": 0}
{"v": 1	"t": 170920	"P": 1008.25	"F": 0}
{"v": 1	"t": 170941	"P": 1012.25	"F": 0}
{"v": 1	"t": 170961	"P": 1013.5	"F": 0}
{"v": 1	"t": 170982	"P": 1011.25	"F": 0}
{"v": 1	"t": 171002	"P": 1010.25	"F": 0}
{"v": 1	"t": 171022	"P": 1015.75	"F": 0}
{"v": 1	"t": 171043	"P": 1014.25	"F": 0}
{"v": 1	"t": 171063	"P": 1008.5	"F": 0}
{"v": 1	"t": 171083	"P": 1015.0	"F": 0}
{"v": 1	"t": 171104	"P": 1013.5	"F": 0}
{"v": 1	"t": 171124	"P": 1008.5	"F": 0}
{"v": 1	"t": 171145	"P": 1010.5	"F": 0}
{"v": 1	"t": 171165	"P": 1014.5	"F": 0}
{"v": 1	"t": 171185	"P": 1012.0	"F": 0}
{"v": 1	"t": 171206	"P": 1011.25	"F": 0}
{"v": 1	"t": 171226	"P": 1015.5	"F": 0}
{"v": 1	"t": 171246	"P": 1012.0	"F": 0}
{"v": 1	"t": 171267	"P": 1010.25	"F": 0}
{"v": 1	"t": 171287	"P": 1011.5	"F": 0}
{"v": 1	"t": 171307	"P": 1014.25	"F": 0}
{"v": 1	"t": 171328	"P": 1011.5	"F": 0}
{"v": 1	"t": 171348	"P": 1010.5	"F": 0}
{"v": 1	"t": 171368	"P": 1015.25	"F": 0}
{"v": 1	"t": 171389	"P": 1014.0	"F": 0}
{"v": 1	"t": 171409	"P": 1009.75	"F": 0}
{"v": 1	"t": 171430	"P": 1011.75	"F": 0}
{"v": 1	"t": 171450	"P": 1016.5	"F": 0}
{"v": 1	"t": 171470	"P": 1011.75	"F": 0}
{"v": 1	"t": 171491	"P": 1009.5	"F": 0}
{"v": 1	"t": 171511	"P": 1014.75	"F": 0}
{"v": 1	"t": 171531	"P": 1014.25	"F": 0}
{"v": 1	"t": 171552	"P": 1008.75	"F": 0}
{"v": 1	"t": 171572	"P": 1011.75	"F": 0}
{"v": 1	"t": 171593	"P": 1013.5	"F": 0}
{"v": 1	"t": 171613	"P": 1010.25	"F": 0}
{"v": 1	"t": 171633	"P": 1010.75	"F": 0}
{"v": 1	"t": 171654	"P": 1014.0	"F": 0}
{"v": 1	"t": 171674	"P": 1012.5	"F": 0}
{"v": 1	"t": 171694	"P": 1004.0	"F": 0}
{"v": 1	"t": 171715	"P": 1013.5	"F": 0}
{"v": 1	"t": 171735	"P": 1013.25	"F": 0}
{"v": 1	"t": 171755	"P": 1008.75	"F": 0}
{"v": 1	"t": 171776	"P": 1011.25	"F": 0}
{"v": 1	"t": 171796	"P": 1006.5	"F": 0	"C": 50.455	"D": 3189	"sn": 54091779688249	"file": "/data/device_log/data0000.out"}
{"v": 1	"t": 171816	"P": 1012.0	"F": 0}
{"v": 1	"t": 171837	"P": 1009.5	"F": 0}
{"v": 1	"t": 171857	"P": 1014.75	"F": 0}
{"v": 1	"t": 171878	"P": 1013.25	"F": 0}
{"v": 1	"t": 171898	"P": 1010.5	"F": 0}
{"v": 1	"t": 171918	"P": 1011.5	"F": 0}
{"v": 1	"t": 171939	"P": 1016.0	"F": 0}
{"v": 1	"t": 171959	"P": 1013.0	"F": 0}
{"v": 1	"t": 171979	"P": 1008.5	"F": 0}
{"v": 1	"t": 172000	"P": 1014.25	"F": 0}
{"v": 1	"t": 172020	"P": 1013.0	"F": 0}
{"v": 1	"t": 172040	"P": 1010.75	"F": 0}
{"v": 1	"t": 172061	"P": 1011.0	"F": 0}
{"v": 1	"t": 172081	"P": 1015.5	"F": 0}
{"v": 1	"t": 172101	"P": 1012.75	"F": 0}
{"v": 1	"t": 172122	"P": 1008.0	"F": 0}
{"v": 1	"t": 172143	"P": 1014.0	"F": 0}
{"v": 1	"t": 172163	"P": 1008.25	"F": 0}
{"v": 1	"t": 172183	"P": 1013.0	"F": 0}
{"v": 1	"t": 172204	"P": 1013.0	"F": 0}
{"v": 1	"t": 172224	"P": 1012.0	"F": 0}
{"v": 1	"t": 172245	"P": 1010.5	"F": 0}
{"v": 1	"t": 172265	"P": 1014.75	"F": 0}
{"v": 1	"t": 172285	"P": 1010.75	"F": 0}
{"v": 1	"t": 172306	"P": 1009.75	"F": 0}
{"v": 1	"t": 172326	"P": 1014.25	"F": 0}
{"v": 1	"t": 172346	"P": 1013.5	"F": 0}
{"v": 1	"t": 172367	"P": 1009.75	"F": 0}
{"v": 1	"t": 172387	"P": 1012.25	"F": 0}
{"v": 1	"t": 172407	"P": 1013.5	"F": 0}
{"v": 1	"t": 172428	"P": 1009.25	"F": 0}
{"v": 1	"t": 172448	"P": 1012.5	"F": 0}
{"v": 1	"t": 172469	"P": 1014.75	"F": 0}
{"v": 1	"t": 172489	"P": 1011.25	"F": 0}
{"v": 1	"t": 172509	"P": 1008.75	"F": 0}
{"v": 1	"t": 172530	"P": 1015.25	"F": 0}
{"v": 1	"t": 172550	"P": 1013.0	"F": 0}
{"v": 1	"t": 172570	"P": 1009.0	"F": 0}
{"v": 1	"t": 172591	"P": 1013.0	"F": 0}
{"v": 1	"t": 172611	"P": 1014.5	"F": 0}
{"v": 1	"t": 172632	"P": 1010.25	"F": 0}
{"v": 1	"t": 172652	"P": 1009.25	"F": 0}
{"v": 1	"t": 172672	"P": 1013.75	"F": 0}
{"v": 1	"t": 172693	"P": 1011.75	"F": 0}
{"v": 1	"t": 172713	"P": 1007.5	"F": 0}
{"v": 1	"t": 172733	"P": 1014.0	"F": 0}
{"v": 1	"t": 172754	"P": 1013.25	"F": 0}
{"v": 1	"t": 172774	"P": 1009.75	"F": 0}
{"v": 1	"t": 172795	"P": 1013.75	"F": 0}
{"v": 1	"t": 172815	"P": 1015.0	"F": 0	"C": 50.495	"D": 3188	"sn": 54091779688249	"file": "/data/device_log/data0000.out"}
{"v": 1	"t": 172835	"P": 1009.25	"F": 0}
{"v": 1	"t": 172856	"P": 1010.75	"F": 0}
{"v": 1	"t": 172876	"P": 1015.75	"F": 0}
{"v": 1	"t": 172896	"P": 1011.25	"F": 0}
{"v": 1	"t": 172917	"P": 1008.5	"F": 0}
{"v": 1	"t": 172937	"P": 1013.25	"F": 0}
{"v": 1	"t": 172957	"P": 1015.0	"F": 0}
{"v": 1	"t": 172978	"P": 1011.0	"F": 0}
{"v": 1	"t": 172998	"P": 1009.25	"F": 0}
{"v": 1	"t": 173018	"P": 1011.25	"F": 0}
{"v": 1	"t": 173039	"P": 1014.25	"F": 0}
{"v": 1	"t": 173059	"P": 1013.0	"F": 0}
{"v": 1	"t": 173079	"P": 1009.25	"F": 0}
{"v": 1	"t": 173099	"P": 1009.25	"F": 0}
{"v": 1	"t": 173120	"P": 1015.5	"F": 0}
{"v": 1	"t": 173140	"P": 1012.75	"F": 0}
{"v": 1	"t": 173160	"P": 1010.0	"F": 0}
{"v": 1	"t": 173181	"P": 1009.75	"F": 0}
{"v": 1	"t": 173201	"P": 1014.5	"F": 0}
{"v": 1	"t": 173221	"P": 1012.75	"F": 0}
{"v": 1	"t": 173242	"P": 1010.75	"F": 0}
{"v": 1	"t": 173262	"P": 1008.25	"F": 0}
{"v": 1	"t": 173282	"P": 1014.75	"F": 0}
{"v": 1	"t": 173302	"P": 1016.0	"F": 0}
{"v": 1	"t": 173323	"P": 1013.25	"F": 0}
{"v": 1	"t": 173343	"P": 1007.75	"F": 0}
{"v": 1	"t": 173363	"P": 1010.25	"F": 0}
{"v": 1	"t": 173384	"P": 1014.75	"F": 0}
{"v": 1	"t": 173404	"P": 1009.75	"F": 0}
{"v": 1	"t": 173424	"P": 1008.0	"F": 0}
{"v": 1	"t": 173444	"P": 1010.0	"F": 0}
{"v": 1	"t": 173465	"P": 1015.25	"F": 0}
{"v": 1	"t": 173485	"P": 1011.5	"F": 0}
{"v": 1	"t": 173505	"P": 1009.0	"F": 0}
{"v": 1	"t": 173526	"P": 1011.0	"F": 0}
{"v": 1	"t": 173546	"P": 1016.5	"F": 0}
{"v": 1	"t": 173566	"P": 1015.75	"F": 0}
{"v": 1	"t": 173587	"P": 1009.25	"F": 0}
{"v": 1	"t": 173607	"P": 1009.75	"F": 0}
{"v": 1	"t": 173627	"P": 1016.0	"F": 0}
{"v": 1	"t": 173647	"P": 1016.0	"F": 0}
{"v": 1	"t": 173668	"P": 1010.5	"F": 0}
{"v": 1	"t": 173688	"P": 1009.0	"F": 0}
{"v": 1	"t": 173708	"P": 1015.0	"F": 0}
{"v": 1	"t": 173729	"P": 1016.25	"F": 0}
{"v": 1	"t": 173749	"P": 1011.75	"F": 0}
{"v": 1	"t": 173769	"P": 1009.25	"F": 0}
{"v": 1	"t": 173789	"P": 1011.5	"F": 0}
{"v": 1	"t": 173810	"P": 1016.75	"F": 0}
{"v": 1	"t": 173830	"P": 1013.25	"F": 0	"C": 50.47	"D": 3187	"sn": 54091779688249	"file": "/data/device_log/data0000.out"}
{"v": 1	"t": 173850	"P": 1010.0	"F": 0}
{"v": 1	"t": 173871	"P": 1009.0	"F": 0}
{"v": 1	"t": 173891	"P": 1014.25	"F": 0}
{"v": 1	"t": 173911	"P": 1015.5	"F": 0}
{"v": 1	"t": 173931	"P": 1010.25	"F": 0}
{"v": 1	"t": 173952	"P": 1007.5	"F": 0}
{"v": 1	"t": 173972	"P": 1013.0	"F": 0}
{"v": 1	"t": 173992	"P": 1016.5	"F": 0}
{"v": 1	"t": 174013	"P": 1013.0	"F": 0}
{"v": 1	"t": 174033	"P": 1009.5	"F": 0}
{"v": 1	"t": 174053	"P": 1011.75	"F": 0}
{"v": 1	"t": 174073	"P": 1014.75	"F": 0}
{"v": 1	"t": 174094	"P": 1012.75	"F": 0}
{"v": 1	"t": 174114	"P": 1012.25	"F": 0}
{"v": 1	"t": 174134	"P": 1008.25	"F": 0}
{"v": 1	"t": 174155	"P": 1014.0	"F": 0}
{"v": 1	"t": 174175	"P": 1013.25	"F": 0}
{"v": 1	"t": 174195	"P": 1012.5	"F": 0}
{"v": 1	"t": 174216	"P": 1009.25	"F": 0}
{"v": 1	"t": 174236	"P": 1014.75	"F": 0}
{"v": 1	"t": 174256	"P": 1015.5	"F": 0}
{"v": 1	"t": 174276	"P": 1012.25	"F": 0}
{"v": 1	"t": 174297	"P": 1008.0	"F": 0}
{"v": 1	"t": 174317	"P": 1011.0	"F": 0}
{"v": 1	"t": 174337	"P": 1016.25	"F": 0}
{"v": 1	"t": 174358	"P": 1012.75	"F": 0}
{"v": 1	"t": 174378	"P": 1011.25	"F": 0}
{"v": 1	"t": 174398	"P": 1010.0	"F": 0}
{"v": 1	"t": 174418	"P": 1016.25	"F": 0}
{"v": 1	"t": 174439	"P": 1014.25	"F": 0}
{"v": 1	"t": 174459	"P": 1010.5	"F": 0}
{"v": 1	"t": 174479	"P": 1008.0	"F": 0}
{"v": 1	"t": 174500	"P": 1011.5	"F": 0}
{"v": 1	"t": 174520	"P": 1016.25	"F": 0}
{"v": 1	"t": 174540	"P": 1013.0	"F": 0}
{"v": 1	"t": 174560	"P": 1009.25	"F": 0}
{"v": 1	"t": 174581	"P": 1010.0	"F": 0}
{"v": 1	"t": 174601	"P": 1016.75	"F": 0}
{"v": 1	"t": 174621	"P": 1013.25	"F": 0}
{"v": 1	"t": 174642	"P": 1009.75	"F": 0}
{"v": 1	"t": 174662	"P": 1009.25	"F": 0}
{"v": 1	"t": 174682	"P": 1014.5	"F": 0}
{"v": 1	"t": 174702	"P": 1013.25	"F": 0}
{"v": 1	"t": 174723	"P": 1010.0	"F": 0}
{"v": 1	"t": 174743	"P": 1009.5	"F": 0}
{"v": 1	"t": 174763	"P": 1014.25	"F": 0}
{"v": 1	"t": 174784	"P": 1014.0	"F": 0}
{"v": 1	"t": 174804	"P": 1010.5	"F": 0}
{"v": 1	"t": 174824	"P": 1009.5	"F": 0}
{"v": 1	"t": 174845	"P": 1011.5	"F": 0	"C": 50.44	"D": 3186	"sn": 54091779688249	"file": "/data/device_log/data0000.out"}
{"v": 1	"t": 174865	"P": 1015.0	"F": 0}
{"v": 1	"t": 174885	"P": 1010.25	"F": 0}
{"v": 1	"t": 174906	"P": 1007.25	"F": 0}
{"v": 1	"t": 174926	"P": 1011.75	"F": 0}
{"v": 1	"t": 174946	"P": 1015.0	"F": 0}
{"v": 1	"t": 174966	"P": 1012.25	"F": 0}
{"v": 1	"t": 174987	"P": 1008.0	"F": 0}
{"v": 1	"t": 175007	"P": 1009.0	"F": 0}
{"v": 1	"t": 175027	"P": 1015.75	"F": 0}
{"v": 1	"t": 175048	"P": 1012.25	"F": 0}
{"v": 1	"t": 175068	"P": 1009.0	"F": 0}
{"v": 1	"t": 175088	"P": 1010.5	"F": 0}
{"v": 1	"t": 175108	"P": 1014.0	"F": 0}
{"v": 1	"t": 175129	"P": 1014.5	"F": 0}
{"v": 1	"t": 175149	"P": 1012.5	"F": 0}
{"v": 1	"t": 175169	"P": 1008.5	"F": 0}
{"v": 1	"t": 175190	"P": 1012.25	"F": 0}
{"v": 1	"t": 175210	"P": 1016.0	"F": 0}
{"v": 1	"t": 175230	"P": 1013.25	"F": 0}
{"v": 1	"t": 175250	"P": 1009.0	"F": 0}
{"v": 1	"t": 175271	"P": 1008.75	"F": 0}
{"v": 1	"t": 175291	"P": 1016.25	"F": 0}
{"v": 1	"t": 175311	"P": 1014.25	"F": 0}
{"v": 1	"t": 175332	"P": 1010.75	"F": 0}
{"v": 1	"t": 175352	"P": 1007.0	"F": 0}
{"v": 1	"t": 175372	"P": 1012.0	"F": 0}
{"v": 1	"t": 175392	"P": 1014.75	"F": 0}
{"v": 1	"t": 175413	"P": 1009.25	"F": 0}
{"v": 1	"t": 175433	"P": 1006.75	"F": 0}
{"v": 1	"t": 175453	"P": 1013.5	"F": 0}
{"v": 1	"t": 175474	"P": 1012.75	"F": 0}
{"v": 1	"t": 175494	"P": 1012.5	"F": 0}
{"v": 1	"t": 175514	"P": 1007.5	"F": 0}
{"v": 1	"t": 175535	"P": 1011.75	"F": 0}
{"v": 1	"t": 175555	"P": 1014.75	"F": 0}
{"v": 1	"t": 175575	"P": 1011.75	"F": 0}
{"v": 1	"t": 175595	"P": 1009.25	"F": 0}
{"v": 1	"t": 175616	"P": 1010.5	"F": 0}
{"v": 1	"t": 175636	"P": 1015.0	"F": 0}
{"v": 1	"t": 175656	"P": 1012.0	"F": 0}
{"v": 1	"t": 175677	"P": 1008.25	"F": 0}
{"v": 1	"t": 175697	"P": 1011.25	"F": 0}
{"v": 1	"t": 175717	"P": 1015.0	"F": 0}
{"v": 1	"t": 175738	"P": 1010.25	"F": 0}
{"v": 1	"t": 175758	"P": 1009.0	"F": 0}
{"v": 1	"t": 175778	"P": 1015.25	"F": 0}
{"v": 1	"t": 175799	"P": 1015.75	"F": 0}
{"v": 1	"t": 175819	"P": 1010.25	"F": 0}
{"v": 1	"t": 175839	"P": 1009.0	"F": 0}
{"v": 1	"t": 175860	"P": 1013.0	"F": 0	"C": 50.475	"D": 3185	"sn": 54091779688249	"file": "/data/device_log/data0000.out"}
{"v": 1	"t": 175880	"P": 1013.75	"F": 0}
{"v": 1	"t": 175900	"P": 1010.5	"F": 0}
{"v": 1	"t": 175921	"P": 1009.5	"F": 0}
{"v": 1	"t": 175941	"P": 1014.75	"F": 0}
{"v": 1	"t": 175961	"P": 1012.25	"F": 0}
{"v": 1	"t": 175982	"P": 1008.75	"F": 0}
{"v": 1	"t": 176002	"P": 1011.25	"F": 0}
{"v": 1	"t": 176022	"P": 1015.5	"F": 0}
{"v": 1	"t": 176043	"P": 1012.5	"F": 0}
{"v": 1	"t": 176063	"P": 1009.75	"F": 0}
{"v": 1	"t": 176083	"P": 1009.75	"F": 0}
{"v": 1	"t": 176103	"P": 1015.5	"F": 0}
{"v": 1	"t": 176124	"P": 1013.75	"F": 0}
{"v": 1	"t": 176144	"P": 1012.75	"F": 0}
{"v": 1	"t": 176164	"P": 1008.75	"F": 0}
{"v": 1	"t": 176185	"P": 1014.0	"F": 0}
{"v": 1	"t": 176205	"P": 1015.75	"F": 0}
{"v": 1	"t": 176225	"P": 1011.5	"F": 0}
{"v": 1	"t": 176245	"P": 1008.25	"F": 0}
{"v": 1	"t": 176266	"P": 1010.25	"F": 0}
{"v": 1	"t": 176286	"P": 1016.75	"F": 0}
{"v": 1	"t": 176306	"P": 1013.75	"F": 0}
{"v": 1	"t": 176327	"P": 1009.5	"F": 0}
{"v": 1	"t": 176347	"P": 1010.75	"F": 0}
{"v": 1	"t": 176367	"P": 1017.0	"F": 0}
{"v": 1	"t": 176387	"P": 1014.0	"F": 0}
{"v": 1	"t": 176408	"P": 1009.75	"F": 0}
{"v": 1	"t": 176428	"P": 1009.25	"F": 0}
{"v": 1	"t": 176448	"P": 1014.5	"F": 0}
{"v": 1	"t": 176469	"P": 1015.75	"F": 0}
{"v": 1	"t": 176489	"P": 1010.0	"F": 0}
{"v": 1	"t": 176509	"P": 1010.0	"F": 0}
{"v": 1	"t": 176530	"P": 1011.25	"F": 0}
{"v": 1	"t": 176550	"P": 1015.0	"F": 0}
{"v": 1	"t": 176570	"P": 1013.25	"F": 0}
{"v": 1	"t": 176590	"P": 1010.75	"F": 0}
{"v": 1	"t": 176611	"P": 1009.5	"F": 0}
{"v": 1	"t": 176631	"P": 1016.25	"F": 0}
{"v": 1	"t": 176651	"P": 1013.5	"F": 0}
{"v": 1	"t": 176672	"P": 1007.75	"F": 0}
{"v": 1	"t": 176692	"P": 1011.0	"F": 0}
{"v": 1	"t": 176712	"P": 1016.5	"F": 0}
{"v": 1	"t": 176733	"P": 1012.0	"F": 0}
{"v": 1	"t": 176753	"P": 1008.5	"F": 0}
{"v": 1	"t": 176773	"P": 1012.0	"F": 0}
{"v": 1	"t": 176793	"P": 1016.0	"F": 0}
{"v": 1	"t": 176814	"P": 1013.5	"F": 0}
{"v": 1	"t": 176834	"P": 1010.75	"F": 0}
{"v": 1	"t": 176854	"P": 1008.0	"F": 0}
{"v": 1	"t": 176875	"P": 1014.75	"F": 0	"C": 50.405	"D": 3184	"sn": 54091779688249	"file": "/data/device_log/data0000.out"}
{"v": 1	"t": 176895	"P": 1016.75	"F": 0}
{"v": 1	"t": 176915	"P": 1011.25	"F": 0}
{"v": 1	"t": 176935	"P": 1009.5	"F": 0}
{"v": 1	"t": 176956	"P": 1009.25	"F": 0}
{"v": 1	"t": 176976	"P": 1014.5	"F": 0}
{"v": 1	"t": 176996	"P": 1013.25	"F": 0}
{"v": 1	"t": 177017	"P": 1011.5	"F": 0}
{"v": 1	"t": 177037	"P": 1009.25	"F": 0}
{"v": 1	"t": 177057	"P": 1015.0	"F": 0}
{"v": 1	"t": 177077	"P": 1015.0	"F": 0}
{"v": 1	"t": 177098	"P": 1012.0	"F": 0}
{"v": 1	"t": 177118	"P": 1010.25	"F": 0}
{"v": 1	"t": 177138	"P": 1010.0	"F": 0}
{"v": 1	"t": 177159	"P": 1014.5	"F": 0}
{"v": 1	"t": 177179	"P": 1013.5	"F": 0}
{"v": 1	"t": 177199	"P": 1009.75	"F": 0}
{"v": 1	"t": 177219	"P": 1009.25	"F": 0}
{"v": 1	"t": 177240	"P": 1015.25	"F": 0}
{"v": 1	"t": 177260	"P": 1014.25	"F": 0}
{"v": 1	"t": 177280	"P": 1010.25	"F": 0}
{"v": 1	"t": 177301	"P": 1010.25	"F": 0}
{"v": 1	"t": 177321	"P": 1016.0	"F": 0}
{"v": 1	"t": 177341	"P": 1012.25	"F": 0}
{"v": 1	"t": 177362	"P": 1008.5	"F": 0}
{"v": 1	"t": 177382	"P": 1007.75	"F": 0}
{"v": 1	"t": 177402	"P": 1016.0	"F": 0}
{"v": 1	"t": 177422	"P": 1014.5	"F": 0}
{"v": 1	"t": 177443	"P": 1011.75	"F": 0}
{"v": 1	"t": 177463	"P": 1008.0	"F": 0}
{"v": 1	"t": 177483	"P": 1014.25	"F": 0}
{"v": 1	"t": 177504	"P": 1014.25	"F": 0}
{"v": 1	"t": 177524	"P": 1009.75	"F": 0}
{"v": 1	"t": 177544	"P": 1007.5	"F": 0}
{"v": 1	"t": 177565	"P": 1011.25	"F": 0}
{"v": 1	"t": 177585	"P": 1015.5	"F": 0}
{"v": 1	"t": 177605	"P": 1011.75	"F": 0}
{"v": 1	"t": 177625	"P": 1007.75	"F": 0}
{"v": 1	"t": 177646	"P": 1009.75	"F": 0}
{"v": 1	"t": 177666	"P": 1015.75	"F": 0}
{"v": 1	"t": 177686	"P": 1013.75	"F": 0}
{"v": 1	"t": 177707	"P": 1011.0	"F": 0}
{"v": 1	"t": 177727	"P": 1009.0	"F": 0}
{"v": 1	"t": 177747	"P": 1013.75	"F": 0}
{"v": 1	"t": 177767	"P": 1015.75	"F": 0}
{"v": 1	"t": 177788	"P": 1011.0	"F": 0}
{"v": 1	"t": 177808	"P": 1008.0	"F": 0}
{"v": 1	"t": 177828	"P": 1011.25	"F": 0}
{"v": 1	"t": 177848	"P": 1014.75	"F": 0}
{"v": 1	"t": 177869	"P": 1013.25	"F": 0}
{"v": 1	"t": 177889	"P": 1010.5	"F": 0	"C": 50.455	"D": 3183	"sn": 54091779688249	"file": "/data/device_log/data0000.out"}
{"v": 1	"t": 177909	"P": 1009.75	"F": 0}
{"v": 1	"t": 177930	"P": 1014.5	"F": 0}
{"v": 1	"t": 177950	"P": 1014.5	"F": 0}
{"v": 1	"t": 177970	"P": 1010.75	"F": 0}
{"v": 1	"t": 177991	"P": 1008.75	"F": 0}
{"v": 1	"t": 178011	"P": 1013.5	"F": 0}
{"v": 1	"t": 178031	"P": 1015.0	"F": 0}
{"v": 1	"t": 178052	"P": 1010.25	"F": 0}
{"v": 1	"t": 178072	"P": 1008.25	"F": 0}
{"v": 1	"t": 178092	"P": 1012.75	"F": 0}
{"v": 1	"t": 178112	"P": 1015.25	"F": 0}
{"v": 1	"t": 178133	"P": 1010.5	"F": 0}
{"v": 1	"t": 178153	"P": 1006.75	"F": 0}
{"v": 1	"t": 178173	"P": 1012.75	"F": 0}
{"v": 1	"t": 178194	"P": 1016.0	"F": 0}
{"v": 1	"t": 178214	"P": 1009.75	"F": 0}
{"v": 1	"t": 178234	"P": 1008.5	"F": 0}
{"v": 1	"t": 178255	"P": 1012.0	"F": 0}
{"v": 1	"t": 178275	"P": 1015.0	"F": 0}
{"v": 1	"t": 178295	"P": 1012.0	"F": 0}
{"v": 1	"t": 178315	"P": 1009.25	"F": 0}
{"v": 1	"t": 178336	"P": 1009.75	"F": 0}
{"v": 1	"t": 178356	"P": 1014.25	"F": 0}
{"v": 1	"t": 178376	"P": 1012.5	"F": 0}
{"v": 1	"t": 178396	"P": 1010.5	"F": 0}
{"v": 1	"t": 178417	"P": 1008.0	"F": 0}
{"v": 1	"t": 178437	"P": 1013.75	"F": 0}
{"v": 1	"t": 178457	"P": 1015.75	"F": 0}
{"v": 1	"t": 178478	"P": 1011.0	"F": 0}
{"v": 1	"t": 178498	"P": 1007.75	"F": 0}
{"v": 1	"t": 178518	"P": 1009.25	"F": 0}
{"v": 1	"t": 178538	"P": 1015.25	"F": 0}
{"v": 1	"t": 178559	"P": 1012.75	"F": 0}
{"v": 1	"t": 178579	"P": 1009.5	"F": 0}
{"v": 1	"t": 178599	"P": 1008.0	"F": 0}
{"v": 1	"t": 178620	"P": 1015.25	"F": 0}
{"v": 1	"t": 178640	"P": 1014.0	"F": 0}
{"v": 1	"t": 178660	"P": 1011.75	"F": 0}
{"v": 1	"t": 178681	"P": 1007.0	"F": 0}
{"v": 1	"t": 178701	"P": 1013.25	"F": 0}
{"v": 1	"t": 178721	"P": 1016.25	"F": 0}
{"v": 1	"t": 178741	"P": 1012.25	"F": 0}
{"v": 1	"t": 178762	"P": 1007.5	"F": 0}
{"v": 1	"t": 178782	"P": 1011.75	"F": 0}
{"v": 1	"t": 178802	"P": 1015.5	"F": 0}
{"v": 1	"t": 178823	"P": 1011.0	"F": 0}
{"v": 1	"t": 178843	"P": 1009.75	"F": 0}
{"v": 1	"t": 178863	"P": 1012.5	"F": 0}
{"v": 1	"t": 178884	"P": 1016.0	"F": 0}
{"v": 1	"t": 178904	"P": 1011.5	"F": 0	"C": 50.475	"D": 3182	"sn": 54091779688249	"file": "/data/device_log/data0000.out"}
{"v": 1	"t": 178924	"P": 1008.25	"F": 0}
{"v": 1	"t": 178944	"P": 1010.0	"F": 0}
{"v": 1	"t": 178965	"P": 1015.5	"F": 0}
{"v": 1	"t": 178985	"P": 1012.5	"F": 0}
{"v": 1	"t": 179005	"P": 1011.0	"F": 0}
{"v": 1	"t": 179026	"P": 1006.25	"F": 0}
{"v": 1	"t": 179046	"P": 1014.5	"F": 0}
{"v": 1	"t": 179066	"P": 1012.5	"F": 0}
{"v": 1	"t": 179086	"P": 1010.0	"F": 0}
{"v": 1	"t": 179107	"P": 1007.25	"F": 0}
{"v": 1	"t": 179127	"P": 1011.75	"F": 0}
{"v": 1	"t": 179147	"P": 1015.25	"F": 0}
{"v": 1	"t": 179168	"P": 1011.5	"F": 0}
{"v": 1	"t": 179188	"P": 1007.0	"F": 0}
{"v": 1	"t": 179208	"P": 1011.0	"F": 0}
{"v": 1	"t": 179228	"P": 1015.5	"F": 0}
{"v": 1	"t": 179249	"P": 1013.25	"F": 0}
{"v": 1	"t": 179269	"P": 1012.0	"F": 0}
{"v": 1	"t": 179289	"P": 1008.5	"F": 0}
{"v": 1	"t": 179310	"P": 1014.75	"F": 0}
{"v": 1	"t": 179330	"P": 1015.0	"F": 0}
{"v": 1	"t": 179350	"P": 1008.25	"F": 0}
{"v": 1	"t": 179371	"P": 1007.75	"F": 0}
{"v": 1	"t": 179391	"P": 1011.5	"F": 0}
{"v": 1	"t": 179411	"P": 1014.0	"F": 0}
{"v": 1	"t": 179431	"P": 1012.25	"F": 0}
{"v": 1	"t": 179452	"P": 1010.0	"F": 0}
{"v": 1	"t": 179472	"P": 1013.75	"F": 0}
{"v": 1	"t": 179492	"P": 1016.75	"F": 0}
{"v": 1	"t": 179513	"P": 1011.75	"F": 0}
{"v": 1	"t": 179533	"P": 1007.5	"F": 0}
{"v": 1	"t": 179553	"P": 1012.25	"F": 0}
{"v": 1	"t": 179574	"P": 1015.0	"F": 0}
{"v": 1	"t": 179594	"P": 1010.75	"F": 0}
{"v": 1	"t": 179614	"P": 1007.75	"F": 0}
{"v": 1	"t": 179635	"P": 1012.25	"F": 0}
{"v": 1	"t": 179655	"P": 1015.0	"F": 0}
{"v": 1	"t": 179675	"P": 1011.5	"F": 0}
{"v": 1	"t": 179695	"P": 1007.75	"F": 0}
{"v": 1	"t": 179716	"P": 1015.5	"F": 0}
{"v": 1	"t": 179736	"P": 1015.5	"F": 0}
{"v": 1	"t": 179756	"P": 1011.0	"F": 0}
{"v": 1	"t": 179777	"P": 1008.75	"F": 0}
{"v": 1	"t": 179797	"P": 1014.25	"F": 0}
{"v": 1	"t": 179817	"P": 1014.0	"F": 0}
{"v": 1	"t": 179838	"P": 1011.25	"F": 0}
{"v": 1	"t": 179858	"P": 1009.25	"F": 0}
{"v": 1	"t": 179878	"P": 1012.5	"F": 0}
{"v": 1	"t": 179899	"P": 1015.0	"F": 0}
{"v": 1	"t": 179919	"P": 1012.75	"F": 0	"C": 50.44	"D": 3181	"sn": 54091779688249	"file": "/data/device_log/data0000.out"}
{"v": 1	"t": 179939	"P": 1008.5	"F": 0}
{"v": 1	"t": 179960	"P": 1015.75	"F": 0}
{"v": 1	"t": 179980	"P": 1014.0	"F": 0}
{"v": 1	"t": 180000	"P": 1011.75	"F": 0}
{"v": 1	"t": 180021	"P": 1009.0	"F": 0}
{"v": 1	"t": 180041	"P": 1015.5	"F": 0}
{"v": 1	"t": 180061	"P": 1014.5	"F": 0}
{"v": 1	"t": 180081	"P": 1010.75	"F": 0}
{"v": 1	"t": 180102	"P": 1008.75	"F": 0}
{"v": 1	"t": 180122	"P": 1012.75	"F": 0}
{"v": 1	"t": 180142	"P": 1014.0	"F": 0}
{"v": 1	"t": 180163	"P": 1012.0	"F": 0}
{"v": 1	"t": 180183	"P": 1008.75	"F": 0}
{"v": 1	"t": 180203	"P": 1010.5	"F": 0}
{"v": 1	"t": 180224	"P": 1016.0	"F": 0}
{"v": 1	"t": 180244	"P": 1011.5	"F": 0}
{"v": 1	"t": 180264	"P": 1010.5	"F": 0}
{"v": 1	"t": 180284	"P": 1009.0	"F": 0}
{"v": 1	"t": 180305	"P": 1015.5	"F": 0}
{"v": 1	"t": 180325	"P": 1013.5	"F": 0}
{"v": 1	"t": 180345	"P": 1010.25	"F": 0}
{"v": 1	"t": 180366	"P": 1007.5	"F": 0}
{"v": 1	"t": 180386	"P": 1013.0	"F": 0}
{"v": 1	"t": 180406	"P": 1015.0	"F": 0}
{"v": 1	"t": 180426	"P": 1012.25	"F": 0}
{"v": 1	"t": 180447	"P": 1008.5	"F": 0}
{"v": 1	"t": 180467	"P": 1012.25	"F": 0}
{"v": 1	"t": 180487	"P": 1017.0	"F": 0}
{"v": 1	"t": 180508	"P": 1011.75	"F": 0}
{"v": 1	"t": 180528	"P": 1010.5	"F": 0}
{"v": 1	"t": 180548	"P": 1009.5	"F": 0}
{"v": 1	"t": 180568	"P": 1016.0	"F": 0}
{"v": 1	"t": 180589	"P": 1013.75	"F": 0}
{"v": 1	"t": 180609	"P": 1011.0	"F": 0}
{"v": 1	"t": 180629	"P": 1009.75	"F": 0}
{"v": 1	"t": 180650	"P": 1013.75	"F": 0}
{"v": 1	"t": 180670	"P": 1012.75	"F": 0}
{"v": 1	"t": 180690	"P": 1009.75	"F": 0}
{"v": 1	"t": 180711	"P": 1007.0	"F": 0}
{"v": 1	"t": 180731	"P": 1013.25	"F": 0}
{"v": 1	"t": 180751	"P": 1012.5	"F": 0}
{"v": 1	"t": 180772	"P": 1011.5	"F": 0}
{"v": 1	"t": 180792	"P": 1009.25	"F": 0}
{"v": 1	"t": 180812	"P": 1014.75	"F": 0}
{"v": 1	"t": 180832	"P": 1014.0	"F": 0}
{"v": 1	"t": 180853	"P": 1010.25	"F": 0}
{"v": 1	"t": 180873	"P": 1008.0	"F": 0}
{"v": 1	"t": 180893	"P": 1011.0	"F": 0}
{"v": 1	"t": 180914	"P": 1015.75	"F": 0}
{"v": 1	"t": 180934	"P": 1012.0	"F": 0	"C": 50.435	"D": 3180	"sn": 54091779688249	"file": "/data/device_log/data0000.out"}
{"v": 1	"t": 180954	"P": 1009.5	"F": 0}
{"v": 1	"t": 180974	"P": 1010.5	"F": 0}
{"v": 1	"t": 180995	"P": 1017.0	"F": 0}
{"v": 1	"t": 181015	"P": 1013.25	"F": 0}
{"v": 1	"t": 181035	"P": 1009.75	"F": 0}
{"v": 1	"t": 181056	"P": 1007.5	"F": 0}
{"v": 1	"t": 181076	"P": 1015.75	"F": 0}
{"v": 1	"t": 181096	"P": 1013.5	"F": 0}
{"v": 1	"t": 181116	"P": 1011.5	"F": 0}
{"v": 1	"t": 181137	"P": 1010.25	"F": 0}
{"v": 1	"t": 181157	"P": 1011.0	"F": 0}
{"v": 1	"t": 181177	"P": 1014.25	"F": 0}
{"v": 1	"t": 181198	"P": 1012.5	"F": 0}
{"v": 1	"t": 181218	"P": 1008.0	"F": 0}
{"v": 1	"t": 181238	"P": 1009.25	"F": 0}
{"v": 1	"t": 181258	"P": 1016.75	"F": 0}
{"v": 1	"t": 181279	"P": 1013.75	"F": 0}
{"v": 1	"t": 181299	"P": 1011.0	"F": 0}
{"v": 1	"t": 181319	"P": 1009.75	"F": 0}
{"v": 1	"t": 181340	"P": 1014.5	"F": 0}
{"v": 1	"t": 181360	"P": 1011.5	"F": 0}
{"v": 1	"t": 181380	"P": 1009.75	"F": 0}
{"v": 1	"t": 181401	"P": 1010.5	"F": 0}
{"v": 1	"t": 181421	"P": 1013.5	"F": 0}
{"v": 1	"t": 181441	"P": 1015.0	"F": 0}
{"v": 1	"t": 181462	"P": 1010.5	"F": 0}
{"v": 1	"t": 181482	"P": 1007.5	"F": 0}
{"v": 1	"t": 181502	"P": 1013.75	"F": 0}
{"v": 1	"t": 181522	"P": 1014.5	"F": 0}
{"v": 1	"t": 181543	"P": 1010.75	"F": 0}
{"v": 1	"t": 181563	"P": 1009.25	"F": 0}
{"v": 1	"t": 181583	"P": 1011.5	"F": 0}
{"v": 1	"t": 181604	"P": 1015.25	"F": 0}
{"v": 1	"t": 181624	"P": 1012.25	"F": 0}
{"v": 1	"t": 181644	"P": 1010.5	"F": 0}
{"v": 1	"t": 181664	"P": 1010.0	"F": 0}
{"v": 1	"t": 181685	"P": 1015.75	"F": 0}
{"v": 1	"t": 181705	"P": 1014.5	"F": 0}
{"v": 1	"t": 181725	"P": 1011.0	"F": 0}
{"v": 1	"t": 181746	"P": 1008.25	"F": 0}
{"v": 1	"t": 181766	"P": 1013.75	"F": 0}
{"v": 1	"t": 181786	"P": 1015.75	"F": 0}
{"v": 1	"t": 181806	"P": 1009.75	"F": 0}
{"v": 1	"t": 181827	"P": 1007.0	"F": 0}
{"v": 1	"t": 181847	"P": 1010.75	"F": 0}
{"v": 1	"t": 181867	"P": 1015.75	"F": 0}
{"v": 1	"t": 181888	"P": 1011.5	"F": 0}
{"v": 1	"t": 181908	"P": 1009.75	"F": 0}
{"v": 1	"t": 181928	"P": 1007.25	"F": 0}
{"v": 1	"t": 181948	"P": 1015.0	"F": 0	"C": 50.435	"D": 3179	"sn": 54091779688249	"file": "/data/device_log/data0000.out"}
{"v": 1	"t": 181969	"P": 1014.75	"F": 0}
{"v": 1	"t": 181989	"P": 1010.5	"F": 0}
{"v": 1	"t": 182009	"P": 1008.25	"F": 0}
{"v": 1	"t": 182030	"P": 1014.0	"F": 0}
{"v": 1	"t": 182050	"P": 1013.75	"F": 0}
{"v": 1	"t": 182070	"P": 1011.25	"F": 0}
{"v": 1	"t": 182091	"P": 1007.75	"F": 0}
{"v": 1	"t": 182111	"P": 1017.75	"F": 0}
{"v": 1	"t": 182131	"P": 1014.5	"F": 0}
{"v": 1	"t": 182152	"P": 1009.75	"F": 0}
{"v": 1	"t": 182172	"P": 1006.75	"F": 0}
{"v": 1	"t": 182192	"P": 1013.5	"F": 0}
{"v": 1	"t": 182212	"P": 1014.0	"F": 0}
{"v": 1	"t": 182233	"P": 1009.5	"F": 0}
{"v": 1	"t": 182253	"P": 1008.0	"F": 0}
{"v": 1	"t": 182273	"P": 1012.5	"F": 0}
{"v": 1	"t": 182294	"P": 1015.25	"F": 0}
{"v": 1	"t": 182314	"P": 1011.75	"F": 0}
{"v": 1	"t": 182334	"P": 1008.75	"F": 0}
{"v": 1	"t": 182354	"P": 1012.0	"F": 0}
{"v": 1	"t": 182375	"P": 1017.25	"F": 0}
{"v": 1	"t": 182395	"P": 1013.0	"F": 0}
{"v": 1	"t": 182415	"P": 1009.25	"F": 0}
{"v": 1	"t": 182436	"P": 1008.25	"F": 0}
{"v": 1	"t": 182456	"P": 1015.5	"F": 0}
{"v": 1	"t": 182476	"P": 1012.5	"F": 0}
{"v": 1	"t": 182496	"P": 1010.0	"F": 0}
{"v": 1	"t": 182517	"P": 1009.0	"F": 0}
{"v": 1	"t": 182537	"P": 1012.0	"F": 0}
{"v": 1	"t": 182557	"P": 1014.5	"F": 0}
{"v": 1	"t": 182578	"P": 1012.0	"F": 0}
{"v": 1	"t": 182598	"P": 1008.25	"F": 0}
{"v": 1	"t": 182618	"P": 1010.25	"F": 0}
{"v": 1	"t": 182638	"P": 1016.5	"F": 0}
{"v": 1	"t": 182659	"P": 1012.75	"F": 0}
{"v": 1	"t": 182679	"P": 1010.0	"F": 0}
{"v": 1	"t": 182699	"P": 1009.5	"F": 0}
{"v": 1	"t": 182720	"P": 1016.25	"F": 0}
{"v": 1	"t": 182740	"P": 1014.75	"F": 0}
{"v": 1	"t": 182760	"P": 1011.75	"F": 0}
{"v": 1	"t": 182781	"P": 1006.75	"F": 0}
{"v": 1	"t": 182801	"P": 1015.0	"F": 0}
{"v": 1	"t": 182821	"P": 1015.75	"F": 0}
{"v": 1	"t": 182841	"P": 1012.0	"F": 0}
{"v": 1	"t": 182862	"P": 1006.5	"F": 0}
{"v": 1	"t": 182882	"P": 1014.0	"F": 0}
{"v": 1	"t": 182902	"P": 1013.75	"F": 0}
{"v": 1	"t": 182923	"P": 1011.0	"F": 0}
{"v": 1	"t": 182943	"P": 1007.75	"F": 0}
{"v": 1	"t": 182963	"P": 1014.0	"F": 0	"C": 50.435	"D": 3178	"sn": 54091779688249	"file": "/data/device_log/data0000.out"}
{"v": 1	"t": 182984	"P": 1014.0	"F": 0}
{"v": 1	"t": 183004	"P": 1012.5	"F": 0}
{"v": 1	"t": 183024	"P": 1008.5	"F": 0}
{"v": 1	"t": 183044	"P": 1011.75	"F": 0}
{"v": 1	"t": 183065	"P": 1014.25	"F": 0}
{"v": 1	"t": 183085	"P": 1010.25	"F": 0}
{"v": 1	"t": 183105	"P": 1010.5	"F": 0}
{"v": 1	"t": 183126	"P": 1010.0	"F": 0}
{"v": 1	"t": 183146	"P": 1016.25	"F": 0}
{"v": 1	"t": 183166	"P": 1014.0	"F": 0}
{"v": 1	"t": 183187	"P": 1010.5	"F": 0}
{"v": 1	"t": 183207	"P": 1009.25	"F": 0}
{"v": 1	"t": 183227	"P": 1014.0	"F": 0}
{"v": 1	"t": 183247	"P": 1016.0	"F": 0}
{"v": 1	"t": 183268	"P": 1012.0	"F": 0}
{"v": 1	"t": 183288	"P": 1009.25	"F": 0}
{"v": 1	"t": 183308	"P": 1012.75	"F": 0}
{"v": 1	"t": 183329	"P": 1014.75	"F": 0}
{"v": 1	"t": 183349	"P": 1011.75	"F": 0}
{"v": 1	"t": 183369	"P": 1009.75	"F": 0}
{"v": 1	"t": 183389	"P": 1007.75	"F": 0}
{"v": 1	"t": 183410	"P": 1015.75	"F": 0}
{"v": 1	"t": 183430	"P": 1012.5	"F": 0}
{"v": 1	"t": 183450	"P": 1009.25	"F": 0}
{"v": 1	"t": 183471	"P": 1010.5	"F": 0}
{"v": 1	"t": 183491	"P": 1017.0	"F": 0}
{"v": 1	"t": 183511	"P": 1012.5	"F": 0}
{"v": 1	"t": 183532	"P": 1008.5	"F": 0}
{"v": 1	"t": 183552	"P": 1009.0	"F": 0}
{"v": 1	"t": 183572	"P": 1014.5	"F": 0}
{"v": 1	"t": 183593	"P": 1011.75	"F": 0}
{"v": 1	"t": 183613	"P": 1010.25	"F": 0}
{"v": 1	"t": 183633	"P": 1009.5	"F": 0}
{"v": 1	"t": 183653	"P": 1016.5	"F": 0}
{"v": 1	"t": 183674	"P": 1014.0	"F": 0}
{"v": 1	"t": 183694	"P": 1010.5	"F": 0}
{"v": 1	"t": 183714	"P": 1010.5	"F": 0}
{"v": 1	"t": 183735	"P": 1015.0	"F": 0}
{"v": 1	"t": 183755	"P": 1010.75	"F": 0}
{"v": 1	"t": 183776	"P": 1009.25	"F": 0}
{"v": 1	"t": 183796	"P": 1013.0	"F": 0}
{"v": 1	"t": 183816	"P": 1013.25	"F": 0}
{"v": 1	"t": 183837	"P": 1008.5	"F": 0}
{"v": 1	"t": 183857	"P": 1013.25	"F": 0}
{"v": 1	"t": 183877	"P": 1015.25	"F": 0}
{"v": 1	"t": 183898	"P": 1011.25	"F": 0}
{"v": 1	"t": 183918	"P": 1009.75	"F": 0}
{"v": 1	"t": 183938	"P": 1008.25	"F": 0}
{"v": 1	"t": 183958	"P": 1016.0	"F": 0}
{"v": 1	"t": 183979	"P": 1014.25	"F": 0	"C": 50.47	"D": 3177	"sn": 54091779688249	"file": "/data/device_log/data0000.out"}
{"v": 1	"t": 183999	"P": 1009.25	"F": 0}
{"v": 1	"t": 184019	"P": 1009.5	"F": 0}
{"v": 1	"t": 184040	"P": 1015.5	"F": 0}
{"v": 1	"t": 184060	"P": 1015.0	"F": 0}
{"v": 1	"t": 184080	"P": 1008.75	"F": 0}
{"v": 1	"t": 184101	"P": 1007.0	"F": 0}
{"v": 1	"t": 184121	"P": 1013.0	"F": 0}
{"v": 1	"t": 184141	"P": 1015.25	"F": 0}
{"v": 1	"t": 184161	"P": 1011.5	"F": 0}
{"v": 1	"t": 184182	"P": 1008.75	"F": 0}
{"v": 1	"t": 184202	"P": 1011.0	"F": 0}
{"v": 1	"t": 184222	"P": 1018.0	"F": 0}
{"v": 1	"t": 184243	"P": 1011.75	"F": 0}
{"v": 1	"t": 184263	"P": 1010.5	"F": 0}
{"v": 1	"t": 184283	"P": 1008.5	"F": 0}
{"v": 1	"t": 184303	"P": 1016.25	"F": 0}
{"v": 1	"t": 184324	"P": 1014.0	"F": 0}
{"v": 1	"t": 184344	"P": 1009.25	"F": 0}
{"v": 1	"t": 184364	"P": 1008.25	"F": 0}
{"v": 1	"t": 184385	"P": 1015.0	"F": 0}
{"v": 1	"t": 184405	"P": 1013.5	"F": 0}
{"v": 1	"t": 184425	"P": 1012.75	"F": 0}
{"v": 1	"t": 184445	"P": 1010.5	"F": 0}
{"v": 1	"t": 184466	"P": 1011.75	"F": 0}
{"v": 1	"t": 184486	"P": 1016.0	"F": 0}
{"v": 1	"t": 184506	"P": 1012.5	"F": 0}
{"v": 1	"t": 184527	"P": 1008.75	"F": 0}
{"v": 1	"t": 184547	"P": 1012.25	"F": 0}
{"v": 1	"t": 184567	"P": 1016.25	"F": 0}
{"v": 1	"t": 184588	"P": 1012.0	"F": 0}
{"v": 1	"t": 184608	"P": 1009.25	"F": 0}
{"v": 1	"t": 184628	"P": 1010.0	"F": 0}
{"v": 1	"t": 184648	"P": 1016.75	"F": 0}
{"v": 1	"t": 184669	"P": 1013.5	"F": 0}
{"v": 1	"t": 184689	"P": 1009.0	"F": 0}
{"v": 1	"t": 184709	"P": 1008.75	"F": 0}
{"v": 1	"t": 184730	"P": 1015.5	"F": 0}
{"v": 1	"t": 184750	"P": 1014.25	"F": 0}
{"v": 1	"t": 184770	"P": 1011.0	"F": 0}
{"v": 1	"t": 184791	"P": 1008.0	"F": 0}
{"v": 1	"t": 184811	"P": 1013.25	"F": 0}
{"v": 1	"t": 184831	"P": 1016.5	"F": 0}
{"v": 1	"t": 184851	"P": 1012.25	"F": 0}
{"v": 1	"t": 184872	"P": 1009.25	"F": 0}
{"v": 1	"t": 184892	"P": 1012.0	"F": 0}
{"v": 1	"t": 184912	"P": 1016.5	"F": 0}
{"v": 1	"t": 184932	"P": 1013.0	"F": 0}
{"v": 1	"t": 184953	"P": 1009.5	"F": 0}
{"v": 1	"t": 184973	"P": 1008.75	"F": 0}
{"v": 1	"t": 184993	"P": 1014.25	"F": 0	"C": 50.465	"D": 3176	"sn": 54091779688249	"file": "/data/device_log/data0000.out"}
{"v": 1	"t": 185014	"P": 1014.25	"F": 0}
{"v": 1	"t": 185034	"P": 1010.25	"F": 0}
{"v": 1	"t": 185054	"P": 1007.75	"F": 0}
{"v": 1	"t": 185075	"P": 1011.5	"F": 0}
{"v": 1	"t": 185095	"P": 1016.25	"F": 0}
{"v": 1	"t": 185115	"P": 1013.5	"F": 0}
{"v": 1	"t": 185135	"P": 1007.25	"F": 0}
{"v": 1	"t": 185156	"P": 1009.0	"F": 0}
{"v": 1	"t": 185176	"P": 1016.5	"F": 0}
{"v": 1	"t": 185196	"P": 1012.0	"F": 0}
{"v": 1	"t": 185217	"P": 1010.25	"F": 0}
{"v": 1	"t": 185237	"P": 1011.0	"F": 0}
{"v": 1	"t": 185257	"P": 1015.0	"F": 0}
{"v": 1	"t": 185278	"P": 1015.0	"F": 0}
{"v": 1	"t": 185298	"P": 1010.0	"F": 0}
{"v": 1	"t": 185318	"P": 1010.0	"F": 0}
{"v": 1	"t": 185338	"P": 1014.0	"F": 0}
{"v": 1	"t": 185359	"P": 1014.25	"F": 0}
{"v": 1	"t": 185379	"P": 1010.5	"F": 0}
{"v": 1	"t": 185399	"P": 1008.75	"F": 0}
{"v": 1	"t": 185419	"P": 1011.25	"F": 0}
{"v": 1	"t": 185440	"P": 1016.75	"F": 0}
{"v": 1	"t": 185460	"P": 1012.0	"F": 0}
{"v": 1	"t": 185480	"P": 1009.5	"F": 0}
{"v": 1	"t": 185501	"P": 1007.5	"F": 0}
{"v": 1	"t": 185521	"P": 1014.75	"F": 0}
{"v": 1	"t": 185541	"P": 1015.0	"F": 0}
{"v": 1	"t": 185561	"P": 1011.25	"F": 0}
{"v": 1	"t": 185582	"P": 1009.25	"F": 0}
{"v": 1	"t": 185602	"P": 1012.0	"F": 0}
{"v": 1	"t": 185622	"P": 1014.0	"F": 0}
{"v": 1	"t": 185643	"P": 1012.25	"F": 0}
{"v": 1	"t": 185663	"P": 1009.25	"F": 0}
{"v": 1	"t": 185683	"P": 1008.75	"F": 0}
{"v": 1	"t": 185703	"P": 1015.25	"F": 0}
{"v": 1	"t": 185724	"P": 1012.75	"F": 0}
{"v": 1	"t": 185744	"P": 1009.25	"F": 0}
{"v": 1	"t": 185764	"P": 1009.5	"F": 0}
{"v": 1	"t": 185785	"P": 1015.5	"F": 0}
{"v": 1	"t": 185805	"P": 1010.75	"F": 0}
{"v": 1	"t": 185825	"P": 1009.75	"F": 0}
{"v": 1	"t": 185846	"P": 1010.0	"F": 0}
{"v": 1	"t": 185866	"P": 1015.5	"F": 0}
{"v": 1	"t": 185886	"P": 1013.0	"F": 0}
{"v": 1	"t": 185907	"P": 1010.75	"F": 0}
{"v": 1	"t": 185927	"P": 1008.75	"F": 0}
{"v": 1	"t": 185947	"P": 1015.5	"F": 0}
{"v": 1	"t": 185967	"P": 1014.5	"F": 0}
{"v": 1	"t": 185988	"P": 1009.75	"F": 0}
{"v": 1	"t": 186008	"P": 1008.5	"F": 0	"C": 50.44	"D": 3175	"sn": 54091779688249	"file": "/data/device_log/data0000.out"}
{"v": 1	"t": 186028	"P": 1013.75	"F": 0}
{"v": 1	"t": 186049	"P": 1014.0	"F": 0}
{"v": 1	"t": 186069	"P": 1011.0	"F": 0}
{"v": 1	"t": 186089	"P": 1008.25	"F": 0}
{"v": 1	"t": 186109	"P": 1010.25	"F": 0}
{"v": 1	"t": 186130	"P": 1015.5	"F": 0}
{"v": 1	"t": 186150	"P": 1013.25	"F": 0}
{"v": 1	"t": 186170	"P": 1010.5	"F": 0}
{"v": 1	"t": 186191	"P": 1008.5	"F": 0}
{"v": 1	"t": 186211	"P": 1015.25	"F": 0}
{"v": 1	"t": 186231	"P": 1013.0	"F": 0}
{"v": 1	"t": 186251	"P": 1011.75	"F": 0}
{"v": 1	"t": 186272	"P": 1007.25	"F": 0}
{"v": 1	"t": 186292	"P": 1012.5	"F": 0}
{"v": 1	"t": 186312	"P": 1015.75	"F": 0}
{"v": 1	"t": 186333	"P": 1010.0	"F": 0}
{"v": 1	"t": 186353	"P": 1007.75	"F": 0}
{"v": 1	"t": 186373	"P": 1011.5	"F": 0}
{"v": 1	"t": 186394	"P": 1015.25	"F": 0}
{"v": 1	"t": 186414	"P": 1011.0	"F": 0}
{"v": 1	"t": 186434	"P": 1007.5	"F": 0}
{"v": 1	"t": 186455	"P": 1011.25	"F": 0}
{"v": 1	"t": 186475	"P": 1014.0	"F": 0}
{"v": 1	"t": 186495	"P": 1010.75	"F": 0}
{"v": 1	"t": 186515	"P": 1009.5	"F": 0}
{"v": 1	"t": 186536	"P": 1011.25	"F": 0}
{"v": 1	"t": 186556	"P": 1015.25	"F": 0}
{"v": 1	"t": 186576	"P": 1010.75	"F": 0}
{"v": 1	"t": 186597	"P": 1009.25	"F": 0}
{"v": 1	"t": 186617	"P": 1008.5	"F": 0}
{"v": 1	"t": 186637	"P": 1015.5	"F": 0}
{"v": 1	"t": 186658	"P": 1012.75	"F": 0}
{"v": 1	"t": 186678	"P": 1008.5	"F": 0}
{"v": 1	"t": 186698	"P": 1010.75	"F": 0}
{"v": 1	"t": 186718	"P": 1013.5	"F": 0}
{"v": 1	"t": 186739	"P": 1014.5	"F": 0}
{"v": 1	"t": 186759	"P": 1008.25	"F": 0}
{"v": 1	"t": 186779	"P": 1007.5	"F": 0}
{"v": 1	"t": 186800	"P": 1012.0	"F": 0}
{"v": 1	"t": 186820	"P": 1013.5	"F": 0}
{"v": 1	"t": 186840	"P": 1011.75	"F": 0}
{"v": 1	"t": 186860	"P": 1008.25	"F": 0}
{"v": 1	"t": 186881	"P": 1010.5	"F": 0}
{"v": 1	"t": 186901	"P": 1016.75	"F": 0}
{"v": 1	"t": 186921	"P": 1013.0	"F": 0}
{"v": 1	"t": 186942	"P": 1010.0	"F": 0}
{"v": 1	"t": 186962	"P": 1008.75	"F": 0}
{"v": 1	"t": 186982	"P": 1015.25	"F": 0}
{"v": 1	"t": 187002	"P": 1012.25	"F": 0}
{"v": 1	"t": 187023	"P": 1010.25	"F": 0	"C": 50.445	"D": 3174	"sn": 54091779688249	"file": "/data/device_log/data0000.out"}
{"v": 1	"t": 187043	"P": 1008.0	"F": 0}
{"v": 1	"t": 187063	"P": 1013.25	"F": 0}
{"v": 1	"t": 187084	"P": 1012.25	"F": 0}
{"v": 1	"t": 187104	"P": 1010.5	"F": 0}
{"v": 1	"t": 187124	"P": 1008.5	"F": 0}
{"v": 1	"t": 187144	"P": 1010.0	"F": 0}
{"v": 1	"t": 187165	"P": 1015.5	"F": 0}
{"v": 1	"t": 187185	"P": 1012.0	"F": 0}
{"v": 1	"t": 187206	"P": 1009.75	"F": 0}
{"v": 1	"t": 187226	"P": 1013.5	"F": 0}
{"v": 1	"t": 187247	"P": 1008.75	"F": 0}
{"v": 1	"t": 187267	"P": 1006.0	"F": 0}
{"v": 1	"t": 187287	"P": 1014.25	"F": 0}
{"v": 1	"t": 187307	"P": 1013.5	"F": 0}
{"v": 1	"t": 187328	"P": 1011.0	"F": 0}
{"v": 1	"t": 187348	"P": 1010.25	"F": 0}
{"v": 1	"t": 187368	"P": 1012.75	"F": 0}
{"v": 1	"t": 187389	"P": 1015.0	"F": 0}
{"v": 1	"t": 187409	"P": 1012.5	"F": 0}
{"v": 1	"t": 187429	"P": 1008.75	"F": 0}
{"v": 1	"t": 187449	"P": 1009.25	"F": 0}
{"v": 1	"t": 187470	"P": 1014.5	"F": 0}
{"v": 1	"t": 187490	"P": 1013.75	"F": 0}
{"v": 1	"t": 187510	"P": 1010.0	"F": 0}
{"v": 1	"t": 187531	"P": 1008.0	"F": 0}
{"v": 1	"t": 187551	"P": 1014.5	"F": 0}
{"v": 1	"t": 187571	"P": 1014.75	"F": 0}
{"v": 1	"t": 187591	"P": 1010.5	"F": 0}
{"v": 1	"t": 187612	"P": 1008.5	"F": 0}
{"v": 1	"t": 187632	"P": 1012.5	"F": 0}
{"v": 1	"t": 187652	"P": 1015.5	"F": 0}
{"v": 1	"t": 187673	"P": 1011.0	"F": 0}
{"v": 1	"t": 187693	"P": 1008.75	"F": 0}
{"v": 1	"t": 187713	"P": 1010.25	"F": 0}
{"v": 1	"t": 187733	"P": 1016.5	"F": 0}
{"v": 1	"t": 187754	"P": 1013.5	"F": 0}
{"v": 1	"t": 187774	"P": 1010.75	"F": 0}
{"v": 1	"t": 187794	"P": 1007.5	"F": 0}
{"v": 1	"t": 187815	"P": 1014.5	"F": 0}
{"v": 1	"t": 187835	"P": 1012.75	"F": 0}
{"v": 1	"t": 187855	"P": 1009.75	"F": 0}
{"v": 1	"t": 187876	"P": 1008.0	"F": 0}
{"v": 1	"t": 187896	"P": 1013.25	"F": 0}
{"v": 1	"t": 187916	"P": 1013.75	"F": 0}
{"v": 1	"t": 187936	"P": 1011.5	"F": 0}
{"v": 1	"t": 187957	"P": 1009.25	"F": 0}
{"v": 1	"t": 187977	"P": 1011.5	"F": 0}
{"v": 1	"t": 187997	"P": 1015.0	"F": 0}
{"v": 1	"t": 188018	"P": 1012.25	"F": 0}
{"v": 1	"t": 188038	"P": 1007.5	"F": 0	"C": 50.455	"D": 3173	"sn": 54091779688249	"file": "/data/device_log/data0000.out"}
{"v": 1	"t": 188058	"P": 1010.75	"F": 0}
{"v": 1	"t": 188079	"P": 1014.75	"F": 0}
{"v": 1	"t": 188099	"P": 1012.5	"F": 0}
{"v": 1	"t": 188119	"P": 1008.25	"F": 0}
{"v": 1	"t": 188139	"P": 1007.75	"F": 0}
{"v": 1	"t": 188160	"P": 1014.5	"F": 0}
{"v": 1	"t": 188180	"P": 1014.0	"F": 0}
{"v": 1	"t": 188200	"P": 1010.0	"F": 0}
{"v": 1	"t": 188221	"P": 1008.25	"F": 0}
{"v": 1	"t": 188241	"P": 1013.5	"F": 0}
{"v": 1	"t": 188261	"P": 1013.5	"F": 0}
{"v": 1	"t": 188281	"P": 1013.0	"F": 0}
{"v": 1	"t": 188302	"P": 1008.0	"F": 0}
{"v": 1	"t": 188322	"P": 1011.0	"F": 0}
{"v": 1	"t": 188342	"P": 1013.75	"F": 0}
{"v": 1	"t": 188363	"P": 1013.25	"F": 0}
{"v": 1	"t": 188383	"P": 1009.0	"F": 0}
{"v": 1	"t": 188403	"P": 1009.75	"F": 0}
{"v": 1	"t": 188423	"P": 1013.75	"F": 0}
{"v": 1	"t": 188444	"P": 1012.75	"F": 0}
{"v": 1	"t": 188464	"P": 1009.5	"F": 0}
{"v": 1	"t": 188484	"P": 1009.0	"F": 0}
{"v": 1	"t": 188505	"P": 1014.5	"F": 0}
{"v": 1	"t": 188525	"P": 1013.5	"F": 0}
{"v": 1	"t": 188545	"P": 1009.25	"F": 0}
{"v": 1	"t": 188566	"P": 1009.0	"F": 0}
{"v": 1	"t": 188586	"P": 1015.0	"F": 0}
{"v": 1	"t": 188606	"P": 1013.5	"F": 0}
{"v": 1	"t": 188627	"P": 1009.0	"F": 0}
{"v": 1	"t": 188647	"P": 1007.75	"F": 0}
{"v": 1	"t": 188667	"P": 1014.0	"F": 0}
{"v": 1	"t": 188687	"P": 1014.75	"F": 0}
{"v": 1	"t": 188708	"P": 1010.5	"F": 0}
{"v": 1	"t": 188728	"P": 1009.0	"F": 0}
{"v": 1	"t": 188748	"P": 1012.5	"F": 0}
{"v": 1	"t": 188769	"P": 1014.5	"F": 0}
{"v": 1	"t": 188789	"P": 1011.75	"F": 0}
{"v": 1	"t": 188809	"P": 1007.25	"F": 0}
{"v": 1	"t": 188829	"P": 1010.0	"F": 0}
{"v": 1	"t": 188850	"P": 1015.75	"F": 0}
{"v": 1	"t": 188870	"P": 1014.5	"F": 0}
{"v": 1	"t": 188890	"P": 1008.75	"F": 0}
{"v": 1	"t": 188911	"P": 1007.25	"F": 0}
{"v": 1	"t": 188931	"P": 1014.0	"F": 0}
{"v": 1	"t": 188951	"P": 1013.75	"F": 0}
{"v": 1	"t": 188971	"P": 1012.0	"F": 0}
{"v": 1	"t": 188992	"P": 1008.25	"F": 0}
{"v": 1	"t": 189012	"P": 1011.75	"F": 0}
{"v": 1	"t": 189032	"P": 1015.75	"F": 0}
{"v": 1	"t": 189053	"P": 1012.75	"F": 0	"C": 50.405	"D": 3172	"sn": 54091779688249	"file": "/data/device_log/data0000.out"}
{"v": 1	"t": 189073	"P": 1009.75	"F": 0}
{"v": 1	"t": 189093	"P": 1010.5	"F": 0}
{"v": 1	"t": 189113	"P": 1014.25	"F": 0}
{"v": 1	"t": 189134	"P": 1015.25	"F": 0}
{"v": 1	"t": 189154	"P": 1009.5	"F": 0}
{"v": 1	"t": 189174	"P": 1007.25	"F": 0}
{"v": 1	"t": 189195	"P": 1015.75	"F": 0}
{"v": 1	"t": 189215	"P": 1012.75	"F": 0}
{"v": 1	"t": 189235	"P": 1009.0	"F": 0}
{"v": 1	"t": 189256	"P": 1008.0	"F": 0}
{"v": 1	"t": 189276	"P": 1014.25	"F": 0}
{"v": 1	"t": 189296	"P": 1013.5	"F": 0}
{"v": 1	"t": 189317	"P": 1009.5	"F": 0}
{"v": 1	"t": 189337	"P": 1009.0	"F": 0}
{"v": 1	"t": 189357	"P": 1013.25	"F": 0}
{"v": 1	"t": 189377	"P": 1015.75	"F": 0}
{"v": 1	"t": 189398	"P": 1011.0	"F": 0}
{"v": 1	"t": 189418	"P": 1007.75	"F": 0}
{"v": 1	"t": 189438	"P": 1011.75	"F": 0}
{"v": 1	"t": 189459	"P": 1015.25	"F": 0}
{"v": 1	"t": 189479	"P": 1011.5	"F": 0}
{"v": 1	"t": 189499	"P": 1009.0	"F": 0}
{"v": 1	"t": 189519	"P": 1011.5	"F": 0}
{"v": 1	"t": 189540	"P": 1015.0	"F": 0}
{"v": 1	"t": 189560	"P": 1014.25	"F": 0}
{"v": 1	"t": 189580	"P": 1011.0	"F": 0}
{"v": 1	"t": 189601	"P": 1007.75	"F": 0}
{"v": 1	"t": 189621	"P": 1013.75	"F": 0}
{"v": 1	"t": 189641	"P": 1014.75	"F": 0}
{"v": 1	"t": 189661	"P": 1009.75	"F": 0}
{"v": 1	"t": 189682	"P": 1006.75	"F": 0}
{"v": 1	"t": 189702	"P": 1010.5	"F": 0}
{"v": 1	"t": 189722	"P": 1016.5	"F": 0}
{"v": 1	"t": 189743	"P": 1014.25	"F": 0}
{"v": 1	"t": 189763	"P": 1011.0	"F": 0}
{"v": 1	"t": 189783	"P": 1010.0	"F": 0}
{"v": 1	"t": 189803	"P": 1017.25	"F": 0}
{"v": 1	"t": 189824	"P": 1014.5	"F": 0}
{"v": 1	"t": 189844	"P": 1010.25	"F": 0}
{"v": 1	"t": 189864	"P": 1008.5	"F": 0}
{"v": 1	"t": 189885	"P": 1015.0	"F": 0}
{"v": 1	"t": 189905	"P": 1013.75	"F": 0}
{"v": 1	"t": 189925	"P": 1010.5	"F": 0}
{"v": 1	"t": 189946	"P": 1009.5	"F": 0}
{"v": 1	"t": 189966	"P": 1014.25	"F": 0}
{"v": 1	"t": 189986	"P": 1014.25	"F": 0}
{"v": 1	"t": 190006	"P": 1009.25	"F": 0}
{"v": 1	"t": 190027	"P": 1008.75	"F": 0}
{"v": 1	"t": 190047	"P": 1011.75	"F": 0}
{"v": 1	"t": 190067	"P": 1015.25	"F": 0	"C": 50.4	"D": 3171	"sn": 54091779688249	"file": "/data/device_log/data0000.out"}
{"v": 1	"t": 190088	"P": 1010.75	"F": 0}
{"v": 1	"t": 190108	"P": 1008.75	"F": 0}
{"v": 1	"t": 190128	"P": 1010.25	"F": 0}
{"v": 1	"t": 190148	"P": 1015.25	"F": 0}
{"v": 1	"t": 190169	"P": 1014.25	"F": 0}
{"v": 1	"t": 190189	"P": 1011.25	"F": 0}
{"v": 1	"t": 190209	"P": 1008.25	"F": 0}
{"v": 1	"t": 190230	"P": 1014.5	"F": 0}
{"v": 1	"t": 190250	"P": 1014.25	"F": 0}
{"v": 1	"t": 190270	"P": 1010.5	"F": 0}
{"v": 1	"t": 190291	"P": 1007.0	"F": 0}
{"v": 1	"t": 190311	"P": 1013.25	"F": 0}
{"v": 1	"t": 190331	"P": 1015.5	"F": 0}
{"v": 1	"t": 190351	"P": 1011.75	"F": 0}
{"v": 1	"t": 190372	"P": 1008.25	"F": 0}
{"v": 1	"t": 190392	"P": 1011.75	"F": 0}
{"v": 1	"t": 190412	"P": 1014.25	"F": 0}
{"v": 1	"t": 190433	"P": 1013.5	"F": 0}
{"v": 1	"t": 190453	"P": 1009.5	"F": 0}
{"v": 1	"t": 190473	"P": 1009.0	"F": 0}
{"v": 1	"t": 190493	"P": 1015.5	"F": 0}
{"v": 1	"t": 190514	"P": 1012.5	"F": 0}
{"v": 1	"t": 190534	"P": 1010.0	"F": 0}
{"v": 1	"t": 190554	"P": 1008.5	"F": 0}
{"v": 1	"t": 190575	"P": 1013.75	"F": 0}
{"v": 1	"t": 190595	"P": 1014.0	"F": 0}
{"v": 1	"t": 190615	"P": 1009.25	"F": 0}
{"v": 1	"t": 190636	"P": 1008.5	"F": 0}
{"v": 1	"t": 190656	"P": 1014.0	"F": 0}
{"v": 1	"t": 190676	"P": 1013.75	"F": 0}
{"v": 1	"t": 190697	"P": 1009.25	"F": 0}
{"v": 1	"t": 190717	"P": 1009.0	"F": 0}
{"v": 1	"t": 190737	"P": 1013.5	"F": 0}
{"v": 1	"t": 190758	"P": 1010.5	"F": 0}
{"v": 1	"t": 190778	"P": 1007.75	"F": 0}
{"v": 1	"t": 190798	"P": 1015.75	"F": 0}
{"v": 1	"t": 190819	"P": 1014.25	"F": 0}
{"v": 1	"t": 190839	"P": 1010.75	"F": 0}
{"v": 1	"t": 190859	"P": 1010.75	"F": 0}
{"v": 1	"t": 190880	"P": 1015.25	"F": 0}
{"v": 1	"t": 190900	"P": 1012.75	"F": 0}
{"v": 1	"t": 190920	"P": 1008.0	"F": 0}
{"v": 1	"t": 190941	"P": 1010.25	"F": 0}
{"v": 1	"t": 190961	"P": 1018.0	"F": 0}
{"v": 1	"t": 190981	"P": 1012.25	"F": 0}
{"v": 1	"t": 191002	"P": 1007.5	"F": 0}
{"v": 1	"t": 191022	"P": 1009.25	"F": 0}
{"v": 1	"t": 191042	"P": 1016.0	"F": 0}
{"v": 1	"t": 191063	"P": 1013.25	"F": 0}
{"v": 1	"t": 191083	"P": 1009.5	"F": 0	"C": 50.445	"D": 3170	"sn": 54091779688249	"file": "/data/device_log/data0000.out"}
{"v": 1	"t": 191103	"P": 1009.25	"F": 0}
{"v": 1	"t": 191123	"P": 1016.25	"F": 0}
{"v": 1	"t": 191144	"P": 1014.0	"F": 0}
{"v": 1	"t": 191164	"P": 1010.25	"F": 0}
{"v": 1	"t": 191184	"P": 1009.25	"F": 0}
{"v": 1	"t": 191205	"P": 1016.0	"F": 0}
{"v": 1	"t": 191225	"P": 1014.5	"F": 0}
{"v": 1	"t": 191245	"P": 1011.5	"F": 0}
{"v": 1	"t": 191266	"P": 1008.0	"F": 0}
{"v": 1	"t": 191286	"P": 1014.25	"F": 0}
{"v": 1	"t": 191306	"P": 1014.25	"F": 0}
{"v": 1	"t": 191326	"P": 1010.25	"F": 0}
{"v": 1	"t": 191347	"P": 1007.5	"F": 0}
{"v": 1	"t": 191367	"P": 1011.5	"F": 0}
{"v": 1	"t": 191387	"P": 1016.0	"F": 0}
{"v": 1	"t": 191408	"P": 1012.25	"F": 0}
{"v": 1	"t": 191428	"P": 1010.0	"F": 0}
{"v": 1	"t": 191448	"P": 1010.25	"F": 0}
{"v": 1	"t": 191468	"P": 1014.5	"F": 0}
{"v": 1	"t": 191489	"P": 1014.25	"F": 0}
{"v": 1	"t": 191509	"P": 1009.75	"F": 0}
{"v": 1	"t": 191529	"P": 1009.25	"F": 0}
{"v": 1	"t": 191550	"P": 1015.75	"F": 0}
{"v": 1	"t": 191570	"P": 1013.0	"F": 0}
{"v": 1	"t": 191590	"P": 1009.0	"F": 0}
{"v": 1	"t": 191611	"P": 1010.75	"F": 0}
{"v": 1	"t": 191631	"P": 1016.25	"F": 0}
{"v": 1	"t": 191651	"P": 1013.5	"F": 0}
{"v": 1	"t": 191672	"P": 1010.25	"F": 0}
{"v": 1	"t": 191692	"P": 1008.25	"F": 0}
{"v": 1	"t": 191712	"P": 1016.25	"F": 0}
{"v": 1	"t": 191733	"P": 1012.0	"F": 0}
{"v": 1	"t": 191753	"P": 1009.5	"F": 0}
{"v": 1	"t": 191773	"P": 1009.25	"F": 0}
{"v": 1	"t": 191793	"P": 1014.5	"F": 0}
{"v": 1	"t": 191814	"P": 1013.75	"F": 0}
{"v": 1	"t": 191834	"P": 1010.25	"F": 0}
{"v": 1	"t": 191854	"P": 1009.25	"F": 0}
{"v": 1	"t": 191875	"P": 1014.5	"F": 0}
{"v": 1	"t": 191895	"P": 1014.5	"F": 0}
{"v": 1	"t": 191915	"P": 1011.75	"F": 0}
{"v": 1	"t": 191935	"P": 1010.25	"F": 0}
{"v": 1	"t": 191956	"P": 1011.5	"F": 0}
{"v": 1	"t": 191976	"P": 1013.25	"F": 0}
{"v": 1	"t": 191996	"P": 1012.5	"F": 0}
{"v": 1	"t": 192017	"P": 1010.5	"F": 0}
{"v": 1	"t": 192037	"P": 1009.5	"F": 0}
{"v": 1	"t": 192057	"P": 1017.0	"F": 0}
{"v": 1	"t": 192078	"P": 1012.75	"F": 0}
{"v": 1	"t": 192098	"P": 1009.75	"F": 0	"C": 50.415	"D": 3169	"sn": 54091779688249	"file": "/data/device_log/data0000.out"}
{"v": 1	"t": 192118	"P": 1008.75	"F": 0}
{"v": 1	"t": 192138	"P": 1016.5	"F": 0}
{"v": 1	"t": 192159	"P": 1013.5	"F": 0}
{"v": 1	"t": 192179	"P": 1009.0	"F": 0}
{"v": 1	"t": 192199	"P": 1008.5	"F": 0}
{"v": 1	"t": 192220	"P": 1014.25	"F": 0}
{"v": 1	"t": 192240	"P": 1014.75	"F": 0}
{"v": 1	"t": 192260	"P": 1010.5	"F": 0}
{"v": 1	"t": 192281	"P": 1008.5	"F": 0}
{"v": 1	"t": 192301	"P": 1016.5	"F": 0}
{"v": 1	"t": 192321	"P": 1013.25	"F": 0}
{"v": 1	"t": 192342	"P": 1012.0	"F": 0}
{"v": 1	"t": 192362	"P": 1007.0	"F": 0}
{"v": 1	"t": 192382	"P": 1014.25	"F": 0}
{"v": 1	"t": 192402	"P": 1013.75	"F": 0}
{"v": 1	"t": 192423	"P": 1011.25	"F": 0}
{"v": 1	"t": 192443	"P": 1008.5	"F": 0}
{"v": 1	"t": 192463	"P": 1012.0	"F": 0}
{"v": 1	"t": 192484	"P": 1014.5	"F": 0}
{"v": 1	"t": 192504	"P": 1012.25	"F": 0}
{"v": 1	"t": 192524	"P": 1010.0	"F": 0}
{"v": 1	"t": 192544	"P": 1010.0	"F": 0}
{"v": 1	"t": 192565	"P": 1016.5	"F": 0}
{"v": 1	"t": 192585	"P": 1014.0	"F": 0}
{"v": 1	"t": 192605	"P": 1009.5	"F": 0}
{"v": 1	"t": 192626	"P": 1009.25	"F": 0}
{"v": 1	"t": 192646	"P": 1014.5	"F": 0}
{"v": 1	"t": 192666	"P": 1014.75	"F": 0}
{"v": 1	"t": 192687	"P": 1009.0	"F": 0}
{"v": 1	"t": 192707	"P": 1007.75	"F": 0}
{"v": 1	"t": 192727	"P": 1014.0	"F": 0}
{"v": 1	"t": 192747	"P": 1014.75	"F": 0}
{"v": 1	"t": 192768	"P": 1011.25	"F": 0}
{"v": 1	"t": 192788	"P": 1008.5	"F": 0}
{"v": 1	"t": 192808	"P": 1012.75	"F": 0}
{"v": 1	"t": 192829	"P": 1016.25	"F": 0}
{"v": 1	"t": 192849	"P": 1012.25	"F": 0}
{"v": 1	"t": 192869	"P": 1007.25	"F": 0}
{"v": 1	"t": 192890	"P": 1010.75	"F": 0}
{"v": 1	"t": 192910	"P": 1013.75	"F": 0}
{"v": 1	"t": 192930	"P": 1011.0	"F": 0}
{"v": 1	"t": 192950	"P": 1008.5	"F": 0}
{"v": 1	"t": 192971	"P": 1010.5	"F": 0}
{"v": 1	"t": 192991	"P": 1016.0	"F": 0}
{"v": 1	"t": 193011	"P": 1013.5	"F": 0}
{"v": 1	"t": 193032	"P": 1009.5	"F": 0}
{"v": 1	"t": 193052	"P": 1008.75	"F": 0}
{"v": 1	"t": 193072	"P": 1016.0	"F": 0}
{"v": 1	"t": 193093	"P": 1011.75	"F": 0}
{"v": 1	"t": 193113	"P": 1009.25	"F": 0	"C": 50.44	"D": 3168	"sn": 54091779688249	"file": "/data/device_log/data0000.out"}
{"v": 1	"t": 193133	"P": 1008.75	"F": 0}
{"v": 1	"t": 193153	"P": 1014.75	"F": 0}
{"v": 1	"t": 193174	"P": 1014.75	"F": 0}
{"v": 1	"t": 193194	"P": 1010.25	"F": 0}
{"v": 1	"t": 193214	"P": 1008.5	"F": 0}
{"v": 1	"t": 193235	"P": 1014.25	"F": 0}
{"v": 1	"t": 193255	"P": 1013.5	"F": 0}
{"v": 1	"t": 193275	"P": 1010.25	"F": 0}
{"v": 1	"t": 193296	"P": 1008.25	"F": 0}
{"v": 1	"t": 193316	"P": 1011.5	"F": 0}
{"v": 1	"t": 193336	"P": 1014.25	"F": 0}
{"v": 1	"t": 193356	"P": 1011.5	"F": 0}
{"v": 1	"t": 193377	"P": 1009.5	"F": 0}
{"v": 1	"t": 193397	"P": 1010.5	"F": 0}
{"v": 1	"t": 193417	"P": 1016.0	"F": 0}
{"v": 1	"t": 193438	"P": 1011.0	"F": 0}
{"v": 1	"t": 193458	"P": 1009.75	"F": 0}
{"v": 1	"t": 193478	"P": 1009.75	"F": 0}
{"v": 1	"t": 193498	"P": 1015.25	"F": 0}
{"v": 1	"t": 193519	"P": 1012.5	"F": 0}
{"v": 1	"t": 193539	"P": 1009.25	"F": 0}
{"v": 1	"t": 193559	"P": 1010.75	"F": 0}
{"v": 1	"t": 193580	"P": 1014.5	"F": 0}
{"v": 1	"t": 193600	"P": 1013.25	"F": 0}
{"v": 1	"t": 193620	"P": 1010.5	"F": 0}
{"v": 1	"t": 193641	"P": 1010.25	"F": 0}
{"v": 1	"t": 193661	"P": 1015.25	"F": 0}
{"v": 1	"t": 193681	"P": 1014.75	"F": 0}
{"v": 1	"t": 193702	"P": 1008.75	"F": 1}
{"v": 1	"t": 193722	"P": 1009.25	"F": 0}
{"v": 1	"t": 193742	"P": 1013.75	"F": 0}
{"v": 1	"t": 193762	"P": 1013.5	"F": 0}
{"v": 1	"t": 193783	"P": 1010.5	"F": 0}
{"v": 1	"t": 193803	"P": 1009.0	"F": 0}
{"v": 1	"t": 193823	"P": 1012.25	"F": 0}
{"v": 1	"t": 193844	"P": 1015.25	"F": 0}
{"v": 1	"t": 193864	"P": 1010.25	"F": 0}
{"v": 1	"t": 193884	"P": 1008.5	"F": 0}
{"v": 1	"t": 193904	"P": 1010.0	"F": 0}
{"v": 1	"t": 193925	"P": 1015.5	"F": 0}
{"v": 1	"t": 193945	"P": 1014.0	"F": 0}
{"v": 1	"t": 193965	"P": 1011.25	"F": 0}
{"v": 1	"t": 193986	"P": 1009.75	"F": 0}
{"v": 1	"t": 194006	"P": 1015.25	"F": 0}
{"v": 1	"t": 194026	"P": 1013.5	"F": 0}
{"v": 1	"t": 194047	"P": 1010.75	"F": 0}
{"v": 1	"t": 194067	"P": 1007.25	"F": 0}
{"v": 1	"t": 194087	"P": 1013.75	"F": 0}
{"v": 1	"t": 194107	"P": 1013.75	"F": 0}
{"v": 1	"t": 194128	"P": 1011.0	"F": 0	"C": 50.44	"D": 3167	"sn": 54091779688249	"file": "/data/device_log/data0000.out"}
{"v": 1	"t": 194148	"P": 1007.5	"F": 0}
{"v": 1	"t": 194168	"P": 1013.0	"F": 0}
{"v": 1	"t": 194189	"P": 1015.0	"F": 0}
{"v": 1	"t": 194209	"P": 1012.5	"F": 0}
{"v": 1	"t": 194229	"P": 1008.75	"F": 0}
{"v": 1	"t": 194250	"P": 1011.5	"F": 0}
{"v": 1	"t": 194270	"P": 1015.0	"F": 0}
{"v": 1	"t": 194291	"P": 1008.75	"F": 0}
{"v": 1	"t": 194311	"P": 1015.25	"F": 0}
{"v": 1	"t": 194331	"P": 1013.75	"F": 0}
{"v": 1	"t": 194352	"P": 1008.75	"F": 0}
{"v": 1	"t": 194372	"P": 1010.25	"F": 0}
{"v": 1	"t": 194392	"P": 1015.25	"F": 0}
{"v": 1	"t": 194413	"P": 1011.75	"F": 0}
{"v": 1	"t": 194433	"P": 1009.75	"F": 0}
{"v": 1	"t": 194453	"P": 1012.5	"F": 0}
{"v": 1	"t": 194474	"P": 1015.75	"F": 0}
{"v": 1	"t": 194494	"P": 1011.5	"F": 0}
{"v": 1	"t": 194514	"P": 1009.0	"F": 0}
{"v": 1	"t": 194534	"P": 1009.0	"F": 0}
{"v": 1	"t": 194555	"P": 1015.25	"F": 0}
{"v": 1	"t": 194575	"P": 1012.75	"F": 0}
{"v": 1	"t": 194595	"P": 1009.25	"F": 0}
{"v": 1	"t": 194616	"P": 1009.5	"F": 0}
{"v": 1	"t": 194636	"P": 1017.0	"F": 0}
{"v": 1	"t": 194656	"P": 1013.5	"F": 0}
{"v": 1	"t": 194677	"P": 1009.75	"F": 0}
{"v": 1	"t": 194697	"P": 1009.25	"F": 0}
{"v": 1	"t": 194717	"P": 1013.75	"F": 0}
{"v": 1	"t": 194737	"P": 1014.5	"F": 0}
{"v": 1	"t": 194758	"P": 1011.5	"F": 0}
{"v": 1	"t": 194778	"P": 1007.25	"F": 0}
{"v": 1	"t": 194798	"P": 1011.5	"F": 0}
{"v": 1	"t": 194819	"P": 1013.25	"F": 0}
{"v": 1	"t": 194839	"P": 1011.25	"F": 0}
{"v": 1	"t": 194859	"P": 1010.0	"F": 0}
{"v": 1	"t": 194880	"P": 1011.5	"F": 0}
{"v": 1	"t": 194900	"P": 1015.0	"F": 0}
{"v": 1	"t": 194920	"P": 1012.0	"F": 0}
{"v": 1	"t": 194940	"P": 1006.25	"F": 0}
{"v": 1	"t": 194961	"P": 1011.25	"F": 0}
{"v": 1	"t": 194981	"P": 1015.5	"F": 0}
{"v": 1	"t": 195001	"P": 1012.25	"F": 0}
{"v": 1	"t": 195022	"P": 1008.0	"F": 0}
{"v": 1	"t": 195042	"P": 1009.75	"F": 0}
{"v": 1	"t": 195062	"P": 1016.0	"F": 0}
{"v": 1	"t": 195083	"P": 1012.75	"F": 0}
{"v": 1	"t": 195103	"P": 1010.75	"F": 0}
{"v": 1	"t": 195123	"P": 1009.0	"F": 0}
{"v": 1	"t": 195143	"P": 1014.5	"F": 0	"C": 50.415	"D": 3166	"sn": 54091779688249	"file": "/data/device_log/data0000.out"}
{"v": 1	"t": 195164	"P": 1014.5	"F": 0}
{"v": 1	"t": 195184	"P": 1009.25	"F": 0}
{"v": 1	"t": 195204	"P": 1008.5	"F": 0}
{"v": 1	"t": 195225	"P": 1015.25	"F": 0}
{"v": 1	"t": 195245	"P": 1014.5	"F": 0}
{"v": 1	"t": 195265	"P": 1009.5	"F": 0}
{"v": 1	"t": 195286	"P": 1010.75	"F": 0}
{"v": 1	"t": 195306	"P": 1014.25	"F": 0}
{"v": 1	"t": 195326	"P": 1013.5	"F": 0}
{"v": 1	"t": 195346	"P": 1012.5	"F": 0}
{"v": 1	"t": 195367	"P": 1010.5	"F": 0}
{"v": 1	"t": 195387	"P": 1011.25	"F": 0}
{"v": 1	"t": 195407	"P": 1016.75	"F": 0}
{"v": 1	"t": 195428	"P": 1012.0	"F": 0}
{"v": 1	"t": 195448	"P": 1010.25	"F": 0}
{"v": 1	"t": 195468	"P": 1011.25	"F": 0}
{"v": 1	"t": 195488	"P": 1015.75	"F": 0}
{"v": 1	"t": 195509	"P": 1015.0	"F": 0}
{"v": 1	"t": 195529	"P": 1009.5	"F": 0}
{"v": 1	"t": 195549	"P": 1010.25	"F": 0}
{"v": 1	"t": 195570	"P": 1016.25	"F": 0}
{"v": 1	"t": 195590	"P": 1012.75	"F": 0}
{"v": 1	"t": 195610	"P": 1010.0	"F": 0}
{"v": 1	"t": 195631	"P": 1011.0	"F": 0}
{"v": 1	"t": 195651	"P": 1015.5	"F": 0}
{"v": 1	"t": 195671	"P": 1014.0	"F": 0}
{"v": 1	"t": 195692	"P": 1009.5	"F": 0}
{"v": 1	"t": 195712	"P": 1008.75	"F": 0}
{"v": 1	"t": 195732	"P": 1016.0	"F": 0}
{"v": 1	"t": 195752	"P": 1014.5	"F": 0}
{"v": 1	"t": 195773	"P": 1011.0	"F": 0}
{"v": 1	"t": 195793	"P": 1009.25	"F": 0}
{"v": 1	"t": 195813	"P": 1014.25	"F": 0}
{"v": 1	"t": 195834	"P": 1015.0	"F": 0}
{"v": 1	"t": 195854	"P": 1011.5	"F": 0}
{"v": 1	"t": 195874	"P": 1008.75	"F": 0}
{"v": 1	"t": 195895	"P": 1011.25	"F": 0}
{"v": 1	"t": 195915	"P": 1015.0	"F": 0}
{"v": 1	"t": 195935	"P": 1011.25	"F": 0}
{"v": 1	"t": 195955	"P": 1009.5	"F": 0}
{"v": 1	"t": 195976	"P": 1010.5	"F": 0}
{"v": 1	"t": 195996	"P": 1016.75	"F": 0}
{"v": 1	"t": 196016	"P": 1013.0	"F": 0}
{"v": 1	"t": 196037	"P": 1009.75	"F": 0}
{"v": 1	"t": 196057	"P": 1010.0	"F": 0}
{"v": 1	"t": 196077	"P": 1015.25	"F": 0}
{"v": 1	"t": 196097	"P": 1013.25	"F": 0}
{"v": 1	"t": 196118	"P": 1011.0	"F": 0}
{"v": 1	"t": 196138	"P": 1009.0	"F": 0}
{"v": 1	"t": 196158	"P": 1014.25	"F": 0	"C": 50.485	"D": 3165	"sn": 54091779688249	"file": "/data/device_log/data0000.out"}
{"v": 1	"t": 196179	"P": 1013.5	"F": 0}
{"v": 1	"t": 196199	"P": 1010.5	"F": 0}
{"v": 1	"t": 196219	"P": 1008.75	"F": 0}
{"v": 1	"t": 196240	"P": 1011.25	"F": 0}
{"v": 1	"t": 196260	"P": 1016.25	"F": 0}
{"v": 1	"t": 196280	"P": 1010.75	"F": 0}
{"v": 1	"t": 196301	"P": 1007.0	"F": 0}
{"v": 1	"t": 196321	"P": 1015.0	"F": 0}
{"v": 1	"t": 196341	"P": 1012.25	"F": 0}
{"v": 1	"t": 196361	"P": 1009.25	"F": 0}
{"v": 1	"t": 196382	"P": 1008.75	"F": 0}
{"v": 1	"t": 196402	"P": 1014.5	"F": 0}
{"v": 1	"t": 196422	"P": 1015.0	"F": 0}
{"v": 1	"t": 196443	"P": 1012.25	"F": 0}
{"v": 1	"t": 196463	"P": 1009.0	"F": 0}
{"v": 1	"t": 196483	"P": 1010.75	"F": 0}
{"v": 1	"t": 196504	"P": 1016.25	"F": 0}
{"v": 1	"t": 196524	"P": 1011.75	"F": 0}
{"v": 1	"t": 196544	"P": 1009.0	"F": 0}
{"v": 1	"t": 196564	"P": 1011.0	"F": 0}
{"v": 1	"t": 196585	"P": 1016.0	"F": 0}
{"v": 1	"t": 196605	"P": 1014.0	"F": 0}
{"v": 1	"t": 196625	"P": 1009.0	"F": 0}
{"v": 1	"t": 196646	"P": 1009.5	"F": 0}
{"v": 1	"t": 196666	"P": 1015.75	"F": 0}
{"v": 1	"t": 196686	"P": 1014.25	"F": 0}
{"v": 1	"t": 196707	"P": 1010.25	"F": 0}
{"v": 1	"t": 196727	"P": 1008.0	"F": 0}
{"v": 1	"t": 196747	"P": 1016.25	"F": 0}
{"v": 1	"t": 196767	"P": 1014.25	"F": 0}
{"v": 1	"t": 196788	"P": 1010.5	"F": 0}
{"v": 1	"t": 196808	"P": 1007.75	"F": 0}
{"v": 1	"t": 196828	"P": 1012.25	"F": 0}
{"v": 1	"t": 196849	"P": 1015.0	"F": 0}
{"v": 1	"t": 196869	"P": 1013.25	"F": 0}
{"v": 1	"t": 196889	"P": 1009.25	"F": 0}
{"v": 1	"t": 196910	"P": 1012.25	"F": 0}
{"v": 1	"t": 196930	"P": 1015.0	"F": 0}
{"v": 1	"t": 196950	"P": 1011.0	"F": 0}
{"v": 1	"t": 196970	"P": 1007.75	"F": 0}
{"v": 1	"t": 196991	"P": 1011.5	"F": 0}
{"v": 1	"t": 197011	"P": 1015.5	"F": 0}
{"v": 1	"t": 197031	"P": 1011.25	"F": 0}
{"v": 1	"t": 197052	"P": 1006.5	"F": 0}
{"v": 1	"t": 197072	"P": 1011.25	"F": 0}
{"v": 1	"t": 197092	"P": 1015.5	"F": 0}
{"v": 1	"t": 197113	"P": 1011.75	"F": 0}
{"v": 1	"t": 197133	"P": 1009.75	"F": 0}
{"v": 1	"t": 197153	"P": 1010.0	"F": 0}
{"v": 1	"t": 197173	"P": 1016.5	"F": 0	"C": 50.415	"D": 3164	"sn": 54091779688249	"file": "/data/device_log/data0000.out"}
{"v": 1	"t": 197194	"P": 1013.0	"F": 0}
{"v": 1	"t": 197214	"P": 1008.75	"F": 0}
{"v": 1	"t": 197234	"P": 1008.0	"F": 0}
{"v": 1	"t": 197255	"P": 1014.75	"F": 0}
{"v": 1	"t": 197275	"P": 1013.75	"F": 0}
{"v": 1	"t": 197295	"P": 1010.5	"F": 0}
{"v": 1	"t": 197316	"P": 1008.75	"F": 0}
{"v": 1	"t": 197336	"P": 1013.75	"F": 0}
{"v": 1	"t": 197356	"P": 1015.5	"F": 0}
{"v": 1	"t": 197376	"P": 1010.5	"F": 0}
{"v": 1	"t": 197397	"P": 1007.25	"F": 0}
{"v": 1	"t": 197417	"P": 1011.75	"F": 0}
{"v": 1	"t": 197437	"P": 1015.75	"F": 0}
{"v": 1	"t": 197458	"P": 1013.0	"F": 0}
{"v": 1	"t": 197478	"P": 1010.5	"F": 0}
{"v": 1	"t": 197498	"P": 1011.5	"F": 0}
{"v": 1	"t": 197518	"P": 1015.25	"F": 0}
{"v": 1	"t": 197539	"P": 1013.75	"F": 0}
{"v": 1	"t": 197559	"P": 1009.5	"F": 0}
{"v": 1	"t": 197579	"P": 1009.25	"F": 0}
{"v": 1	"t": 197600	"P": 1014.0	"F": 0}
{"v": 1	"t": 197620	"P": 1013.5	"F": 0}
{"v": 1	"t": 197640	"P": 1010.25	"F": 0}
{"v": 1	"t": 197661	"P": 1008.25	"F": 0}
{"v": 1	"t": 197681	"P": 1015.5	"F": 0}
{"v": 1	"t": 197701	"P": 1014.0	"F": 1}
{"v": 1	"t": 197722	"P": 1009.5	"F": 0}
{"v": 1	"t": 197742	"P": 1009.25	"F": 0}
{"v": 1	"t": 197762	"P": 1014.75	"F": 0}
{"v": 1	"t": 197783	"P": 1013.75	"F": 0}
{"v": 1	"t": 197803	"P": 1008.75	"F": 0}
{"v": 1	"t": 197823	"P": 1012.25	"F": 0}
{"v": 1	"t": 197844	"P": 1015.5	"F": 0}
{"v": 1	"t": 197864	"P": 1013.75	"F": 0}
{"v": 1	"t": 197884	"P": 1007.75	"F": 0}
{"v": 1	"t": 197905	"P": 1011.25	"F": 0}
{"v": 1	"t": 197925	"P": 1014.75	"F": 0}
{"v": 1	"t": 197945	"P": 1010.0	"F": 0}
{"v": 1	"t": 197965	"P": 1009.25	"F": 0}
{"v": 1	"t": 197986	"P": 1013.25	"F": 0}
{"v": 1	"t": 198006	"P": 1014.75	"F": 0}
{"v": 1	"t": 198027	"P": 1009.75	"F": 0}
{"v": 1	"t": 198047	"P": 1008.0	"F": 0}
{"v": 1	"t": 198067	"P": 1013.75	"F": 0}
{"v": 1	"t": 198087	"P": 1012.25	"F": 0}
{"v": 1	"t": 198108	"P": 1010.75	"F": 0}
{"v": 1	"t": 198128	"P": 1008.5	"F": 0}
{"v": 1	"t": 198148	"P": 1013.25	"F": 0}
{"v": 1	"t": 198169	"P": 1013.25	"F": 0}
{"v": 1	"t": 198189	"P": 1010.75	"F": 0	"C": 50.455	"D": 3163	"sn": 54091779688249	"file": "/data/device_log/data0000.out"}
{"v": 1	"t": 198209	"P": 1007.5	"F": 0}
{"v": 1	"t": 198230	"P": 1010.25	"F": 0}
{"v": 1	"t": 198250	"P": 1014.5	"F": 0}
{"v": 1	"t": 198270	"P": 1011.75	"F": 0}
{"v": 1	"t": 198290	"P": 1007.5	"F": 0}
{"v": 1	"t": 198311	"P": 1007.0	"F": 0}
{"v": 1	"t": 198331	"P": 1015.75	"F": 0}
{"v": 1	"t": 198351	"P": 1011.75	"F": 0}
{"v": 1	"t": 198372	"P": 1010.25	"F": 0}
{"v": 1	"t": 198392	"P": 1009.75	"F": 0}
{"v": 1	"t": 198412	"P": 1015.5	"F": 0}
{"v": 1	"t": 198432	"P": 1013.75	"F": 0}
{"v": 1	"t": 198453	"P": 1009.5	"F": 0}
{"v": 1	"t": 198473	"P": 1008.75	"F": 0}
{"v": 1	"t": 198493	"P": 1014.0	"F": 0}
{"v": 1	"t": 198514	"P": 1014.25	"F": 0}
{"v": 1	"t": 198534	"P": 1011.25	"F": 0}
{"v": 1	"t": 198554	"P": 1007.25	"F": 0}
{"v": 1	"t": 198575	"P": 1011.75	"F": 0}
{"v": 1	"t": 198595	"P": 1014.5	"F": 0}
{"v": 1	"t": 198615	"P": 1012.0	"F": 0}
{"v": 1	"t": 198635	"P": 1009.5	"F": 0}
{"v": 1	"t": 198656	"P": 1011.25	"F": 0}
{"v": 1	"t": 198676	"P": 1015.25	"F": 0}
{"v": 1	"t": 198696	"P": 1011.0	"F": 0}
{"v": 1	"t": 198717	"P": 1007.75	"F": 0}
{"v": 1	"t": 198737	"P": 1010.5	"F": 0}
{"v": 1	"t": 198757	"P": 1016.25	"F": 0}
{"v": 1	"t": 198778	"P": 1012.75	"F": 0}
{"v": 1	"t": 198798	"P": 1010.0	"F": 0}
{"v": 1	"t": 198818	"P": 1010.5	"F": 0}
{"v": 1	"t": 198839	"P": 1016.0	"F": 0}
{"v": 1	"t": 198859	"P": 1014.0	"F": 0}
{"v": 1	"t": 198879	"P": 1010.5	"F": 0}
{"v": 1	"t": 198899	"P": 1007.75	"F": 0}
{"v": 1	"t": 198920	"P": 1016.25	"F": 0}
{"v": 1	"t": 198940	"P": 1013.75	"F": 0}
{"v": 1	"t": 198960	"P": 1011.0	"F": 0}
{"v": 1	"t": 198981	"P": 1008.25	"F": 0}
{"v": 1	"t": 199001	"P": 1014.0	"F": 0}
{"v": 1	"t": 199021	"P": 1015.25	"F": 0}
{"v": 1	"t": 199041	"P": 1009.5	"F": 0}
{"v": 1	"t": 199062	"P": 1008.5	"F": 0}
{"v": 1	"t": 199082	"P": 1012.25	"F": 0}
{"v": 1	"t": 199102	"P": 1015.5	"F": 0}
{"v": 1	"t": 199123	"P": 1010.5	"F": 0}
{"v": 1	"t": 199143	"P": 1007.25	"F": 0}
{"v": 1	"t": 199163	"P": 1012.0	"F": 0}
{"v": 1	"t": 199184	"P": 1015.25	"F": 0}
{"v": 1	"t": 199204	"P": 1011.5	"F": 0	"C": 50.455	"D": 3162	"sn": 54091779688249	"file": "/data/device_log/data0000.out"}
{"v": 1	"t": 199224	"P": 1009.0	"F": 0}
{"v": 1	"t": 199245	"P": 1010.0	"F": 0}
{"v": 1	"t": 199265	"P": 1016.25	"F": 0}
{"v": 1	"t": 199285	"P": 1012.5	"F": 0}
{"v": 1	"t": 199305	"P": 1009.0	"F": 0}
{"v": 1	"t": 199326	"P": 1009.5	"F": 0}
{"v": 1	"t": 199346	"P": 1016.5	"F": 0}
{"v": 1	"t": 199366	"P": 1013.75	"F": 0}
{"v": 1	"t": 199387	"P": 1011.5	"F": 0}
{"v": 1	"t": 199407	"P": 1010.25	"F": 0}
{"v": 1	"t": 199427	"P": 1015.75	"F": 0}
{"v": 1	"t": 199448	"P": 1014.75	"F": 0}
{"v": 1	"t": 199468	"P": 1010.75	"F": 0}
{"v": 1	"t": 199488	"P": 1010.5	"F": 0}
{"v": 1	"t": 199508	"P": 1015.5	"F": 0}
{"v": 1	"t": 199529	"P": 1013.5	"F": 0}
{"v": 1	"t": 199549	"P": 1012.0	"F": 0}
{"v": 1	"t": 199569	"P": 1007.0	"F": 0}
{"v": 1	"t": 199590	"P": 1014.25	"F": 0}
{"v": 1	"t": 199610	"P": 1014.75	"F": 0}
{"v": 1	"t": 199630	"P": 1009.5	"F": 0}
{"v": 1	"t": 199651	"P": 1008.25	"F": 0}
{"v": 1	"t": 199671	"P": 1013.75	"F": 0}
{"v": 1	"t": 199691	"P": 1015.0	"F": 0}
{"v": 1	"t": 199711	"P": 1010.75	"F": 0}
{"v": 1	"t": 199732	"P": 1008.25	"F": 0}
{"v": 1	"t": 199752	"P": 1012.75	"F": 0}
{"v": 1	"t": 199772	"P": 1014.25	"F": 0}
{"v": 1	"t": 199793	"P": 1012.75	"F": 0}
{"v": 1	"t": 199813	"P": 1011.0	"F": 0}
{"v": 1	"t": 199833	"P": 1007.5	"F": 0}
{"v": 1	"t": 199853	"P": 1015.5	"F": 0}
{"v": 1	"t": 199874	"P": 1013.25	"F": 0}
{"v": 1	"t": 199894	"P": 1010.0	"F": 0}
{"v": 1	"t": 199914	"P": 1008.5	"F": 0}
{"v": 1	"t": 199935	"P": 1014.75	"F": 0}
{"v": 1	"t": 199955	"P": 1013.5	"F": 0}
{"v": 1	"t": 199975	"P": 1010.75	"F": 0}
{"v": 1	"t": 199996	"P": 1007.25	"F": 0}
{"v": 1	"t": 200016	"P": 1013.5	"F": 0}
{"v": 1	"t": 200036	"P": 1016.0	"F": 0}
{"v": 1	"t": 200056	"P": 1011.5	"F": 0}
{"v": 1	"t": 200077	"P": 1008.75	"F": 0}
{"v": 1	"t": 200097	"P": 1009.75	"F": 0}
{"v": 1	"t": 200117	"P": 1015.0	"F": 0}
{"v": 1	"t": 200138	"P": 1010.25	"F": 0}
{"v": 1	"t": 200158	"P": 1008.5	"F": 0}
{"v": 1	"t": 200178	"P": 1010.75	"F": 0}
{"v": 1	"t": 200199	"P": 1016.0	"F": 0}
{"v": 1	"t": 200219	"P": 1012.25	"F": 0	"C": 50.475	"D": 3161	"sn": 54091779688249	"file": "/data/device_log/data0000.out"}
{"v": 1	"t": 200239	"P": 1008.0	"F": 0}
{"v": 1	"t": 200259	"P": 1010.0	"F": 0}
{"v": 1	"t": 200280	"P": 1015.5	"F": 0}
{"v": 1	"t": 200300	"P": 1012.0	"F": 0}
{"v": 1	"t": 200320	"P": 1009.75	"F": 0}
{"v": 1	"t": 200341	"P": 1009.5	"F": 0}
{"v": 1	"t": 200361	"P": 1015.0	"F": 0}
{"v": 1	"t": 200381	"P": 1013.25	"F": 0}
{"v": 1	"t": 200402	"P": 1008.75	"F": 0}
{"v": 1	"t": 200422	"P": 1011.0	"F": 0}
{"v": 1	"t": 200442	"P": 1015.0	"F": 0}
{"v": 1	"t": 200463	"P": 1010.5	"F": 0}
{"v": 1	"t": 200483	"P": 1010.25	"F": 0}
{"v": 1	"t": 200503	"P": 1009.75	"F": 0}
{"v": 1	"t": 200523	"P": 1014.25	"F": 0}
{"v": 1	"t": 200544	"P": 1013.25	"F": 0}
{"v": 1	"t": 200564	"P": 1008.75	"F": 0}
{"v": 1	"t": 200584	"P": 1009.5	"F": 0}
{"v": 1	"t": 200605	"P": 1013.0	"F": 0}
{"v": 1	"t": 200625	"P": 1016.25	"F": 0}
{"v": 1	"t": 200645	"P": 1010.5	"F": 0}
{"v": 1	"t": 200666	"P": 1009.25	"F": 0}
{"v": 1	"t": 200686	"P": 1013.0	"F": 0}
{"v": 1	"t": 200706	"P": 1014.5	"F": 0}
{"v": 1	"t": 200726	"P": 1011.5	"F": 0}
{"v": 1	"t": 200747	"P": 1009.25	"F": 0}
{"v": 1	"t": 200767	"P": 1011.25	"F": 0}
{"v": 1	"t": 200787	"P": 1014.75	"F": 0}
{"v": 1	"t": 200808	"P": 1012.0	"F": 0}
{"v": 1	"t": 200828	"P": 1009.0	"F": 0}
{"v": 1	"t": 200848	"P": 1011.75	"F": 0}
{"v": 1	"t": 200868	"P": 1016.0	"F": 0}
{"v": 1	"t": 200889	"P": 1011.75	"F": 0}
{"v": 1	"t": 200909	"P": 1010.0	"F": 0}
{"v": 1	"t": 200929	"P": 1008.25	"F": 0}
{"v": 1	"t": 200950	"P": 1015.5	"F": 0}
{"v": 1	"t": 200970	"P": 1014.5	"F": 0}
{"v": 1	"t": 200990	"P": 1009.75	"F": 0}
{"v": 1	"t": 201011	"P": 1009.0	"F": 0}
{"v": 1	"t": 201031	"P": 1014.5	"F": 0}
{"v": 1	"t": 201051	"P": 1012.5	"F": 0}
{"v": 1	"t": 201072	"P": 1008.0	"F": 0}
{"v": 1	"t": 201092	"P": 1008.75	"F": 0}
{"v": 1	"t": 201112	"P": 1014.25	"F": 0}
{"v": 1	"t": 201132	"P": 1013.25	"F": 0}
{"v": 1	"t": 201153	"P": 1011.5	"F": 0}
{"v": 1	"t": 201173	"P": 1007.75	"F": 0}
{"v": 1	"t": 201193	"P": 1013.0	"F": 0}
{"v": 1	"t": 201214	"P": 1016.5	"F": 0}
{"v": 1	"t": 201234	"P": 1011.25	"F": 0	"C": 50.45	"D": 3160	"sn": 54091779688249	"file": "/data/device_log/data0000.out"}
{"v": 1	"t": 201254	"P": 1007.5	"F": 0}
{"v": 1	"t": 201274	"P": 1012.5	"F": 0}
{"v": 1	"t": 201295	"P": 1014.5	"F": 0}
{"v": 1	"t": 201315	"P": 1011.75	"F": 0}
{"v": 1	"t": 201335	"P": 1009.5	"F": 0}
{"v": 1	"t": 201356	"P": 1009.75	"F": 0}
{"v": 1	"t": 201376	"P": 1016.0	"F": 0}
{"v": 1	"t": 201396	"P": 1012.25	"F": 0}
{"v": 1	"t": 201417	"P": 1009.0	"F": 0}
{"v": 1	"t": 201437	"P": 1010.5	"F": 0}
{"v": 1	"t": 201457	"P": 1016.5	"F": 0}
{"v": 1	"t": 201477	"P": 1012.75	"F": 0}
{"v": 1	"t": 201498	"P": 1010.75	"F": 0}
{"v": 1	"t": 201518	"P": 1008.0	"F": 0}
{"v": 1	"t": 201538	"P": 1013.75	"F": 0}
{"v": 1	"t": 201559	"P": 1014.25	"F": 0}
{"v": 1	"t": 201579	"P": 1010.25	"F": 0}
{"v": 1	"t": 201599	"P": 1008.0	"F": 0}
{"v": 1	"t": 201620	"P": 1011.5	"F": 0}
{"v": 1	"t": 201640	"P": 1012.5	"F": 0}
{"v": 1	"t": 201660	"P": 1011.0	"F": 0}
{"v": 1	"t": 201681	"P": 1009.75	"F": 0}
{"v": 1	"t": 201701	"P": 1013.0	"F": 0}
{"v": 1	"t": 201721	"P": 1013.25	"F": 0}
{"v": 1	"t": 201741	"P": 1010.75	"F": 0}
{"v": 1	"t": 201762	"P": 1008.75	"F": 0}
{"v": 1	"t": 201782	"P": 1013.75	"F": 0}
{"v": 1	"t": 201802	"P": 1014.75	"F": 0}
{"v": 1	"t": 201823	"P": 1010.25	"F": 0}
{"v": 1	"t": 201843	"P": 1007.0	"F": 0}
{"v": 1	"t": 201863	"P": 1015.5	"F": 0}
{"v": 1	"t": 201884	"P": 1012.25	"F": 0}
{"v": 1	"t": 201904	"P": 1009.75	"F": 0}
{"v": 1	"t": 201924	"P": 1009.0	"F": 0}
{"v": 1	"t": 201945	"P": 1015.25	"F": 0}
{"v": 1	"t": 201965	"P": 1012.5	"F": 0}
{"v": 1	"t": 201985	"P": 1009.75	"F": 0}
{"v": 1	"t": 202006	"P": 1011.0	"F": 0}
{"v": 1	"t": 202026	"P": 1015.5	"F": 0}
{"v": 1	"t": 202046	"P": 1012.75	"F": 0}
{"v": 1	"t": 202067	"P": 1009.0	"F": 0}
{"v": 1	"t": 202087	"P": 1015.0	"F": 0}
{"v": 1	"t": 202107	"P": 1015.5	"F": 0}
{"v": 1	"t": 202128	"P": 1012.75	"F": 0}
{"v": 1	"t": 202148	"P": 1008.0	"F": 0}
{"v": 1	"t": 202168	"P": 1011.75	"F": 0}
{"v": 1	"t": 202189	"P": 1015.25	"F": 0}
{"v": 1	"t": 202209	"P": 1011.75	"F": 0}
{"v": 1	"t": 202229	"P": 1009.0	"F": 0}
{"v": 1	"t": 202249	"P": 1011.5	"F": 0	"C": 50.44	"D": 3159	"sn": 54091779688249	"file": "/data/device_log/data0000.out"}
{"v": 1	"t": 202270	"P": 1012.5	"F": 0}
{"v": 1	"t": 202290	"P": 1010.5	"F": 0}
{"v": 1	"t": 202310	"P": 1007.5	"F": 0}
{"v": 1	"t": 202331	"P": 1008.25	"F": 0}
{"v": 1	"t": 202351	"P": 1014.0	"F": 0}
{"v": 1	"t": 202371	"P": 1010.75	"F": 0}
{"v": 1	"t": 202392	"P": 1007.75	"F": 0}
{"v": 1	"t": 202412	"P": 1007.75	"F": 0}
{"v": 1	"t": 202432	"P": 1013.75	"F": 0}
{"v": 1	"t": 202452	"P": 1010.25	"F": 0}
{"v": 1	"t": 202473	"P": 1008.25	"F": 0}
{"v": 1	"t": 202493	"P": 1007.25	"F": 0}
{"v": 1	"t": 202513	"P": 1012.0	"F": 0}
{"v": 1	"t": 202534	"P": 1012.25	"F": 0}
{"v": 1	"t": 202554	"P": 1008.5	"F": 0}
{"v": 1	"t": 202574	"P": 1007.25	"F": 0}
{"v": 1	"t": 202595	"P": 1010.75	"F": 0}
{"v": 1	"t": 202615	"P": 1012.75	"F": 0}
{"v": 1	"t": 202635	"P": 1009.25	"F": 0}
{"v": 1	"t": 202655	"P": 1007.0	"F": 0}
{"v": 1	"t": 202676	"P": 1009.75	"F": 0}
{"v": 1	"t": 202696	"P": 1013.25	"F": 0}
{"v": 1	"t": 202716	"P": 1010.25	"F": 0}
{"v": 1	"t": 202737	"P": 1008.5	"F": 0}
{"v": 1	"t": 202757	"P": 1007.25	"F": 0}
{"v": 1	"t": 202777	"P": 1013.0	"F": 0}
{"v": 1	"t": 202798	"P": 1010.0	"F": 0}
{"v": 1	"t": 202818	"P": 1006.0	"F": 0}
{"v": 1	"t": 202838	"P": 1008.0	"F": 0}
{"v": 1	"t": 202858	"P": 1012.25	"F": 0}
{"v": 1	"t": 202879	"P": 1010.25	"F": 0}
{"v": 1	"t": 202899	"P": 1008.25	"F": 0}
{"v": 1	"t": 202919	"P": 1008.5	"F": 0}
{"v": 1	"t": 202940	"P": 1012.5	"F": 0}
{"v": 1	"t": 202960	"P": 1011.5	"F": 0}
{"v": 1	"t": 202980	"P": 1009.25	"F": 0}
{"v": 1	"t": 203001	"P": 1006.75	"F": 0}
{"v": 1	"t": 203021	"P": 1013.0	"F": 0}
{"v": 1	"t": 203041	"P": 1014.5	"F": 0}
{"v": 1	"t": 203061	"P": 1008.5	"F": 0}
{"v": 1	"t": 203082	"P": 1007.25	"F": 0}
{"v": 1	"t": 203102	"P": 1012.25	"F": 0}
{"v": 1	"t": 203122	"P": 1012.25	"F": 0}
{"v": 1	"t": 203143	"P": 1010.0	"F": 0}
{"v": 1	"t": 203163	"P": 1007.25	"F": 0}
{"v": 1	"t": 203183	"P": 1009.75	"F": 0}
{"v": 1	"t": 203204	"P": 1014.0	"F": 0}
{"v": 1	"t": 203224	"P": 1012.5	"F": 0}
{"v": 1	"t": 203244	"P": 1006.0	"F": 0}
{"v": 1	"t": 203264	"P": 1007.25	"F": 0	"C": 50.42	"D": 3158	"sn": 54091779688249	"file": "/data/device_log/data0000.out"}
{"v": 1	"t": 203285	"P": 1013.5	"F": 0}
{"v": 1	"t": 203305	"P": 1010.75	"F": 0}
{"v": 1	"t": 203325	"P": 1008.25	"F": 0}
{"v": 1	"t": 203346	"P": 1008.0	"F": 0}
{"v": 1	"t": 203366	"P": 1013.25	"F": 0}
{"v": 1	"t": 203386	"P": 1011.5	"F": 0}
{"v": 1	"t": 203407	"P": 1007.75	"F": 0}
{"v": 1	"t": 203427	"P": 1008.0	"F": 0}
{"v": 1	"t": 203447	"P": 1012.5	"F": 0}
{"v": 1	"t": 203467	"P": 1013.5	"F": 0}
{"v": 1	"t": 203488	"P": 1010.0	"F": 0}
{"v": 1	"t": 203508	"P": 1007.0	"F": 0}
{"v": 1	"t": 203528	"P": 1012.0	"F": 0}
{"v": 1	"t": 203549	"P": 1011.5	"F": 0}
{"v": 1	"t": 203569	"P": 1010.0	"F": 0}
{"v": 1	"t": 203589	"P": 1005.5	"F": 0}
{"v": 1	"t": 203610	"P": 1009.75	"F": 0}
{"v": 1	"t": 203630	"P": 1013.5	"F": 0}
{"v": 1	"t": 203650	"P": 1009.5	"F": 0}
{"v": 1	"t": 203670	"P": 1008.0	"F": 0}
{"v": 1	"t": 203691	"P": 1008.0	"F": 0}
{"v": 1	"t": 203711	"P": 1016.5	"F": 0}
{"v": 1	"t": 203731	"P": 1010.75	"F": 0}
{"v": 1	"t": 203752	"P": 1007.75	"F": 0}
{"v": 1	"t": 203772	"P": 1007.75	"F": 0}
{"v": 1	"t": 203792	"P": 1012.25	"F": 0}
{"v": 1	"t": 203812	"P": 1013.25	"F": 0}
{"v": 1	"t": 203833	"P": 1008.75	"F": 0}
{"v": 1	"t": 203853	"P": 1008.0	"F": 0}
{"v": 1	"t": 203873	"P": 1012.25	"F": 0}
{"v": 1	"t": 203894	"P": 1012.5	"F": 0}
{"v": 1	"t": 203914	"P": 1007.75	"F": 0}
{"v": 1	"t": 203934	"P": 1006.5	"F": 0}
{"v": 1	"t": 203955	"P": 1010.75	"F": 0}
{"v": 1	"t": 203975	"P": 1013.5	"F": 0}
{"v": 1	"t": 203995	"P": 1010.75	"F": 0}
{"v": 1	"t": 204015	"P": 1007.0	"F": 0}
{"v": 1	"t": 204036	"P": 1009.5	"F": 0}
{"v": 1	"t": 204056	"P": 1013.0	"F": 1}
{"v": 1	"t": 204076	"P": 1011.25	"F": 0}
{"v": 1	"t": 204097	"P": 1007.0	"F": 0}
{"v": 1	"t": 204117	"P": 1007.75	"F": 0}
{"v": 1	"t": 204137	"P": 1015.75	"F": 0}
{"v": 1	"t": 204158	"P": 1011.5	"F": 0}
{"v": 1	"t": 204178	"P": 1007.25	"F": 0}
{"v": 1	"t": 204198	"P": 1008.75	"F": 0}
{"v": 1	"t": 204219	"P": 1010.75	"F": 0}
{"v": 1	"t": 204239	"P": 1008.75	"F": 0}
{"v": 1	"t": 204259	"P": 1007.75	"F": 0}
{"v": 1	"t": 204279	"P": 1009.0	"F": 0	"C": 50.415	"D": 3157	"sn": 54091779688249	"file": "/data/device_log/data0000.out"}
{"v": 1	"t": 204300	"P": 1014.0	"F": 0}
{"v": 1	"t": 204320	"P": 1009.5	"F": 0}
{"v": 1	"t": 204340	"P": 1007.0	"F": 0}
{"v": 1	"t": 204361	"P": 1007.75	"F": 0}
{"v": 1	"t": 204381	"P": 1013.75	"F": 0}
{"v": 1	"t": 204401	"P": 1010.5	"F": 0}
{"v": 1	"t": 204422	"P": 1008.5	"F": 0}
{"v": 1	"t": 204442	"P": 1008.5	"F": 0}
{"v": 1	"t": 204462	"P": 1013.5	"F": 0}
{"v": 1	"t": 204482	"P": 1010.0	"F": 0}
{"v": 1	"t": 204503	"P": 1009.75	"F": 0}
{"v": 1	"t": 204523	"P": 1005.25	"F": 0}
{"v": 1	"t": 204543	"P": 1011.25	"F": 0}
{"v": 1	"t": 204564	"P": 1012.0	"F": 0}
{"v": 1	"t": 204584	"P": 1008.0	"F": 0}
{"v": 1	"t": 204604	"P": 1006.75	"F": 0}
{"v": 1	"t": 204624	"P": 1009.75	"F": 0}
{"v": 1	"t": 204645	"P": 1012.25	"F": 0}
{"v": 1	"t": 204665	"P": 1011.25	"F": 0}
{"v": 1	"t": 204685	"P": 1008.5	"F": 0}
{"v": 1	"t": 204706	"P": 1009.25	"F": 0}
{"v": 1	"t": 204726	"P": 1014.25	"F": 0}
{"v": 1	"t": 204746	"P": 1011.25	"F": 0}
{"v": 1	"t": 204767	"P": 1007.5	"F": 0}
{"v": 1	"t": 204787	"P": 1006.5	"F": 0}
{"v": 1	"t": 204807	"P": 1013.25	"F": 0}
{"v": 1	"t": 204827	"P": 1012.0	"F": 0}
{"v": 1	"t": 204848	"P": 1009.0	"F": 0}
{"v": 1	"t": 204868	"P": 1007.75	"F": 0}
{"v": 1	"t": 204888	"P": 1013.5	"F": 0}
{"v": 1	"t": 204909	"P": 1012.25	"F": 0}
{"v": 1	"t": 204929	"P": 1009.5	"F": 0}
{"v": 1	"t": 204949	"P": 1007.5	"F": 0}
{"v": 1	"t": 204970	"P": 1012.75	"F": 0}
{"v": 1	"t": 204990	"P": 1011.0	"F": 0}
{"v": 1	"t": 205010	"P": 1007.5	"F": 0}
{"v": 1	"t": 205031	"P": 1008.25	"F": 0}
{"v": 1	"t": 205051	"P": 1012.5	"F": 0}
{"v": 1	"t": 205071	"P": 1012.0	"F": 0}
{"v": 1	"t": 205091	"P": 1008.75	"F": 0}
{"v": 1	"t": 205112	"P": 1007.5	"F": 0}
{"v": 1	"t": 205132	"P": 1011.5	"F": 0}
{"v": 1	"t": 205152	"P": 1012.5	"F": 0}
{"v": 1	"t": 205173	"P": 1009.5	"F": 0}
{"v": 1	"t": 205193	"P": 1008.0	"F": 0}
{"v": 1	"t": 205213	"P": 1009.5	"F": 0}
{"v": 1	"t": 205234	"P": 1013.5	"F": 0}
{"v": 1	"t": 205254	"P": 1012.75	"F": 0}
{"v": 1	"t": 205274	"P": 1007.5	"F": 0}
{"v": 1	"t": 205294	"P": 1009.25	"F": 0	"C": 50.39	"D": 3156	"sn": 54091779688249	"file": "/data/device_log/data0000.out"}
{"v": 1	"t": 205315	"P": 1012.75	"F": 0}
{"v": 1	"t": 205335	"P": 1011.25	"F": 0}
{"v": 1	"t": 205355	"P": 1008.0	"F": 0}
{"v": 1	"t": 205376	"P": 1006.75	"F": 0}
{"v": 1	"t": 205396	"P": 1013.0	"F": 0}
{"v": 1	"t": 205416	"P": 1011.0	"F": 0}
{"v": 1	"t": 205437	"P": 1008.75	"F": 0}
{"v": 1	"t": 205457	"P": 1009.0	"F": 0}
{"v": 1	"t": 205477	"P": 1013.5	"F": 0}
{"v": 1	"t": 205497	"P": 1012.5	"F": 0}
{"v": 1	"t": 205518	"P": 1009.0	"F": 0}
{"v": 1	"t": 205538	"P": 1006.25	"F": 0}
{"v": 1	"t": 205558	"P": 1010.75	"F": 0}
{"v": 1	"t": 205579	"P": 1013.5	"F": 0}
{"v": 1	"t": 205599	"P": 1008.75	"F": 0}
{"v": 1	"t": 205619	"P": 1006.5	"F": 0}
{"v": 1	"t": 205640	"P": 1011.25	"F": 0}
{"v": 1	"t": 205660	"P": 1014.0	"F": 0}
{"v": 1	"t": 205680	"P": 1010.0	"F": 0}
{"v": 1	"t": 205700	"P": 1006.75	"F": 0}
{"v": 1	"t": 205721	"P": 1010.75	"F": 0}
{"v": 1	"t": 205741	"P": 1015.0	"F": 0}
{"v": 1	"t": 205761	"P": 1010.75	"F": 0}
{"v": 1	"t": 205782	"P": 1008.5	"F": 0}
{"v": 1	"t": 205802	"P": 1009.25	"F": 0}
{"v": 1	"t": 205822	"P": 1014.0	"F": 0}
{"v": 1	"t": 205843	"P": 1010.5	"F": 0}
{"v": 1	"t": 205863	"P": 1006.75	"F": 0}
{"v": 1	"t": 205883	"P": 1013.25	"F": 0}
{"v": 1	"t": 205904	"P": 1013.5	"F": 0}
{"v": 1	"t": 205924	"P": 1009.0	"F": 0}
{"v": 1	"t": 205944	"P": 1008.25	"F": 0}
{"v": 1	"t": 205965	"P": 1012.75	"F": 0}
{"v": 1	"t": 205985	"P": 1009.75	"F": 0}
{"v": 1	"t": 206005	"P": 1005.5	"F": 0}
{"v": 1	"t": 206026	"P": 1011.0	"F": 0}
{"v": 1	"t": 206046	"P": 1012.75	"F": 0}
{"v": 1	"t": 206066	"P": 1009.5	"F": 0}
{"v": 1	"t": 206087	"P": 1006.75	"F": 0}
{"v": 1	"t": 206107	"P": 1011.75	"F": 0}
{"v": 1	"t": 206127	"P": 1011.75	"F": 0}
{"v": 1	"t": 206148	"P": 1010.75	"F": 0}
{"v": 1	"t": 206168	"P": 1007.75	"F": 0}
{"v": 1	"t": 206188	"P": 1009.75	"F": 0}
{"v": 1	"t": 206209	"P": 1014.0	"F": 0}
{"v": 1	"t": 206229	"P": 1011.25	"F": 0}
{"v": 1	"t": 206249	"P": 1006.75	"F": 0}
{"v": 1	"t": 206269	"P": 1006.5	"F": 0}
{"v": 1	"t": 206290	"P": 1011.5	"F": 0}
{"v": 1	"t": 206310	"P": 1011.25	"F": 0	"C": 50.385	"D": 3155	"sn": 54091779688249	"file": "/data/device_log/data0000.out"}
{"v": 1	"t": 206330	"P": 1007.0	"F": 0}
{"v": 1	"t": 206351	"P": 1007.75	"F": 0}
{"v": 1	"t": 206371	"P": 1013.25	"F": 0}
{"v": 1	"t": 206391	"P": 1010.25	"F": 0}
{"v": 1	"t": 206411	"P": 1009.5	"F": 0}
{"v": 1	"t": 206432	"P": 1006.75	"F": 0}
{"v": 1	"t": 206452	"P": 1011.75	"F": 0}
{"v": 1	"t": 206472	"P": 1013.25	"F": 0}
{"v": 1	"t": 206493	"P": 1008.75	"F": 0}
{"v": 1	"t": 206513	"P": 1008.0	"F": 0}
{"v": 1	"t": 206533	"P": 1009.0	"F": 0}
{"v": 1	"t": 206554	"P": 1013.25	"F": 0}
{"v": 1	"t": 206574	"P": 1010.0	"F": 0}
{"v": 1	"t": 206594	"P": 1008.0	"F": 0}
{"v": 1	"t": 206614	"P": 1008.0	"F": 0}
{"v": 1	"t": 206635	"P": 1015.25	"F": 0}
{"v": 1	"t": 206655	"P": 1011.25	"F": 0}
{"v": 1	"t": 206675	"P": 1008.5	"F": 0}
{"v": 1	"t": 206696	"P": 1009.25	"F": 0}
{"v": 1	"t": 206716	"P": 1013.25	"F": 0}
{"v": 1	"t": 206736	"P": 1010.0	"F": 0}
{"v": 1	"t": 206757	"P": 1006.0	"F": 0}
{"v": 1	"t": 206777	"P": 1008.5	"F": 0}
{"v": 1	"t": 206797	"P": 1013.0	"F": 0}
{"v": 1	"t": 206818	"P": 1011.5	"F": 0}
{"v": 1	"t": 206838	"P": 1008.0	"F": 0}
{"v": 1	"t": 206858	"P": 1008.25	"F": 0}
{"v": 1	"t": 206878	"P": 1013.5	"F": 0}
{"v": 1	"t": 206899	"P": 1010.75	"F": 0}
{"v": 1	"t": 206919	"P": 1009.75	"F": 0}
{"v": 1	"t": 206939	"P": 1006.0	"F": 0}
{"v": 1	"t": 206960	"P": 1011.0	"F": 0}
{"v": 1	"t": 206980	"P": 1009.75	"F": 0}
{"v": 1	"t": 207000	"P": 1008.5	"F": 0}
{"v": 1	"t": 207021	"P": 1005.75	"F": 0}
{"v": 1	"t": 207041	"P": 1011.75	"F": 0}
{"v": 1	"t": 207061	"P": 1013.75	"F": 0}
{"v": 1	"t": 207081	"P": 1009.25	"F": 0}
{"v": 1	"t": 207102	"P": 1008.0	"F": 0}
{"v": 1	"t": 207122	"P": 1009.0	"F": 0}
{"v": 1	"t": 207142	"P": 1013.0	"F": 0}
{"v": 1	"t": 207163	"P": 1010.5	"F": 0}
{"v": 1	"t": 207183	"P": 1007.5	"F": 0}
{"v": 1	"t": 207203	"P": 1008.0	"F": 0}
{"v": 1	"t": 207223	"P": 1014.5	"F": 0}
{"v": 1	"t": 207244	"P": 1011.75	"F": 0}
{"v": 1	"t": 207264	"P": 1007.5	"F": 0}
{"v": 1	"t": 207284	"P": 1007.75	"F": 0}
{"v": 1	"t": 207305	"P": 1012.25	"F": 0}
{"v": 1	"t": 207325	"P": 1012.5	"F": 0	"C": 50.345	"D": 3154	"sn": 54091779688249	"file": "/data/device_log/data0000.out"}
{"v": 1	"t": 207345	"P": 1008.5	"F": 0}
{"v": 1	"t": 207366	"P": 1008.0	"F": 0}
{"v": 1	"t": 207386	"P": 1013.25	"F": 0}
{"v": 1	"t": 207406	"P": 1011.5	"F": 0}
{"v": 1	"t": 207426	"P": 1009.5	"F": 0}
{"v": 1	"t": 207447	"P": 1007.0	"F": 0}
{"v": 1	"t": 207467	"P": 1009.5	"F": 0}
{"v": 1	"t": 207487	"P": 1012.5	"F": 0}
{"v": 1	"t": 207508	"P": 1010.75	"F": 0}
{"v": 1	"t": 207528	"P": 1002.5	"F": 0}
{"v": 1	"t": 207548	"P": 1009.25	"F": 0}
{"v": 1	"t": 207569	"P": 1012.5	"F": 0}
{"v": 1	"t": 207589	"P": 1009.75	"F": 0}
{"v": 1	"t": 207609	"P": 1005.5	"F": 0}
{"v": 1	"t": 207629	"P": 1008.5	"F": 0}
{"v": 1	"t": 207650	"P": 1012.5	"F": 0}
{"v": 1	"t": 207670	"P": 1011.5	"F": 0}
{"v": 1	"t": 207690	"P": 1009.5	"F": 0}
{"v": 1	"t": 207711	"P": 1005.5	"F": 0}
{"v": 1	"t": 207731	"P": 1014.25	"F": 0}
{"v": 1	"t": 207751	"P": 1012.0	"F": 0}
{"v": 1	"t": 207771	"P": 1009.5	"F": 0}
{"v": 1	"t": 207792	"P": 1006.5	"F": 0}
{"v": 1	"t": 207812	"P": 1011.75	"F": 0}
{"v": 1	"t": 207832	"P": 1011.5	"F": 0}
{"v": 1	"t": 207853	"P": 1009.75	"F": 0}
{"v": 1	"t": 207873	"P": 1007.25	"F": 0}
{"v": 1	"t": 207893	"P": 1010.0	"F": 0}
{"v": 1	"t": 207914	"P": 1013.75	"F": 0}
{"v": 1	"t": 207934	"P": 1010.25	"F": 0}
{"v": 1	"t": 207954	"P": 1006.5	"F": 0}
{"v": 1	"t": 207974	"P": 1009.0	"F": 0}
{"v": 1	"t": 207995	"P": 1013.5	"F": 0}
{"v": 1	"t": 208015	"P": 1011.75	"F": 0}
{"v": 1	"t": 208035	"P": 1008.0	"F": 0}
{"v": 1	"t": 208056	"P": 1005.75	"F": 0}
{"v": 1	"t": 208076	"P": 1012.75	"F": 0}
{"v": 1	"t": 208096	"P": 1011.5	"F": 0}
{"v": 1	"t": 208116	"P": 1008.25	"F": 0}
{"v": 1	"t": 208137	"P": 1007.25	"F": 0}
{"v": 1	"t": 208157	"P": 1012.75	"F": 0}
{"v": 1	"t": 208177	"P": 1012.5	"F": 0}
{"v": 1	"t": 208198	"P": 1008.25	"F": 0}
{"v": 1	"t": 208218	"P": 1005.0	"F": 0}
{"v": 1	"t": 208238	"P": 1011.25	"F": 0}
{"v": 1	"t": 208259	"P": 1012.25	"F": 0}
{"v": 1	"t": 208279	"P": 1008.75	"F": 0}
{"v": 1	"t": 208299	"P": 1006.5	"F": 0}
{"v": 1	"t": 208320	"P": 1011.25	"F": 0}
{"v": 1	"t": 208340	"P": 1013.0	"F": 0	"C": 50.36	"D": 3153	"sn": 54091779688249	"file": "/data/device_log/data0000.out"}
{"v": 1	"t": 208360	"P": 1009.5	"F": 0}
{"v": 1	"t": 208381	"P": 1006.0	"F": 0}
{"v": 1	"t": 208401	"P": 1009.25	"F": 0}
{"v": 1	"t": 208421	"P": 1013.0	"F": 0}
{"v": 1	"t": 208441	"P": 1008.25	"F": 0}
{"v": 1	"t": 208462	"P": 1006.0	"F": 0}
{"v": 1	"t": 208482	"P": 1008.25	"F": 0}
{"v": 1	"t": 208502	"P": 1012.5	"F": 0}
{"v": 1	"t": 208523	"P": 1012.5	"F": 0}
{"v": 1	"t": 208543	"P": 1007.0	"F": 0}
{"v": 1	"t": 208563	"P": 1008.0	"F": 0}
{"v": 1	"t": 208583	"P": 1013.75	"F": 0}
{"v": 1	"t": 208604	"P": 1013.25	"F": 0}
{"v": 1	"t": 208624	"P": 1009.0	"F": 0}
{"v": 1	"t": 208644	"P": 1008.0	"F": 0}
{"v": 1	"t": 208665	"P": 1010.75	"F": 0}
{"v": 1	"t": 208685	"P": 1013.0	"F": 0}
{"v": 1	"t": 208705	"P": 1008.25	"F": 0}
{"v": 1	"t": 208725	"P": 1006.5	"F": 0}
{"v": 1	"t": 208746	"P": 1012.5	"F": 0}
{"v": 1	"t": 208766	"P": 1012.0	"F": 0}
{"v": 1	"t": 208786	"P": 1010.0	"F": 0}
{"v": 1	"t": 208807	"P": 1007.75	"F": 0}
{"v": 1	"t": 208827	"P": 1010.5	"F": 0}
{"v": 1	"t": 208847	"P": 1012.75	"F": 0}
{"v": 1	"t": 208868	"P": 1010.0	"F": 0}
{"v": 1	"t": 208888	"P": 1008.0	"F": 0}
{"v": 1	"t": 208908	"P": 1007.5	"F": 0}
{"v": 1	"t": 208929	"P": 1014.75	"F": 0}
{"v": 1	"t": 208949	"P": 1011.25	"F": 0}
{"v": 1	"t": 208969	"P": 1006.25	"F": 0}
{"v": 1	"t": 208989	"P": 1007.25	"F": 0}
{"v": 1	"t": 209010	"P": 1012.0	"F": 0}
{"v": 1	"t": 209030	"P": 1010.75	"F": 0}
{"v": 1	"t": 209050	"P": 1007.5	"F": 0}
{"v": 1	"t": 209071	"P": 1008.5	"F": 0}
{"v": 1	"t": 209091	"P": 1012.5	"F": 0}
{"v": 1	"t": 209111	"P": 1009.5	"F": 0}
{"v": 1	"t": 209132	"P": 1008.75	"F": 0}
{"v": 1	"t": 209152	"P": 1006.5	"F": 0}
{"v": 1	"t": 209172	"P": 1012.25	"F": 0}
{"v": 1	"t": 209192	"P": 1012.5	"F": 0}
{"v": 1	"t": 209213	"P": 1010.5	"F": 0}
{"v": 1	"t": 209233	"P": 1004.75	"F": 0}
{"v": 1	"t": 209253	"P": 1010.75	"F": 0}
{"v": 1	"t": 209274	"P": 1013.5	"F": 0}
{"v": 1	"t": 209294	"P": 1008.5	"F": 0}
{"v": 1	"t": 209314	"P": 1008.5	"F": 0}
{"v": 1	"t": 209334	"P": 1009.75	"F": 0}
{"v": 1	"t": 209355	"P": 1013.25	"F": 0	"C": 50.315	"D": 3152	"sn": 54091779688249	"file": "/data/device_log/data0000.out"}
{"v": 1	"t": 209375	"P": 1011.5	"F": 0}
{"v": 1	"t": 209395	"P": 1007.75	"F": 0}
{"v": 1	"t": 209416	"P": 1007.75	"F": 0}
{"v": 1	"t": 209436	"P": 1013.0	"F": 0}
{"v": 1	"t": 209456	"P": 1007.75	"F": 0}
{"v": 1	"t": 209477	"P": 1007.25	"F": 0}
{"v": 1	"t": 209497	"P": 1006.5	"F": 0}
{"v": 1	"t": 209517	"P": 1011.5	"F": 0}
{"v": 1	"t": 209537	"P": 1012.0	"F": 0}
{"v": 1	"t": 209558	"P": 1010.0	"F": 0}
{"v": 1	"t": 209578	"P": 1006.5	"F": 0}
{"v": 1	"t": 209598	"P": 1011.25	"F": 0}
{"v": 1	"t": 209619	"P": 1012.5	"F": 0}
{"v": 1	"t": 209639	"P": 1007.25	"F": 0}
{"v": 1	"t": 209659	"P": 1004.5	"F": 0}
{"v": 1	"t": 209680	"P": 1008.5	"F": 0}
{"v": 1	"t": 209700	"P": 1012.25	"F": 0}
{"v": 1	"t": 209720	"P": 1010.0	"F": 0}
{"v": 1	"t": 209740	"P": 1008.75	"F": 0}
{"v": 1	"t": 209761	"P": 1010.0	"F": 0}
{"v": 1	"t": 209781	"P": 1014.0	"F": 0}
{"v": 1	"t": 209801	"P": 1009.0	"F": 0}
{"v": 1	"t": 209822	"P": 1007.0	"F": 0}
{"v": 1	"t": 209842	"P": 1009.5	"F": 0}
{"v": 1	"t": 209862	"P": 1014.5	"F": 0}
{"v": 1	"t": 209883	"P": 1009.75	"F": 0}
{"v": 1	"t": 209903	"P": 1005.75	"F": 0}
{"v": 1	"t": 209923	"P": 1011.0	"F": 0}
{"v": 1	"t": 209944	"P": 1010.5	"F": 0}
{"v": 1	"t": 209964	"P": 1009.75	"F": 0}
{"v": 1	"t": 209984	"P": 1005.75	"F": 0}
{"v": 1	"t": 210005	"P": 1014.0	"F": 0}
{"v": 1	"t": 210025	"P": 1011.5	"F": 0}
{"v": 1	"t": 210045	"P": 1008.5	"F": 0}
{"v": 1	"t": 210066	"P": 1007.75	"F": 0}
{"v": 1	"t": 210086	"P": 1014.25	"F": 0}
{"v": 1	"t": 210106	"P": 1012.5	"F": 0}
{"v": 1	"t": 210127	"P": 1007.25	"F": 0}
{"v": 1	"t": 210147	"P": 1006.25	"F": 0}
{"v": 1	"t": 210167	"P": 1013.25	"F": 0}
{"v": 1	"t": 210187	"P": 1011.0	"F": 0}
{"v": 1	"t": 210208	"P": 1007.5	"F": 0}
{"v": 1	"t": 210228	"P": 1006.5	"F": 0}
{"v": 1	"t": 210248	"P": 1011.5	"F": 0}
{"v": 1	"t": 210269	"P": 1015.5	"F": 0}
{"v": 1	"t": 210289	"P": 1009.25	"F": 0}
{"v": 1	"t": 210309	"P": 1005.25	"F": 0}
{"v": 1	"t": 210329	"P": 1011.5	"F": 0}
{"v": 1	"t": 210350	"P": 1014.5	"F": 0}
{"v": 1	"t": 210370	"P": 1010.75	"F": 0	"C": 50.28	"D": 3151	"sn": 54091779688249	"file": "/data/device_log/data0000.out"}
{"v": 1	"t": 210390	"P": 1009.5	"F": 0}
{"v": 1	"t": 210411	"P": 1009.5	"F": 0}
{"v": 1	"t": 210431	"P": 1013.5	"F": 0}
{"v": 1	"t": 210451	"P": 1010.0	"F": 0}
{"v": 1	"t": 210472	"P": 1007.75	"F": 0}
{"v": 1	"t": 210492	"P": 1007.25	"F": 0}
{"v": 1	"t": 210512	"P": 1013.0	"F": 0}
{"v": 1	"t": 210532	"P": 1010.75	"F": 0}
{"v": 1	"t": 210553	"P": 1008.75	"F": 0}
{"v": 1	"t": 210573	"P": 1007.0	"F": 0}
{"v": 1	"t": 210593	"P": 1011.0	"F": 0}
{"v": 1	"t": 210614	"P": 1013.0	"F": 0}
{"v": 1	"t": 210634	"P": 1009.75	"F": 0}
{"v": 1	"t": 210654	"P": 1006.5	"F": 0}
{"v": 1	"t": 210675	"P": 1009.75	"F": 0}
{"v": 1	"t": 210695	"P": 1014.0	"F": 0}
{"v": 1	"t": 210715	"P": 1009.0	"F": 0}
{"v": 1	"t": 210736	"P": 1006.25	"F": 0}
{"v": 1	"t": 210756	"P": 1011.5	"F": 0}
{"v": 1	"t": 210776	"P": 1013.0	"F": 0}
{"v": 1	"t": 210796	"P": 1008.5	"F": 0}
{"v": 1	"t": 210817	"P": 1006.25	"F": 0}
{"v": 1	"t": 210837	"P": 1011.75	"F": 0}
{"v": 1	"t": 210857	"P": 1012.5	"F": 0}
{"v": 1	"t": 210878	"P": 1007.5	"F": 0}
{"v": 1	"t": 210898	"P": 1005.25	"F": 0}
{"v": 1	"t": 210918	"P": 1010.25	"F": 0}
{"v": 1	"t": 210939	"P": 1012.0	"F": 0}
{"v": 1	"t": 210959	"P": 1008.0	"F": 0}
{"v": 1	"t": 210979	"P": 1005.75	"F": 0}
{"v": 1	"t": 211000	"P": 1010.5	"F": 0}
{"v": 1	"t": 211020	"P": 1014.5	"F": 0}
{"v": 1	"t": 211040	"P": 1010.0	"F": 0}
{"v": 1	"t": 211060	"P": 1006.75	"F": 0}
{"v": 1	"t": 211081	"P": 1008.25	"F": 0}
{"v": 1	"t": 211101	"P": 1012.5	"F": 0}
{"v": 1	"t": 211121	"P": 1011.0	"F": 0}
{"v": 1	"t": 211142	"P": 1007.75	"F": 0}
{"v": 1	"t": 211162	"P": 1008.5	"F": 0}
{"v": 1	"t": 211182	"P": 1013.0	"F": 0}
{"v": 1	"t": 211202	"P": 1011.75	"F": 0}
{"v": 1	"t": 211223	"P": 1007.5	"F": 0}
{"v": 1	"t": 211243	"P": 1007.25	"F": 0}
{"v": 1	"t": 211263	"P": 1012.25	"F": 0}
{"v": 1	"t": 211284	"P": 1013.0	"F": 0}
{"v": 1	"t": 211304	"P": 1011.75	"F": 0}
{"v": 1	"t": 211324	"P": 1008.0	"F": 0}
{"v": 1	"t": 211345	"P": 1010.5	"F": 0}
{"v": 1	"t": 211365	"P": 1010.75	"F": 0}
{"v": 1	"t": 211385	"P": 1012.0	"F": 0	"C": 50.27	"D": 3150	"sn": 54091779688249	"file": "/data/device_log/data0000.out"}
{"v": 1	"t": 211406	"P": 1007.75	"F": 0}
{"v": 1	"t": 211426	"P": 1010.0	"F": 0}
{"v": 1	"t": 211446	"P": 1013.0	"F": 0}
{"v": 1	"t": 211466	"P": 1009.0	"F": 0}
{"v": 1	"t": 211487	"P": 1006.5	"F": 0}
{"v": 1	"t": 211507	"P": 1009.5	"F": 0}
{"v": 1	"t": 211527	"P": 1014.75	"F": 0}
{"v": 1	"t": 211548	"P": 1010.25	"F": 0}
{"v": 1	"t": 211568	"P": 1008.0	"F": 0}
{"v": 1	"t": 211588	"P": 1008.0	"F": 0}
{"v": 1	"t": 211609	"P": 1014.5	"F": 0}
{"v": 1	"t": 211629	"P": 1011.25	"F": 0}
{"v": 1	"t": 211649	"P": 1007.0	"F": 0}
{"v": 1	"t": 211669	"P": 1009.25	"F": 0}
{"v": 1	"t": 211690	"P": 1012.0	"F": 0}
{"v": 1	"t": 211710	"P": 1011.0	"F": 0}
{"v": 1	"t": 211730	"P": 1007.0	"F": 0}
{"v": 1	"t": 211751	"P": 1007.75	"F": 0}
{"v": 1	"t": 211771	"P": 1013.75	"F": 0}
{"v": 1	"t": 211791	"P": 1012.25	"F": 0}
{"v": 1	"t": 211811	"P": 1008.75	"F": 0}
{"v": 1	"t": 211832	"P": 1007.0	"F": 0}
{"v": 1	"t": 211852	"P": 1010.5	"F": 0}
{"v": 1	"t": 211872	"P": 1013.0	"F": 0}
{"v": 1	"t": 211893	"P": 1010.0	"F": 0}
{"v": 1	"t": 211913	"P": 1007.25	"F": 0}
{"v": 1	"t": 211933	"P": 1011.5	"F": 0}
{"v": 1	"t": 211954	"P": 1011.5	"F": 0}
{"v": 1	"t": 211974	"P": 1010.0	"F": 0}
{"v": 1	"t": 211994	"P": 1005.75	"F": 0}
{"v": 1	"t": 212015	"P": 1010.75	"F": 0}
{"v": 1	"t": 212035	"P": 1012.75	"F": 0}
{"v": 1	"t": 212055	"P": 1009.5	"F": 0}
{"v": 1	"t": 212075	"P": 1007.0	"F": 0}
{"v": 1	"t": 212096	"P": 1009.75	"F": 0}
{"v": 1	"t": 212116	"P": 1013.75	"F": 0}
{"v": 1	"t": 212136	"P": 1010.5	"F": 0}
{"v": 1	"t": 212157	"P": 1006.75	"F": 0}
{"v": 1	"t": 212177	"P": 1007.75	"F": 0}
{"v": 1	"t": 212197	"P": 1013.75	"F": 0}
{"v": 1	"t": 212218	"P": 1008.75	"F": 0}
{"v": 1	"t": 212238	"P": 1007.25	"F": 0}
{"v": 1	"t": 212258	"P": 1008.5	"F": 0}
{"v": 1	"t": 212278	"P": 1012.5	"F": 0}
{"v": 1	"t": 212299	"P": 1011.5	"F": 0}
{"v": 1	"t": 212319	"P": 1009.75	"F": 0}
{"v": 1	"t": 212339	"P": 1008.5	"F": 0}
{"v": 1	"t": 212360	"P": 1012.75	"F": 0}
{"v": 1	"t": 212380	"P": 1011.25	"F": 0}
{"v": 1	"t": 212400	"P": 1009.5	"F": 0	"C": 50.25	"D": 3149	"sn": 54091779688249	"file": "/data/device_log/data0000.out"}
{"v": 1	"t": 212421	"P": 1006.75	"F": 0}
{"v": 1	"t": 212441	"P": 1012.0	"F": 0}
{"v": 1	"t": 212461	"P": 1011.75	"F": 0}
{"v": 1	"t": 212481	"P": 1009.25	"F": 0}
{"v": 1	"t": 212502	"P": 1005.25	"F": 0}
{"v": 1	"t": 212522	"P": 1010.5	"F": 0}
{"v": 1	"t": 212542	"P": 1013.5	"F": 0}
{"v": 1	"t": 212563	"P": 1010.0	"F": 0}
{"v": 1	"t": 212583	"P": 1007.0	"F": 0}
{"v": 1	"t": 212603	"P": 1008.5	"F": 0}
{"v": 1	"t": 212624	"P": 1014.75	"F": 0}
{"v": 1	"t": 212644	"P": 1010.75	"F": 0}
{"v": 1	"t": 212664	"P": 1009.0	"F": 0}
{"v": 1	"t": 212684	"P": 1008.0	"F": 0}
{"v": 1	"t": 212705	"P": 1012.0	"F": 0}
{"v": 1	"t": 212725	"P": 1011.25	"F": 0}
{"v": 1	"t": 212745	"P": 1008.0	"F": 0}
{"v": 1	"t": 212766	"P": 1008.25	"F": 0}
{"v": 1	"t": 212786	"P": 1012.75	"F": 0}
{"v": 1	"t": 212806	"P": 1012.25	"F": 0}
{"v": 1	"t": 212827	"P": 1009.0	"F": 0}
{"v": 1	"t": 212847	"P": 1006.0	"F": 0}
{"v": 1	"t": 212867	"P": 1010.25	"F": 0}
{"v": 1	"t": 212887	"P": 1011.5	"F": 0}
{"v": 1	"t": 212908	"P": 1008.75	"F": 0}
{"v": 1	"t": 212928	"P": 1006.75	"F": 0}
{"v": 1	"t": 212948	"P": 1010.75	"F": 0}
{"v": 1	"t": 212969	"P": 1011.75	"F": 0}
{"v": 1	"t": 212989	"P": 1009.25	"F": 0}
{"v": 1	"t": 213009	"P": 1007.5	"F": 0}
{"v": 1	"t": 213030	"P": 1012.25	"F": 0}
{"v": 1	"t": 213050	"P": 1012.25	"F": 0}
{"v": 1	"t": 213070	"P": 1009.75	"F": 0}
{"v": 1	"t": 213090	"P": 1007.25	"F": 0}
{"v": 1	"t": 213111	"P": 1012.0	"F": 0}
{"v": 1	"t": 213131	"P": 1013.0	"F": 0}
{"v": 1	"t": 213151	"P": 1010.0	"F": 0}
{"v": 1	"t": 213172	"P": 1008.25	"F": 0}
{"v": 1	"t": 213192	"P": 1008.25	"F": 0}
{"v": 1	"t": 213212	"P": 1013.75	"F": 0}
{"v": 1	"t": 213233	"P": 1010.75	"F": 0}
{"v": 1	"t": 213253	"P": 1008.25	"F": 0}
{"v": 1	"t": 213273	"P": 1007.75	"F": 0}
{"v": 1	"t": 213293	"P": 1014.0	"F": 0}
{"v": 1	"t": 213314	"P": 1012.25	"F": 0}
{"v": 1	"t": 213334	"P": 1009.25	"F": 0}
{"v": 1	"t": 213354	"P": 1008.5	"F": 0}
{"v": 1	"t": 213375	"P": 1012.0	"F": 0}
{"v": 1	"t": 213395	"P": 1010.75	"F": 0}
{"v": 1	"t": 213415	"P": 1008.0	"F": 0	"C": 50.25	"D": 3148	"sn": 54091779688249	"file": "/data/device_log/data0000.out"}
{"v": 1	"t": 213436	"P": 1008.25	"F": 0}
{"v": 1	"t": 213456	"P": 1011.5	"F": 0}
{"v": 1	"t": 213476	"P": 1011.75	"F": 0}
{"v": 1	"t": 213496	"P": 1010.5	"F": 0}
{"v": 1	"t": 213517	"P": 1007.0	"F": 0}
{"v": 1	"t": 213537	"P": 1010.5	"F": 0}
{"v": 1	"t": 213557	"P": 1013.0	"F": 0}
{"v": 1	"t": 213578	"P": 1010.25	"F": 0}
{"v": 1	"t": 213598	"P": 1008.75	"F": 0}
{"v": 1	"t": 213618	"P": 1007.25	"F": 0}
{"v": 1	"t": 213638	"P": 1012.5	"F": 0}
{"v": 1	"t": 213659	"P": 1010.75	"F": 0}
{"v": 1	"t": 213679	"P": 1007.25	"F": 0}
{"v": 1	"t": 213699	"P": 1008.75	"F": 0}
{"v": 1	"t": 213720	"P": 1015.25	"F": 0}
{"v": 1	"t": 213740	"P": 1012.25	"F": 1}
{"v": 1	"t": 213760	"P": 1008.25	"F": 0}
{"v": 1	"t": 213781	"P": 1007.75	"F": 0}
{"v": 1	"t": 213801	"P": 1015.0	"F": 0}
{"v": 1	"t": 213821	"P": 1012.75	"F": 0}
{"v": 1	"t": 213842	"P": 1008.5	"F": 0}
{"v": 1	"t": 213862	"P": 1007.75	"F": 0}
{"v": 1	"t": 213882	"P": 1012.5	"F": 0}
{"v": 1	"t": 213903	"P": 1012.0	"F": 0}
{"v": 1	"t": 213923	"P": 1007.25	"F": 0}
{"v": 1	"t": 213943	"P": 1008.5	"F": 0}
{"v": 1	"t": 213964	"P": 1013.75	"F": 0}
{"v": 1	"t": 213984	"P": 1009.0	"F": 0}
{"v": 1	"t": 214004	"P": 1008.5	"F": 0}
{"v": 1	"t": 214024	"P": 1005.5	"F": 0}
{"v": 1	"t": 214045	"P": 1012.5	"F": 0}
{"v": 1	"t": 214065	"P": 1011.0	"F": 0}
{"v": 1	"t": 214085	"P": 1007.25	"F": 0}
{"v": 1	"t": 214106	"P": 1008.0	"F": 0}
{"v": 1	"t": 214126	"P": 1011.5	"F": 0}
{"v": 1	"t": 214147	"P": 1009.0	"F": 0}
{"v": 1	"t": 214167	"P": 1005.75	"F": 0}
{"v": 1	"t": 214187	"P": 1014.5	"F": 0}
{"v": 1	"t": 214207	"P": 1010.5	"F": 0}
{"v": 1	"t": 214228	"P": 1010.0	"F": 0}
{"v": 1	"t": 214248	"P": 1006.5	"F": 0}
{"v": 1	"t": 214268	"P": 1011.0	"F": 0}
{"v": 1	"t": 214289	"P": 1013.25	"F": 0}
{"v": 1	"t": 214309	"P": 1009.0	"F": 0}
{"v": 1	"t": 214329	"P": 1007.25	"F": 0}
{"v": 1	"t": 214350	"P": 1010.75	"F": 0}
{"v": 1	"t": 214370	"P": 1013.25	"F": 0}
{"v": 1	"t": 214390	"P": 1008.25	"F": 0}
{"v": 1	"t": 214410	"P": 1005.25	"F": 0}
{"v": 1	"t": 214431	"P": 1010.25	"F": 0	"C": 50.215	"D": 3147	"sn": 54091779688249	"file": "/data/device_log/data0000.out"}
{"v": 1	"t": 214451	"P": 1011.75	"F": 0}
{"v": 1	"t": 214471	"P": 1010.0	"F": 0}
{"v": 1	"t": 214492	"P": 1008.25	"F": 0}
{"v": 1	"t": 214512	"P": 1008.0	"F": 0}
{"v": 1	"t": 214532	"P": 1013.5	"F": 0}
{"v": 1	"t": 214553	"P": 1011.25	"F": 0}
{"v": 1	"t": 214573	"P": 1009.25	"F": 0}
{"v": 1	"t": 214593	"P": 1009.0	"F": 0}
{"v": 1	"t": 214613	"P": 1013.75	"F": 0}
{"v": 1	"t": 214634	"P": 1011.75	"F": 0}
{"v": 1	"t": 214654	"P": 1009.25	"F": 0}
{"v": 1	"t": 214674	"P": 1005.25	"F": 0}
{"v": 1	"t": 214695	"P": 1013.25	"F": 0}
{"v": 1	"t": 214715	"P": 1013.5	"F": 0}
{"v": 1	"t": 214735	"P": 1009.0	"F": 0}
{"v": 1	"t": 214756	"P": 1008.5	"F": 0}
{"v": 1	"t": 214776	"P": 1009.5	"F": 0}
{"v": 1	"t": 214796	"P": 1013.0	"F": 0}
{"v": 1	"t": 214816	"P": 1009.75	"F": 0}
{"v": 1	"t": 214837	"P": 1008.25	"F": 0}
{"v": 1	"t": 214857	"P": 1011.25	"F": 0}
{"v": 1	"t": 214877	"P": 1012.25	"F": 0}
{"v": 1	"t": 214898	"P": 1007.25	"F": 0}
{"v": 1	"t": 214918	"P": 1007.0	"F": 0}
{"v": 1	"t": 214938	"P": 1009.5	"F": 0}
{"v": 1	"t": 214959	"P": 1014.5	"F": 0}
{"v": 1	"t": 214979	"P": 1008.75	"F": 0}
{"v": 1	"t": 214999	"P": 1007.75	"F": 0}
{"v": 1	"t": 215019	"P": 1008.75	"F": 0}
{"v": 1	"t": 215040	"P": 1013.0	"F": 0}
{"v": 1	"t": 215060	"P": 1011.0	"F": 0}
{"v": 1	"t": 215080	"P": 1008.25	"F": 0}
{"v": 1	"t": 215101	"P": 1006.0	"F": 0}
{"v": 1	"t": 215121	"P": 1012.25	"F": 0}
{"v": 1	"t": 215141	"P": 1009.0	"F": 0}
{"v": 1	"t": 215161	"P": 1009.5	"F": 0}
{"v": 1	"t": 215182	"P": 1007.25	"F": 0}
{"v": 1	"t": 215202	"P": 1009.25	"F": 0}
{"v": 1	"t": 215222	"P": 1012.75	"F": 0}
{"v": 1	"t": 215243	"P": 1009.5	"F": 0}
{"v": 1	"t": 215263	"P": 1007.0	"F": 0}
{"v": 1	"t": 215283	"P": 1009.75	"F": 0}
{"v": 1	"t": 215304	"P": 1011.5	"F": 0}
{"v": 1	"t": 215324	"P": 1009.5	"F": 0}
{"v": 1	"t": 215344	"P": 1008.75	"F": 0}
{"v": 1	"t": 215364	"P": 1009.25	"F": 0}
{"v": 1	"t": 215385	"P": 1012.0	"F": 0}
{"v": 1	"t": 215405	"P": 1009.75	"F": 0}
{"v": 1	"t": 215425	"P": 1008.25	"F": 0}
{"v": 1	"t": 215446	"P": 1007.25	"F": 0	"C": 50.19	"D": 3146	"sn": 54091779688249	"file": "/data/device_log/data0000.out"}
{"v": 1	"t": 215466	"P": 1011.75	"F": 0}
{"v": 1	"t": 215486	"P": 1010.25	"F": 0}
{"v": 1	"t": 215507	"P": 1007.5	"F": 0}
{"v": 1	"t": 215527	"P": 1010.0	"F": 0}
{"v": 1	"t": 215547	"P": 1012.0	"F": 0}
{"v": 1	"t": 215568	"P": 1010.75	"F": 0}
{"v": 1	"t": 215588	"P": 1007.75	"F": 0}
{"v": 1	"t": 215608	"P": 1009.5	"F": 0}
{"v": 1	"t": 215628	"P": 1013.5	"F": 0}
{"v": 1	"t": 215649	"P": 1011.25	"F": 0}
{"v": 1	"t": 215669	"P": 1008.75	"F": 0}
{"v": 1	"t": 215689	"P": 1008.25	"F": 0}
{"v": 1	"t": 215710	"P": 1013.0	"F": 0}
{"v": 1	"t": 215730	"P": 1011.5	"F": 0}
{"v": 1	"t": 215750	"P": 1009.75	"F": 0}
{"v": 1	"t": 215771	"P": 1007.75	"F": 0}
{"v": 1	"t": 215791	"P": 1013.0	"F": 0}
{"v": 1	"t": 215811	"P": 1012.0	"F": 0}
{"v": 1	"t": 215832	"P": 1007.75	"F": 0}
{"v": 1	"t": 215852	"P": 1007.5	"F": 0}
{"v": 1	"t": 215872	"P": 1011.5	"F": 0}
{"v": 1	"t": 215892	"P": 1011.75	"F": 0}
{"v": 1	"t": 215913	"P": 1008.5	"F": 0}
{"v": 1	"t": 215933	"P": 1006.25	"F": 0}
{"v": 1	"t": 215953	"P": 1009.0	"F": 0}
{"v": 1	"t": 215974	"P": 1013.75	"F": 0}
{"v": 1	"t": 215994	"P": 1010.75	"F": 0}
{"v": 1	"t": 216014	"P": 1007.75	"F": 0}
{"v": 1	"t": 216034	"P": 1007.5	"F": 0}
{"v": 1	"t": 216055	"P": 1012.75	"F": 0}
{"v": 1	"t": 216075	"P": 1010.25	"F": 0}
{"v": 1	"t": 216095	"P": 1008.0	"F": 0}
{"v": 1	"t": 216116	"P": 1009.0	"F": 0}
{"v": 1	"t": 216136	"P": 1012.75	"F": 0}
{"v": 1	"t": 216156	"P": 1012.25	"F": 0}
{"v": 1	"t": 216177	"P": 1008.0	"F": 0}
{"v": 1	"t": 216197	"P": 1006.75	"F": 0}
{"v": 1	"t": 216217	"P": 1010.75	"F": 0}
{"v": 1	"t": 216237	"P": 1013.0	"F": 0}
{"v": 1	"t": 216258	"P": 1008.75	"F": 0}
{"v": 1	"t": 216278	"P": 1008.5	"F": 0}
{"v": 1	"t": 216298	"P": 1010.75	"F": 0}
{"v": 1	"t": 216319	"P": 1012.0	"F": 0}
{"v": 1	"t": 216339	"P": 1010.25	"F": 0}
{"v": 1	"t": 216359	"P": 1005.0	"F": 0}
{"v": 1	"t": 216380	"P": 1012.75	"F": 0}
{"v": 1	"t": 216400	"P": 1013.0	"F": 0}
{"v": 1	"t": 216420	"P": 1010.25	"F": 0}
{"v": 1	"t": 216441	"P": 1005.5	"F": 0}
{"v": 1	"t": 216461	"P": 1012.25	"F": 0	"C": 50.165	"D": 3145	"sn": 54091779688249	"file": "/data/device_log/data0000.out"}
{"v": 1	"t": 216481	"P": 1012.25	"F": 0}
{"v": 1	"t": 216501	"P": 1008.75	"F": 0}
{"v": 1	"t": 216522	"P": 1007.0	"F": 0}
{"v": 1	"t": 216542	"P": 1010.5	"F": 0}
{"v": 1	"t": 216562	"P": 1013.0	"F": 0}
{"v": 1	"t": 216583	"P": 1011.25	"F": 0}
{"v": 1	"t": 216603	"P": 1008.5	"F": 0}
{"v": 1	"t": 216623	"P": 1010.25	"F": 0}
{"v": 1	"t": 216644	"P": 1013.5	"F": 0}
{"v": 1	"t": 216664	"P": 1010.5	"F": 0}
{"v": 1	"t": 216684	"P": 1006.75	"F": 0}
{"v": 1	"t": 216704	"P": 1008.25	"F": 0}
{"v": 1	"t": 216725	"P": 1014.5	"F": 0}
{"v": 1	"t": 216745	"P": 1011.5	"F": 0}
{"v": 1	"t": 216765	"P": 1009.75	"F": 0}
{"v": 1	"t": 216786	"P": 1007.5	"F": 0}
{"v": 1	"t": 216806	"P": 1011.25	"F": 0}
{"v": 1	"t": 216826	"P": 1010.75	"F": 0}
{"v": 1	"t": 216847	"P": 1010.0	"F": 0}
{"v": 1	"t": 216867	"P": 1007.0	"F": 0}
{"v": 1	"t": 216887	"P": 1012.0	"F": 0}
{"v": 1	"t": 216907	"P": 1013.75	"F": 0}
{"v": 1	"t": 216928	"P": 1010.0	"F": 0}
{"v": 1	"t": 216948	"P": 1007.75	"F": 0}
{"v": 1	"t": 216968	"P": 1011.75	"F": 0}
{"v": 1	"t": 216989	"P": 1012.25	"F": 0}
{"v": 1	"t": 217009	"P": 1009.75	"F": 0}
{"v": 1	"t": 217029	"P": 1006.0	"F": 0}
{"v": 1	"t": 217050	"P": 1009.0	"F": 0}
{"v": 1	"t": 217070	"P": 1013.25	"F": 0}
{"v": 1	"t": 217090	"P": 1010.0	"F": 0}
{"v": 1	"t": 217110	"P": 1007.5	"F": 0}
{"v": 1	"t": 217131	"P": 1008.75	"F": 0}
{"v": 1	"t": 217151	"P": 1014.5	"F": 0}
{"v": 1	"t": 217171	"P": 1010.75	"F": 0}
{"v": 1	"t": 217192	"P": 1008.0	"F": 0}
{"v": 1	"t": 217212	"P": 1009.75	"F": 0}
{"v": 1	"t": 217232	"P": 1015.25	"F": 0}
{"v": 1	"t": 217253	"P": 1011.75	"F": 0}
{"v": 1	"t": 217273	"P": 1008.5	"F": 0}
{"v": 1	"t": 217293	"P": 1005.75	"F": 0}
{"v": 1	"t": 217313	"P": 1013.5	"F": 0}
{"v": 1	"t": 217334	"P": 1010.0	"F": 0}
{"v": 1	"t": 217354	"P": 1008.5	"F": 0}
{"v": 1	"t": 217374	"P": 1006.0	"F": 0}
{"v": 1	"t": 217395	"P": 1010.5	"F": 0}
{"v": 1	"t": 217415	"P": 1012.0	"F": 0}
{"v": 1	"t": 217435	"P": 1010.0	"F": 0}
{"v": 1	"t": 217455	"P": 1004.5	"F": 0}
{"v": 1	"t": 217476	"P": 1010.75	"F": 0	"C": 50.17	"D": 3144	"sn": 54091779688249	"file": "/data/device_log/data0000.out"}
{"v": 1	"t": 217496	"P": 1014.0	"F": 1}
{"v": 1	"t": 217516	"P": 1010.75	"F": 0}
{"v": 1	"t": 217537	"P": 1008.0	"F": 0}
{"v": 1	"t": 217557	"P": 1009.75	"F": 0}
{"v": 1	"t": 217577	"P": 1011.5	"F": 0}
{"v": 1	"t": 217598	"P": 1011.75	"F": 0}
{"v": 1	"t": 217618	"P": 1007.0	"F": 0}
{"v": 1	"t": 217638	"P": 1006.25	"F": 0}
{"v": 1	"t": 217658	"P": 1012.25	"F": 0}
{"v": 1	"t": 217679	"P": 1012.5	"F": 0}
{"v": 1	"t": 217699	"P": 1009.25	"F": 0}
{"v": 1	"t": 217719	"P": 1008.75	"F": 0}
{"v": 1	"t": 217740	"P": 1011.5	"F": 0}
{"v": 1	"t": 217760	"P": 1012.5	"F": 0}
{"v": 1	"t": 217780	"P": 1007.75	"F": 0}
{"v": 1	"t": 217801	"P": 1007.25	"F": 0}
{"v": 1	"t": 217821	"P": 1012.5	"F": 0}
{"v": 1	"t": 217841	"P": 1011.75	"F": 0}
{"v": 1	"t": 217862	"P": 1008.0	"F": 0}
{"v": 1	"t": 217882	"P": 1010.0	"F": 0}
{"v": 1	"t": 217902	"P": 1011.75	"F": 0}
{"v": 1	"t": 217923	"P": 1008.5	"F": 0}
{"v": 1	"t": 217943	"P": 1006.75	"F": 0}
{"v": 1	"t": 217963	"P": 1013.0	"F": 0}
{"v": 1	"t": 217984	"P": 1011.25	"F": 0}
{"v": 1	"t": 218004	"P": 1007.5	"F": 0}
{"v": 1	"t": 218024	"P": 1008.5	"F": 0}
{"v": 1	"t": 218045	"P": 1012.75	"F": 0}
{"v": 1	"t": 218065	"P": 1009.5	"F": 0}
{"v": 1	"t": 218085	"P": 1007.5	"F": 0}
{"v": 1	"t": 218106	"P": 1009.0	"F": 0}
{"v": 1	"t": 218126	"P": 1013.5	"F": 0}
{"v": 1	"t": 218146	"P": 1009.75	"F": 0}
{"v": 1	"t": 218167	"P": 1007.5	"F": 0}
{"v": 1	"t": 218187	"P": 1010.0	"F": 0}
{"v": 1	"t": 218207	"P": 1014.0	"F": 0}
{"v": 1	"t": 218228	"P": 1011.25	"F": 0}
{"v": 1	"t": 218248	"P": 1009.5	"F": 0}
{"v": 1	"t": 218268	"P": 1004.75	"F": 0}
{"v": 1	"t": 218288	"P": 1011.75	"F": 0}
{"v": 1	"t": 218309	"P": 1014.0	"F": 0}
{"v": 1	"t": 218329	"P": 1008.25	"F": 0}
{"v": 1	"t": 218349	"P": 1007.75	"F": 0}
{"v": 1	"t": 218370	"P": 1011.25	"F": 0}
{"v": 1	"t": 218390	"P": 1013.75	"F": 0}
{"v": 1	"t": 218410	"P": 1009.25	"F": 0}
{"v": 1	"t": 218430	"P": 1007.5	"F": 0}
{"v": 1	"t": 218451	"P": 1009.25	"F": 0}
{"v": 1	"t": 218471	"P": 1012.25	"F": 0}
{"v": 1	"t": 218491	"P": 1009.0	"F": 0	"C": 50.125	"D": 3143	"sn": 54091779688249	"file": "/data/device_log/data0000.out"}
{"v": 1	"t": 218512	"P": 1008.5	"F": 0}
{"v": 1	"t": 218532	"P": 1007.75	"F": 0}
{"v": 1	"t": 218552	"P": 1013.5	"F": 0}
{"v": 1	"t": 218572	"P": 1011.75	"F": 0}
{"v": 1	"t": 218593	"P": 1007.75	"F": 0}
{"v": 1	"t": 218613	"P": 1006.75	"F": 0}
{"v": 1	"t": 218633	"P": 1012.75	"F": 0}
{"v": 1	"t": 218654	"P": 1010.75	"F": 0}
{"v": 1	"t": 218674	"P": 1006.5	"F": 0}
{"v": 1	"t": 218694	"P": 1006.0	"F": 0}
{"v": 1	"t": 218715	"P": 1012.5	"F": 0}
{"v": 1	"t": 218735	"P": 1008.0	"F": 0}
{"v": 1	"t": 218756	"P": 1008.5	"F": 0}
{"v": 1	"t": 218776	"P": 1010.25	"F": 0}
{"v": 1	"t": 218796	"P": 1012.5	"F": 0}
{"v": 1	"t": 218816	"P": 1008.5	"F": 0}
{"v": 1	"t": 218837	"P": 1006.75	"F": 0}
{"v": 1	"t": 218857	"P": 1009.5	"F": 0}
{"v": 1	"t": 218877	"P": 1013.25	"F": 0}
{"v": 1	"t": 218898	"P": 1011.0	"F": 0}
{"v": 1	"t": 218918	"P": 1008.25	"F": 0}
{"v": 1	"t": 218938	"P": 1007.75	"F": 0}
{"v": 1	"t": 218958	"P": 1012.0	"F": 0}
{"v": 1	"t": 218979	"P": 1012.0	"F": 0}
{"v": 1	"t": 218999	"P": 1008.0	"F": 0}
{"v": 1	"t": 219019	"P": 1006.5	"F": 0}
{"v": 1	"t": 219040	"P": 1012.25	"F": 0}
{"v": 1	"t": 219060	"P": 1012.25	"F": 0}
{"v": 1	"t": 219080	"P": 1009.25	"F": 0}
{"v": 1	"t": 219101	"P": 1007.5	"F": 0}
{"v": 1	"t": 219121	"P": 1011.5	"F": 0}
{"v": 1	"t": 219141	"P": 1013.0	"F": 0}
{"v": 1	"t": 219161	"P": 1009.5	"F": 0}
{"v": 1	"t": 219182	"P": 1008.5	"F": 0}
{"v": 1	"t": 219202	"P": 1010.5	"F": 0}
{"v": 1	"t": 219222	"P": 1014.0	"F": 0}
{"v": 1	"t": 219243	"P": 1010.75	"F": 0}
{"v": 1	"t": 219263	"P": 1007.5	"F": 0}
{"v": 1	"t": 219283	"P": 1008.75	"F": 0}
{"v": 1	"t": 219303	"P": 1014.25	"F": 0}
{"v": 1	"t": 219324	"P": 1011.25	"F": 0}
{"v": 1	"t": 219344	"P": 1006.5	"F": 0}
{"v": 1	"t": 219365	"P": 1010.0	"F": 0}
{"v": 1	"t": 219385	"P": 1011.75	"F": 0}
{"v": 1	"t": 219405	"P": 1010.0	"F": 0}
{"v": 1	"t": 219425	"P": 1006.75	"F": 0}
{"v": 1	"t": 219446	"P": 1008.25	"F": 0}
{"v": 1	"t": 219466	"P": 1012.25	"F": 0}
{"v": 1	"t": 219486	"P": 1010.75	"F": 0}
{"v": 1	"t": 219507	"P": 1008.75	"F": 0	"C": 50.115	"D": 3142	"sn": 54091779688249	"file": "/data/device_log/data0000.out"}
{"v": 1	"t": 219527	"P": 1005.25	"F": 0}
{"v": 1	"t": 219547	"P": 1014.25	"F": 0}
{"v": 1	"t": 219567	"P": 1011.25	"F": 0}
{"v": 1	"t": 219588	"P": 1010.25	"F": 0}
{"v": 1	"t": 219608	"P": 1005.5	"F": 0}
{"v": 1	"t": 219628	"P": 1011.5	"F": 0}
{"v": 1	"t": 219649	"P": 1013.25	"F": 0}
{"v": 1	"t": 219669	"P": 1010.25	"F": 0}
{"v": 1	"t": 219689	"P": 1006.75	"F": 0}
{"v": 1	"t": 219709	"P": 1007.5	"F": 0}
{"v": 1	"t": 219730	"P": 1013.25	"F": 0}
{"v": 1	"t": 219750	"P": 1011.5	"F": 0}
{"v": 1	"t": 219770	"P": 1007.0	"F": 0}
{"v": 1	"t": 219791	"P": 1007.5	"F": 0}
{"v": 1	"t": 219811	"P": 1011.75	"F": 0}
{"v": 1	"t": 219831	"P": 1011.25	"F": 0}
{"v": 1	"t": 219852	"P": 1007.25	"F": 0}
{"v": 1	"t": 219872	"P": 1006.25	"F": 0}
{"v": 1	"t": 219892	"P": 1012.5	"F": 0}
{"v": 1	"t": 219912	"P": 1014.0	"F": 0}
{"v": 1	"t": 219933	"P": 1006.75	"F": 0}
{"v": 1	"t": 219953	"P": 1006.5	"F": 0}
{"v": 1	"t": 219973	"P": 1012.0	"F": 0}
{"v": 1	"t": 219994	"P": 1011.5	"F": 0}
{"v": 1	"t": 220014	"P": 1009.75	"F": 0}
{"v": 1	"t": 220034	"P": 1007.25	"F": 0}
{"v": 1	"t": 220055	"P": 1013.25	"F": 0}
{"v": 1	"t": 220075	"P": 1011.75	"F": 0}
{"v": 1	"t": 220095	"P": 1008.75	"F": 0}
{"v": 1	"t": 220116	"P": 1007.0	"F": 0}
{"v": 1	"t": 220136	"P": 1012.5	"F": 0}
{"v": 1	"t": 220156	"P": 1013.25	"F": 0}
{"v": 1	"t": 220176	"P": 1009.75	"F": 0}
{"v": 1	"t": 220197	"P": 1006.5	"F": 0}
{"v": 1	"t": 220217	"P": 1010.0	"F": 0}
{"v": 1	"t": 220237	"P": 1012.0	"F": 0}
{"v": 1	"t": 220258	"P": 1011.75	"F": 0}
{"v": 1	"t": 220278	"P": 1007.25	"F": 0}
{"v": 1	"t": 220298	"P": 1007.25	"F": 0}
{"v": 1	"t": 220318	"P": 1015.0	"F": 0}
{"v": 1	"t": 220339	"P": 1010.75	"F": 0}
{"v": 1	"t": 220359	"P": 1007.25	"F": 0}
{"v": 1	"t": 220379	"P": 1008.5	"F": 0}
{"v": 1	"t": 220400	"P": 1012.75	"F": 0}
{"v": 1	"t": 220420	"P": 1010.25	"F": 0}
{"v": 1	"t": 220440	"P": 1009.25	"F": 0}
{"v": 1	"t": 220461	"P": 1007.25	"F": 0}
{"v": 1	"t": 220481	"P": 1013.75	"F": 0}
{"v": 1	"t": 220501	"P": 1013.0	"F": 0}
{"v": 1	"t": 220521	"P": 1009.0	"F": 0	"C": 50.11	"D": 3141	"sn": 54091779688249	"file": "/data/device_log/data0000.out"}
{"v": 1	"t": 220542	"P": 1006.75	"F": 0}
{"v": 1	"t": 220562	"P": 1008.75	"F": 0}
{"v": 1	"t": 220582	"P": 1012.5	"F": 0}
{"v": 1	"t": 220603	"P": 1009.75	"F": 0}
{"v": 1	"t": 220623	"P": 1006.25	"F": 0}
{"v": 1	"t": 220643	"P": 1009.25	"F": 0}
{"v": 1	"t": 220664	"P": 1014.0	"F": 0}
{"v": 1	"t": 220684	"P": 1012.5	"F": 0}
{"v": 1	"t": 220704	"P": 1007.25	"F": 0}
{"v": 1	"t": 220724	"P": 1010.5	"F": 0}
{"v": 1	"t": 220745	"P": 1012.25	"F": 0}
{"v": 1	"t": 220765	"P": 1010.25	"F": 0}
{"v": 1	"t": 220785	"P": 1006.0	"F": 0}
{"v": 1	"t": 220806	"P": 1009.0	"F": 0}
{"v": 1	"t": 220826	"P": 1012.75	"F": 0}
{"v": 1	"t": 220846	"P": 1008.75	"F": 0}
{"v": 1	"t": 220867	"P": 1007.25	"F": 0}
{"v": 1	"t": 220887	"P": 1007.5	"F": 0}
{"v": 1	"t": 220907	"P": 1014.5	"F": 0}
{"v": 1	"t": 220928	"P": 1010.0	"F": 0}
{"v": 1	"t": 220948	"P": 1008.5	"F": 0}
{"v": 1	"t": 220968	"P": 1006.75	"F": 0}
{"v": 1	"t": 220988	"P": 1013.75	"F": 0}
{"v": 1	"t": 221009	"P": 1012.25	"F": 0}
{"v": 1	"t": 221029	"P": 1008.0	"F": 0}
{"v": 1	"t": 221049	"P": 1004.75	"F": 0}
{"v": 1	"t": 221070	"P": 1011.5	"F": 0}
{"v": 1	"t": 221090	"P": 1011.5	"F": 0}
{"v": 1	"t": 221110	"P": 1009.25	"F": 0}
{"v": 1	"t": 221130	"P": 1006.5	"F": 0}
{"v": 1	"t": 221151	"P": 1011.0	"F": 0}
{"v": 1	"t": 221171	"P": 1012.75	"F": 0}
{"v": 1	"t": 221191	"P": 1007.75	"F": 0}
{"v": 1	"t": 221212	"P": 1005.25	"F": 0}
{"v": 1	"t": 221232	"P": 1009.0	"F": 0}
{"v": 1	"t": 221252	"P": 1014.25	"F": 0}
{"v": 1	"t": 221273	"P": 1011.0	"F": 0}
{"v": 1	"t": 221293	"P": 1006.75	"F": 0}
{"v": 1	"t": 221313	"P": 1006.75	"F": 0}
{"v": 1	"t": 221333	"P": 1013.75	"F": 0}
{"v": 1	"t": 221354	"P": 1010.0	"F": 0}
{"v": 1	"t": 221375	"P": 1007.25	"F": 0}
{"v": 1	"t": 221395	"P": 1013.0	"F": 0}
{"v": 1	"t": 221415	"P": 1008.25	"F": 0}
{"v": 1	"t": 221436	"P": 1006.5	"F": 0}
{"v": 1	"t": 221456	"P": 1010.75	"F": 0}
{"v": 1	"t": 221476	"P": 1011.75	"F": 0}
{"v": 1	"t": 221496	"P": 1011.25	"F": 0}
{"v": 1	"t": 221517	"P": 1005.25	"F": 0}
{"v": 1	"t": 221537	"P": 1010.25	"F": 1	"C": 50.095	"D": 3140	"sn": 54091779688249	"file": "/data/device_log/data0000.out"}
{"v": 1	"t": 221557	"P": 1013.75	"F": 0}
{"v": 1	"t": 221578	"P": 1009.25	"F": 0}
{"v": 1	"t": 221598	"P": 1008.75	"F": 0}
{"v": 1	"t": 221618	"P": 1008.0	"F": 0}
{"v": 1	"t": 221638	"P": 1013.25	"F": 0}
{"v": 1	"t": 221659	"P": 1010.0	"F": 0}
{"v": 1	"t": 221679	"P": 1007.5	"F": 0}
{"v": 1	"t": 221699	"P": 1007.25	"F": 0}
{"v": 1	"t": 221720	"P": 1012.75	"F": 0}
{"v": 1	"t": 221740	"P": 1011.5	"F": 0}
{"v": 1	"t": 221760	"P": 1007.0	"F": 0}
{"v": 1	"t": 221781	"P": 1009.75	"F": 0}
{"v": 1	"t": 221801	"P": 1010.75	"F": 0}
{"v": 1	"t": 221821	"P": 1012.0	"F": 0}
{"v": 1	"t": 221841	"P": 1008.25	"F": 0}
{"v": 1	"t": 221862	"P": 1007.0	"F": 0}
{"v": 1	"t": 221882	"P": 1010.0	"F": 0}
{"v": 1	"t": 221902	"P": 1011.25	"F": 0}
{"v": 1	"t": 221923	"P": 1008.75	"F": 0}
{"v": 1	"t": 221943	"P": 1005.75	"F": 0}
{"v": 1	"t": 221963	"P": 1009.25	"F": 0}
{"v": 1	"t": 221984	"P": 1013.25	"F": 0}
{"v": 1	"t": 222004	"P": 1011.25	"F": 0}
{"v": 1	"t": 222024	"P": 1006.75	"F": 0}
{"v": 1	"t": 222045	"P": 1009.0	"F": 0}
{"v": 1	"t": 222065	"P": 1012.75	"F": 0}
{"v": 1	"t": 222085	"P": 1009.75	"F": 0}
{"v": 1	"t": 222105	"P": 1007.0	"F": 0}
{"v": 1	"t": 222126	"P": 1009.0	"F": 0}
{"v": 1	"t": 222146	"P": 1011.0	"F": 0}
{"v": 1	"t": 222166	"P": 1010.75	"F": 0}
{"v": 1	"t": 222187	"P": 1008.0	"F": 0}
{"v": 1	"t": 222207	"P": 1007.0	"F": 0}
{"v": 1	"t": 222227	"P": 1013.75	"F": 0}
{"v": 1	"t": 222248	"P": 1009.75	"F": 0}
{"v": 1	"t": 222268	"P": 1008.75	"F": 0}
{"v": 1	"t": 222288	"P": 1007.25	"F": 0}
{"v": 1	"t": 222308	"P": 1013.0	"F": 0}
{"v": 1	"t": 222329	"P": 1011.25	"F": 0}
{"v": 1	"t": 222349	"P": 1008.75	"F": 0}
{"v": 1	"t": 222369	"P": 1007.75	"F": 0}
{"v": 1	"t": 222390	"P": 1010.25	"F": 0}
{"v": 1	"t": 222410	"P": 1009.25	"F": 0}
{"v": 1	"t": 222430	"P": 1007.5	"F": 0}
{"v": 1	"t": 222451	"P": 1007.5	"F": 0}
{"v": 1	"t": 222471	"P": 1013.0	"F": 0}
{"v": 1	"t": 222491	"P": 1013.0	"F": 0}
{"v": 1	"t": 222511	"P": 1009.25	"F": 0}
{"v": 1	"t": 222532	"P": 1006.0	"F": 0}
{"v": 1	"t": 222552	"P": 1010.5	"F": 0	"C": 50.095	"D": 3139	"sn": 54091779688249	"file": "/data/device_log/data0000.out"}
{"v": 1	"t": 222572	"P": 1013.25	"F": 0}
{"v": 1	"t": 222593	"P": 1010.5	"F": 0}
{"v": 1	"t": 222613	"P": 1007.25	"F": 0}
{"v": 1	"t": 222633	"P": 1009.75	"F": 0}
{"v": 1	"t": 222654	"P": 1012.75	"F": 0}
{"v": 1	"t": 222674	"P": 1010.75	"F": 0}
{"v": 1	"t": 222694	"P": 1006.0	"F": 0}
{"v": 1	"t": 222714	"P": 1009.0	"F": 0}
{"v": 1	"t": 222735	"P": 1012.5	"F": 0}
{"v": 1	"t": 222755	"P": 1011.0	"F": 0}
{"v": 1	"t": 222775	"P": 1007.0	"F": 0}
{"v": 1	"t": 222796	"P": 1007.0	"F": 0}
{"v": 1	"t": 222816	"P": 1011.25	"F": 0}
{"v": 1	"t": 222836	"P": 1008.25	"F": 0}
{"v": 1	"t": 222857	"P": 1006.5	"F": 0}
{"v": 1	"t": 222877	"P": 1007.75	"F": 0}
{"v": 1	"t": 222897	"P": 1012.5	"F": 0}
{"v": 1	"t": 222918	"P": 1007.5	"F": 0}
{"v": 1	"t": 222938	"P": 1007.75	"F": 0}
{"v": 1	"t": 222958	"P": 1008.0	"F": 0}
{"v": 1	"t": 222978	"P": 1013.75	"F": 0}
{"v": 1	"t": 222999	"P": 1010.5	"F": 0}
{"v": 1	"t": 223019	"P": 1008.75	"F": 0}
{"v": 1	"t": 223039	"P": 1006.5	"F": 0}
{"v": 1	"t": 223060	"P": 1012.75	"F": 0}
{"v": 1	"t": 223080	"P": 1010.75	"F": 0}
{"v": 1	"t": 223100	"P": 1007.75	"F": 0}
{"v": 1	"t": 223121	"P": 1006.5	"F": 0}
{"v": 1	"t": 223141	"P": 1010.75	"F": 0}
{"v": 1	"t": 223161	"P": 1013.0	"F": 0}
{"v": 1	"t": 223181	"P": 1010.25	"F": 0}
{"v": 1	"t": 223202	"P": 1006.25	"F": 0}
{"v": 1	"t": 223222	"P": 1009.25	"F": 0}
{"v": 1	"t": 223242	"P": 1014.0	"F": 0}
{"v": 1	"t": 223263	"P": 1011.75	"F": 0}
{"v": 1	"t": 223283	"P": 1006.0	"F": 0}
{"v": 1	"t": 223303	"P": 1009.25	"F": 0}
{"v": 1	"t": 223324	"P": 1012.5	"F": 0}
{"v": 1	"t": 223344	"P": 1007.75	"F": 0}
{"v": 1	"t": 223365	"P": 1009.0	"F": 0}
{"v": 1	"t": 223385	"P": 1012.25	"F": 0}
{"v": 1	"t": 223405	"P": 1009.0	"F": 0}
{"v": 1	"t": 223426	"P": 1009.75	"F": 0}
{"v": 1	"t": 223446	"P": 1012.5	"F": 0}
{"v": 1	"t": 223466	"P": 1008.25	"F": 0}
{"v": 1	"t": 223487	"P": 1006.25	"F": 0}
{"v": 1	"t": 223507	"P": 1012.0	"F": 0}
{"v": 1	"t": 223528	"P": 1010.0	"F": 0}
{"v": 1	"t": 223548	"P": 1007.25	"F": 0}
{"v": 1	"t": 223568	"P": 1009.5	"F": 0	"C": 50.035	"D": 3138	"sn": 54091779688249	"file": "/data/device_log/data0000.out"}
{"v": 1	"t": 223589	"P": 1010.5	"F": 0}
{"v": 1	"t": 223609	"P": 1008.5	"F": 0}
{"v": 1	"t": 223629	"P": 1007.5	"F": 0}
{"v": 1	"t": 223650	"P": 1013.0	"F": 0}
{"v": 1	"t": 223670	"P": 1010.0	"F": 0}
{"v": 1	"t": 223690	"P": 1006.25	"F": 0}
{"v": 1	"t": 223711	"P": 1009.25	"F": 0}
{"v": 1	"t": 223731	"P": 1011.75	"F": 0}
{"v": 1	"t": 223752	"P": 1006.75	"F": 0}
{"v": 1	"t": 223772	"P": 1007.75	"F": 0}
{"v": 1	"t": 223792	"P": 1012.75	"F": 0}
{"v": 1	"t": 223813	"P": 1010.25	"F": 0}
{"v": 1	"t": 223833	"P": 1007.0	"F": 0}
{"v": 1	"t": 223853	"P": 1011.25	"F": 0}
{"v": 1	"t": 223874	"P": 1011.5	"F": 0}
{"v": 1	"t": 223894	"P": 1008.0	"F": 0}
{"v": 1	"t": 223915	"P": 1009.5	"F": 0}
{"v": 1	"t": 223935	"P": 1011.75	"F": 0}
{"v": 1	"t": 223955	"P": 1006.75	"F": 0}
{"v": 1	"t": 223976	"P": 1007.75	"F": 0}
{"v": 1	"t": 223996	"P": 1012.75	"F": 0}
{"v": 1	"t": 224017	"P": 1009.5	"F": 0}
{"v": 1	"t": 224037	"P": 1007.0	"F": 0}
{"v": 1	"t": 224057	"P": 1013.0	"F": 0}
{"v": 1	"t": 224078	"P": 1010.5	"F": 0}
{"v": 1	"t": 224098	"P": 1006.75	"F": 0}
{"v": 1	"t": 224118	"P": 1010.75	"F": 0}
{"v": 1	"t": 224139	"P": 1010.75	"F": 0}
{"v": 1	"t": 224159	"P": 1006.25	"F": 0}
{"v": 1	"t": 224179	"P": 1008.0	"F": 0}
{"v": 1	"t": 224200	"P": 1012.25	"F": 0}
{"v": 1	"t": 224220	"P": 1009.25	"F": 0}
{"v": 1	"t": 224241	"P": 1006.75	"F": 0}
{"v": 1	"t": 224261	"P": 1011.25	"F": 0}
{"v": 1	"t": 224281	"P": 1011.75	"F": 0}
{"v": 1	"t": 224302	"P": 1007.25	"F": 0}
{"v": 1	"t": 224322	"P": 1009.0	"F": 0}
{"v": 1	"t": 224342	"P": 1013.25	"F": 0}
{"v": 1	"t": 224363	"P": 1009.5	"F": 0}
{"v": 1	"t": 224383	"P": 1006.75	"F": 0}
{"v": 1	"t": 224403	"P": 1011.75	"F": 0}
{"v": 1	"t": 224424	"P": 1012.5	"F": 0}
{"v": 1	"t": 224444	"P": 1007.25	"F": 0}
{"v": 1	"t": 224465	"P": 1008.5	"F": 0}
{"v": 1	"t": 224485	"P": 1012.25	"F": 0}
{"v": 1	"t": 224505	"P": 1010.0	"F": 0}
{"v": 1	"t": 224526	"P": 1009.0	"F": 0}
{"v": 1	"t": 224546	"P": 1013.25	"F": 0}
{"v": 1	"t": 224566	"P": 1011.75	"F": 0}
{"v": 1	"t": 224587	"P": 1006.75	"F": 0	"C": 50.045	"D": 3137	"sn": 54091779688249	"file": "/data/device_log/data0000.out"}
{"v": 1	"t": 224607	"P": 1010.75	"F": 0}
{"v": 1	"t": 224628	"P": 1010.75	"F": 0}
{"v": 1	"t": 224648	"P": 1006.25	"F": 0}
{"v": 1	"t": 224668	"P": 1010.25	"F": 0}
{"v": 1	"t": 224689	"P": 1011.5	"F": 0}
{"v": 1	"t": 224709	"P": 1006.5	"F": 0}
{"v": 1	"t": 224730	"P": 1011.75	"F": 0}
{"v": 1	"t": 224750	"P": 1010.25	"F": 0}
{"v": 1	"t": 224771	"P": 1008.0	"F": 0}
{"v": 1	"t": 224791	"P": 1009.75	"F": 0}
{"v": 1	"t": 224811	"P": 1012.0	"F": 0}
{"v": 1	"t": 224832	"P": 1007.75	"F": 0}
{"v": 1	"t": 224852	"P": 1012.0	"F": 0}
{"v": 1	"t": 224873	"P": 1011.75	"F": 0}
{"v": 1	"t": 224893	"P": 1006.25	"F": 0}
{"v": 1	"t": 224913	"P": 1010.75	"F": 0}
{"v": 1	"t": 224934	"P": 1011.0	"F": 0}
{"v": 1	"t": 224954	"P": 1007.25	"F": 0}
{"v": 1	"t": 224975	"P": 1009.25	"F": 0}
{"v": 1	"t": 224995	"P": 1012.25	"F": 0}
{"v": 1	"t": 225015	"P": 1009.75	"F": 0}
{"v": 1	"t": 225036	"P": 1007.75	"F": 0}
{"v": 1	"t": 225056	"P": 1013.0	"F": 0}
{"v": 1	"t": 225076	"P": 1009.25	"F": 0}
{"v": 1	"t": 225097	"P": 1006.25	"F": 0}
{"v": 1	"t": 225117	"P": 1008.25	"F": 0}
{"v": 1	"t": 225137	"P": 1013.5	"F": 0}
{"v": 1	"t": 225158	"P": 1007.25	"F": 0}
{"v": 1	"t": 225178	"P": 1006.75	"F": 0}
{"v": 1	"t": 225199	"P": 1014.0	"F": 0}
{"v": 1	"t": 225219	"P": 1011.0	"F": 0}
{"v": 1	"t": 225239	"P": 1006.25	"F": 0}
{"v": 1	"t": 225260	"P": 1011.25	"F": 0}
{"v": 1	"t": 225280	"P": 1013.0	"F": 0}
{"v": 1	"t": 225300	"P": 1007.0	"F": 0}
{"v": 1	"t": 225321	"P": 1006.75	"F": 0}
{"v": 1	"t": 225341	"P": 1011.75	"F": 0}
{"v": 1	"t": 225361	"P": 1009.25	"F": 0}
{"v": 1	"t": 225382	"P": 1006.5	"F": 0}
{"v": 1	"t": 225402	"P": 1011.0	"F": 0}
{"v": 1	"t": 225422	"P": 1010.0	"F": 0}
{"v": 1	"t": 225443	"P": 1008.25	"F": 0}
{"v": 1	"t": 225463	"P": 1006.25	"F": 0}
{"v": 1	"t": 225484	"P": 1012.0	"F": 0}
{"v": 1	"t": 225504	"P": 1008.25	"F": 0}
{"v": 1	"t": 225524	"P": 1005.75	"F": 0}
{"v": 1	"t": 225545	"P": 1013.25	"F": 0}
{"v": 1	"t": 225565	"P": 1009.25	"F": 0}
{"v": 1	"t": 225586	"P": 1008.5	"F": 0}
{"v": 1	"t": 225606	"P": 1012.25	"F": 0	"C": 50.015	"D": 3136	"sn": 54091779688249	"file": "/data/device_log/data0000.out"}
{"v": 1	"t": 225626	"P": 1009.5	"F": 0}
{"v": 1	"t": 225647	"P": 1006.25	"F": 0}
{"v": 1	"t": 225667	"P": 1010.5	"F": 0}
{"v": 1	"t": 225687	"P": 1010.25	"F": 0}
{"v": 1	"t": 225708	"P": 1009.25	"F": 0}
{"v": 1	"t": 225728	"P": 1007.5	"F": 0}
{"v": 1	"t": 225749	"P": 1013.75	"F": 0}
{"v": 1	"t": 225769	"P": 1008.5	"F": 0}
{"v": 1	"t": 225789	"P": 1006.75	"F": 0}
{"v": 1	"t": 225810	"P": 1011.25	"F": 0}
{"v": 1	"t": 225830	"P": 1011.25	"F": 0}
{"v": 1	"t": 225850	"P": 1007.5	"F": 0}
{"v": 1	"t": 225871	"P": 1006.75	"F": 0}
{"v": 1	"t": 225891	"P": 1012.0	"F": 0}
{"v": 1	"t": 225912	"P": 1008.5	"F": 0}
{"v": 1	"t": 225932	"P": 1008.0	"F": 0}
{"v": 1	"t": 225952	"P": 1012.75	"F": 0}
{"v": 1	"t": 225973	"P": 1010.5	"F": 0}
{"v": 1	"t": 225993	"P": 1007.75	"F": 0}
{"v": 1	"t": 226013	"P": 1012.5	"F": 0}
{"v": 1	"t": 226034	"P": 1010.25	"F": 0}
{"v": 1	"t": 226054	"P": 1007.25	"F": 0}
{"v": 1	"t": 226075	"P": 1009.5	"F": 0}
{"v": 1	"t": 226095	"P": 1012.0	"F": 0}
{"v": 1	"t": 226115	"P": 1007.25	"F": 0}
{"v": 1	"t": 226136	"P": 1008.25	"F": 0}
{"v": 1	"t": 226156	"P": 1011.0	"F": 0}
{"v": 1	"t": 226177	"P": 1007.75	"F": 0}
{"v": 1	"t": 226197	"P": 1007.0	"F": 0}
{"v": 1	"t": 226217	"P": 1013.25	"F": 0}
{"v": 1	"t": 226238	"P": 1009.5	"F": 0}
{"v": 1	"t": 226258	"P": 1005.75	"F": 0}
{"v": 1	"t": 226278	"P": 1011.5	"F": 0}
{"v": 1	"t": 226299	"P": 1012.0	"F": 0}
{"v": 1	"t": 226319	"P": 1005.75	"F": 0}
{"v": 1	"t": 226340	"P": 1008.25	"F": 0}
{"v": 1	"t": 226360	"P": 1012.0	"F": 0}
{"v": 1	"t": 226380	"P": 1008.25	"F": 0}
{"v": 1	"t": 226401	"P": 1007.75	"F": 0}
{"v": 1	"t": 226421	"P": 1011.25	"F": 0}
{"v": 1	"t": 226441	"P": 1009.25	"F": 0}
{"v": 1	"t": 226462	"P": 1006.75	"F": 0}
{"v": 1	"t": 226482	"P": 1010.0	"F": 0}
{"v": 1	"t": 226502	"P": 1012.0	"F": 0}
{"v": 1	"t": 226523	"P": 1007.25	"F": 0}
{"v": 1	"t": 226543	"P": 1006.25	"F": 0}
{"v": 1	"t": 226564	"P": 1011.5	"F": 0}
{"v": 1	"t": 226584	"P": 1009.75	"F": 0}
{"v": 1	"t": 226604	"P": 1007.5	"F": 0}
{"v": 1	"t": 226625	"P": 1011.25	"F": 0	"C": 50.055	"D": 3135	"sn": 54091779688249	"file": "/data/device_log/data0000.out"}
{"v": 1	"t": 226645	"P": 1009.25	"F": 0}
{"v": 1	"t": 226665	"P": 1006.75	"F": 0}
{"v": 1	"t": 226686	"P": 1008.25	"F": 0}
{"v": 1	"t": 226706	"P": 1010.75	"F": 0}
{"v": 1	"t": 226726	"P": 1008.0	"F": 0}
{"v": 1	"t": 226747	"P": 1007.75	"F": 0}
{"v": 1	"t": 226767	"P": 1014.25	"F": 0}
{"v": 1	"t": 226788	"P": 1009.5	"F": 0}
{"v": 1	"t": 226808	"P": 1006.25	"F": 0}
{"v": 1	"t": 226828	"P": 1010.5	"F": 0}
{"v": 1	"t": 226849	"P": 1010.0	"F": 0}
{"v": 1	"t": 226869	"P": 1007.5	"F": 0}
{"v": 1	"t": 226889	"P": 1007.5	"F": 0}
{"v": 1	"t": 226910	"P": 1013.25	"F": 0}
{"v": 1	"t": 226930	"P": 1011.0	"F": 0}
{"v": 1	"t": 226951	"P": 1007.25	"F": 0}
{"v": 1	"t": 226971	"P": 1010.75	"F": 0}
{"v": 1	"t": 226991	"P": 1011.25	"F": 0}
{"v": 1	"t": 227012	"P": 1008.0	"F": 0}
{"v": 1	"t": 227032	"P": 1010.0	"F": 0}
{"v": 1	"t": 227052	"P": 1011.25	"F": 0}
{"v": 1	"t": 227073	"P": 1010.0	"F": 0}
{"v": 1	"t": 227093	"P": 1006.0	"F": 0}
{"v": 1	"t": 227113	"P": 1011.5	"F": 0}
{"v": 1	"t": 227134	"P": 1010.5	"F": 0}
{"v": 1	"t": 227154	"P": 1005.75	"F": 0}
{"v": 1	"t": 227175	"P": 1006.75	"F": 0}
{"v": 1	"t": 227195	"P": 1012.25	"F": 0}
{"v": 1	"t": 227215	"P": 1009.5	"F": 0}
{"v": 1	"t": 227236	"P": 1006.25	"F": 0}
{"v": 1	"t": 227256	"P": 1012.75	"F": 0}
{"v": 1	"t": 227276	"P": 1010.75	"F": 0}
{"v": 1	"t": 227297	"P": 1006.25	"F": 0}
{"v": 1	"t": 227317	"P": 1011.25	"F": 0}
{"v": 1	"t": 227337	"P": 1011.0	"F": 0}
{"v": 1	"t": 227358	"P": 1008.5	"F": 0}
{"v": 1	"t": 227378	"P": 1005.25	"F": 0}
{"v": 1	"t": 227399	"P": 1014.0	"F": 0}
{"v": 1	"t": 227419	"P": 1009.0	"F": 0}
{"v": 1	"t": 227439	"P": 1006.25	"F": 0}
{"v": 1	"t": 227460	"P": 1012.75	"F": 0}
{"v": 1	"t": 227480	"P": 1009.75	"F": 0}
{"v": 1	"t": 227500	"P": 1006.5	"F": 0}
{"v": 1	"t": 227521	"P": 1007.5	"F": 0}
{"v": 1	"t": 227541	"P": 1011.25	"F": 0}
{"v": 1	"t": 227561	"P": 1008.75	"F": 0}
{"v": 1	"t": 227582	"P": 1007.5	"F": 0}
{"v": 1	"t": 227602	"P": 1011.75	"F": 0}
{"v": 1	"t": 227623	"P": 1010.25	"F": 0}
{"v": 1	"t": 227643	"P": 1007.75	"F": 0	"C": 50.01	"D": 3134	"sn": 54091779688249	"file": "/data/device_log/data0000.out"}
{"v": 1	"t": 227663	"P": 1008.0	"F": 0}
{"v": 1	"t": 227684	"P": 1011.75	"F": 0}
{"v": 1	"t": 227704	"P": 1007.0	"F": 0}
{"v": 1	"t": 227724	"P": 1007.25	"F": 0}
{"v": 1	"t": 227745	"P": 1013.0	"F": 0}
{"v": 1	"t": 227766	"P": 1009.5	"F": 0}
{"v": 1	"t": 227786	"P": 1012.25	"F": 0}
{"v": 1	"t": 227807	"P": 1009.0	"F": 0}
{"v": 1	"t": 227827	"P": 1007.0	"F": 0}
{"v": 1	"t": 227847	"P": 1012.0	"F": 0}
{"v": 1	"t": 227868	"P": 1008.25	"F": 0}
{"v": 1	"t": 227888	"P": 1008.0	"F": 0}
{"v": 1	"t": 227908	"P": 1012.5	"F": 0}
{"v": 1	"t": 227929	"P": 1011.75	"F": 0}
{"v": 1	"t": 227949	"P": 1008.0	"F": 0}
{"v": 1	"t": 227969	"P": 996.25	"F": 0}
{"v": 1	"t": 227990	"P": 1012.0	"F": 0}
{"v": 1	"t": 228010	"P": 1011.0	"F": 0}
{"v": 1	"t": 228030	"P": 1008.0	"F": 0}
{"v": 1	"t": 228051	"P": 1006.75	"F": 0}
{"v": 1	"t": 228071	"P": 1011.25	"F": 0}
{"v": 1	"t": 228091	"P": 1010.75	"F": 0}
{"v": 1	"t": 228111	"P": 1010.25	"F": 0}
{"v": 1	"t": 228132	"P": 1006.75	"F": 0}
{"v": 1	"t": 228152	"P": 1010.25	"F": 0}
{"v": 1	"t": 228172	"P": 1012.75	"F": 0}
{"v": 1	"t": 228193	"P": 1007.0	"F": 0}
{"v": 1	"t": 228213	"P": 1006.75	"F": 0}
{"v": 1	"t": 228233	"P": 1008.5	"F": 0}
{"v": 1	"t": 228254	"P": 1011.25	"F": 0}
{"v": 1	"t": 228274	"P": 1006.5	"F": 0}
{"v": 1	"t": 228294	"P": 1005.75	"F": 0}
{"v": 1	"t": 228315	"P": 1008.0	"F": 0}
{"v": 1	"t": 228335	"P": 1012.25	"F": 0}
{"v": 1	"t": 228355	"P": 1009.0	"F": 0}
{"v": 1	"t": 228376	"P": 1005.25	"F": 0}
{"v": 1	"t": 228396	"P": 1011.5	"F": 0}
{"v": 1	"t": 228417	"P": 1010.25	"F": 0}
{"v": 1	"t": 228437	"P": 1009.0	"F": 0}
{"v": 1	"t": 228457	"P": 1011.75	"F": 0}
{"v": 1	"t": 228478	"P": 1009.5	"F": 0}
{"v": 1	"t": 228498	"P": 1007.0	"F": 0}
{"v": 1	"t": 228518	"P": 1009.75	"F": 0}
{"v": 1	"t": 228539	"P": 1011.25	"F": 0}
{"v": 1	"t": 228559	"P": 1010.0	"F": 0}
{"v": 1	"t": 228579	"P": 1006.5	"F": 0}
{"v": 1	"t": 228600	"P": 1009.25	"F": 0}
{"v": 1	"t": 228620	"P": 1014.5	"F": 0}
{"v": 1	"t": 228640	"P": 1009.0	"F": 0}
{"v": 1	"t": 228660	"P": 1007.25	"F": 0	"C": 49.995	"D": 3133	"sn": 54091779688249	"file": "/data/device_log/data0000.out"}
{"v": 1	"t": 228681	"P": 1007.5	"F": 0}
{"v": 1	"t": 228701	"P": 1014.25	"F": 0}
{"v": 1	"t": 228721	"P": 1009.75	"F": 0}
{"v": 1	"t": 228742	"P": 1004.75	"F": 0}
{"v": 1	"t": 228762	"P": 1007.5	"F": 0}
{"v": 1	"t": 228782	"P": 1013.0	"F": 0}
{"v": 1	"t": 228803	"P": 1009.0	"F": 0}
{"v": 1	"t": 228823	"P": 1008.0	"F": 0}
{"v": 1	"t": 228843	"P": 1007.25	"F": 0}
{"v": 1	"t": 228863	"P": 1013.5	"F": 0}
{"v": 1	"t": 228884	"P": 1010.25	"F": 0}
{"v": 1	"t": 228904	"P": 1008.25	"F": 0}
{"v": 1	"t": 228924	"P": 1007.0	"F": 0}
{"v": 1	"t": 228945	"P": 1011.75	"F": 0}
{"v": 1	"t": 228965	"P": 1009.75	"F": 0}
{"v": 1	"t": 228986	"P": 1006.75	"F": 0}
{"v": 1	"t": 229006	"P": 1012.0	"F": 0}
{"v": 1	"t": 229026	"P": 1010.25	"F": 0}
{"v": 1	"t": 229047	"P": 1007.5	"F": 0}
{"v": 1	"t": 229067	"P": 1010.5	"F": 0}
{"v": 1	"t": 229087	"P": 1012.0	"F": 0}
{"v": 1	"t": 229108	"P": 1009.25	"F": 0}
{"v": 1	"t": 229128	"P": 1007.75	"F": 0}
{"v": 1	"t": 229148	"P": 1009.75	"F": 0}
{"v": 1	"t": 229169	"P": 1013.75	"F": 0}
{"v": 1	"t": 229189	"P": 1009.25	"F": 0}
{"v": 1	"t": 229209	"P": 1007.5	"F": 0}
{"v": 1	"t": 229229	"P": 1009.0	"F": 0}
{"v": 1	"t": 229250	"P": 1012.25	"F": 0}
{"v": 1	"t": 229270	"P": 1009.5	"F": 0}
{"v": 1	"t": 229290	"P": 1008.0	"F": 0}
{"v": 1	"t": 229311	"P": 1008.75	"F": 0}
{"v": 1	"t": 229331	"P": 1012.5	"F": 0}
{"v": 1	"t": 229351	"P": 1008.75	"F": 0}
{"v": 1	"t": 229372	"P": 1007.25	"F": 0}
{"v": 1	"t": 229392	"P": 1008.5	"F": 0}
{"v": 1	"t": 229412	"P": 1014.0	"F": 0}
{"v": 1	"t": 229433	"P": 1010.5	"F": 0}
{"v": 1	"t": 229453	"P": 1006.75	"F": 0}
{"v": 1	"t": 229473	"P": 1007.75	"F": 0}
{"v": 1	"t": 229493	"P": 1013.25	"F": 0}
{"v": 1	"t": 229514	"P": 1010.0	"F": 0}
{"v": 1	"t": 229534	"P": 1005.0	"F": 0}
{"v": 1	"t": 229555	"P": 1012.0	"F": 0}
{"v": 1	"t": 229575	"P": 1008.5	"F": 0}
{"v": 1	"t": 229595	"P": 1007.25	"F": 0}
{"v": 1	"t": 229616	"P": 1008.0	"F": 0}
{"v": 1	"t": 229636	"P": 1011.25	"F": 0}
{"v": 1	"t": 229656	"P": 1010.25	"F": 0}
{"v": 1	"t": 229677	"P": 1006.5	"F": 0	"C": 49.97	"D": 3132	"sn": 54091779688249	"file": "/data/device_log/data0000.out"}
{"v": 1	"t": 229697	"P": 1007.5	"F": 0}
{"v": 1	"t": 229717	"P": 1011.5	"F": 0}
{"v": 1	"t": 229738	"P": 1009.75	"F": 0}
{"v": 1	"t": 229758	"P": 1008.25	"F": 0}
{"v": 1	"t": 229778	"P": 1006.5	"F": 0}
{"v": 1	"t": 229798	"P": 1013.25	"F": 0}
{"v": 1	"t": 229819	"P": 1009.5	"F": 0}
{"v": 1	"t": 229839	"P": 1006.75	"F": 0}
{"v": 1	"t": 229859	"P": 1007.0	"F": 0}
{"v": 1	"t": 229880	"P": 1011.5	"F": 0}
{"v": 1	"t": 229900	"P": 1010.75	"F": 0}
{"v": 1	"t": 229920	"P": 1006.5	"F": 0}
{"v": 1	"t": 229941	"P": 1005.5	"F": 0}
{"v": 1	"t": 229961	"P": 1009.0	"F": 0}
{"v": 1	"t": 229981	"P": 1011.75	"F": 0}
{"v": 1	"t": 230002	"P": 1008.25	"F": 0}
{"v": 1	"t": 230022	"P": 1004.5	"F": 0}
{"v": 1	"t": 230042	"P": 1010.25	"F": 0}
{"v": 1	"t": 230062	"P": 1013.0	"F": 0}
{"v": 1	"t": 230083	"P": 1009.75	"F": 0}
{"v": 1	"t": 230103	"P": 1010.0	"F": 0}
{"v": 1	"t": 230124	"P": 1011.25	"F": 0}
{"v": 1	"t": 230144	"P": 1006.75	"F": 0}
{"v": 1	"t": 230164	"P": 1008.25	"F": 0}
{"v": 1	"t": 230185	"P": 1013.25	"F": 0}
{"v": 1	"t": 230205	"P": 1010.75	"F": 0}
{"v": 1	"t": 230225	"P": 1006.75	"F": 0}
{"v": 1	"t": 230246	"P": 1008.0	"F": 0}
{"v": 1	"t": 230266	"P": 1012.25	"F": 0}
{"v": 1	"t": 230286	"P": 1010.25	"F": 0}
{"v": 1	"t": 230307	"P": 1005.25	"F": 0}
{"v": 1	"t": 230327	"P": 1008.0	"F": 0}
{"v": 1	"t": 230347	"P": 1012.5	"F": 0}
{"v": 1	"t": 230367	"P": 1010.0	"F": 0}
{"v": 1	"t": 230388	"P": 1006.5	"F": 0}
{"v": 1	"t": 230408	"P": 1003.5	"F": 0}
{"v": 1	"t": 230428	"P": 1012.0	"F": 0}
{"v": 1	"t": 230449	"P": 1012.25	"F": 0}
{"v": 1	"t": 230469	"P": 1008.25	"F": 0}
{"v": 1	"t": 230489	"P": 1006.0	"F": 0}
{"v": 1	"t": 230510	"P": 1011.5	"F": 0}
{"v": 1	"t": 230530	"P": 1010.5	"F": 0}
{"v": 1	"t": 230550	"P": 1008.25	"F": 0}
{"v": 1	"t": 230571	"P": 1005.75	"F": 0}
{"v": 1	"t": 230591	"P": 1010.75	"F": 0}
{"v": 1	"t": 230611	"P": 1012.0	"F": 0}
{"v": 1	"t": 230632	"P": 1008.5	"F": 0}
{"v": 1	"t": 230652	"P": 1007.5	"F": 0}
{"v": 1	"t": 230672	"P": 1011.5	"F": 0}
{"v": 1	"t": 230693	"P": 1008.25	"F": 0	"C": 49.965	"D": 3131	"sn": 54091779688249	"file": "/data/device_log/data0000.out"}
{"v": 1	"t": 230713	"P": 1007.25	"F": 0}
{"v": 1	"t": 230733	"P": 1011.75	"F": 0}
{"v": 1	"t": 230754	"P": 1010.25	"F": 0}
{"v": 1	"t": 230774	"P": 1008.25	"F": 0}
{"v": 1	"t": 230794	"P": 1005.75	"F": 0}
{"v": 1	"t": 230815	"P": 1009.25	"F": 0}
{"v": 1	"t": 230835	"P": 1012.0	"F": 0}
{"v": 1	"t": 230855	"P": 1009.75	"F": 0}
{"v": 1	"t": 230876	"P": 1008.5	"F": 0}
{"v": 1	"t": 230896	"P": 1013.0	"F": 0}
{"v": 1	"t": 230916	"P": 1008.5	"F": 0}
{"v": 1	"t": 230937	"P": 1005.75	"F": 0}
{"v": 1	"t": 230957	"P": 1012.5	"F": 0}
{"v": 1	"t": 230978	"P": 1010.25	"F": 0}
{"v": 1	"t": 230998	"P": 1005.75	"F": 0}
{"v": 1	"t": 231018	"P": 1010.0	"F": 0}
{"v": 1	"t": 231039	"P": 1012.5	"F": 0}
{"v": 1	"t": 231059	"P": 1005.0	"F": 0}
{"v": 1	"t": 231080	"P": 1008.25	"F": 0}
{"v": 1	"t": 231100	"P": 1010.25	"F": 0}
{"v": 1	"t": 231120	"P": 1006.25	"F": 0}
{"v": 1	"t": 231141	"P": 1006.5	"F": 0}
{"v": 1	"t": 231161	"P": 1012.75	"F": 0}
{"v": 1	"t": 231181	"P": 1008.0	"F": 0}
{"v": 1	"t": 231202	"P": 1004.25	"F": 0}
{"v": 1	"t": 231222	"P": 1012.0	"F": 0}
{"v": 1	"t": 231243	"P": 1009.25	"F": 0}
{"v": 1	"t": 231263	"P": 1007.0	"F": 0}
{"v": 1	"t": 231283	"P": 1010.5	"F": 0}
{"v": 1	"t": 231304	"P": 1009.75	"F": 0}
{"v": 1	"t": 231324	"P": 1008.0	"F": 0}
{"v": 1	"t": 231344	"P": 1006.0	"F": 0}
{"v": 1	"t": 231365	"P": 1007.5	"F": 0}
{"v": 1	"t": 231385	"P": 1010.75	"F": 0}
{"v": 1	"t": 231405	"P": 1008.25	"F": 0}
{"v": 1	"t": 231425	"P": 1007.0	"F": 0}
{"v": 1	"t": 231446	"P": 1007.5	"F": 0}
{"v": 1	"t": 231466	"P": 1013.5	"F": 0}
{"v": 1	"t": 231486	"P": 1012.0	"F": 0}
{"v": 1	"t": 231506	"P": 1008.5	"F": 0}
{"v": 1	"t": 231527	"P": 1005.25	"F": 0}
{"v": 1	"t": 231547	"P": 1007.25	"F": 0}
{"v": 1	"t": 231567	"P": 1012.5	"F": 0}
{"v": 1	"t": 231588	"P": 1008.75	"F": 0}
{"v": 1	"t": 231608	"P": 1008.5	"F": 0}
{"v": 1	"t": 231628	"P": 1006.5	"F": 0}
{"v": 1	"t": 231648	"P": 1011.25	"F": 0}
{"v": 1	"t": 231669	"P": 1010.75	"F": 0}
{"v": 1	"t": 231689	"P": 1008.75	"F": 0}
{"v": 1	"t": 231709	"P": 1006.5	"F": 0	"C": 49.95	"D": 3130	"sn": 54091779688249	"file": "/data/device_log/data0000.out"}
{"v": 1	"t": 231729	"P": 1007.5	"F": 0}
{"v": 1	"t": 231750	"P": 1011.75	"F": 0}
{"v": 1	"t": 231770	"P": 1009.5	"F": 0}
{"v": 1	"t": 231791	"P": 1008.75	"F": 0}
{"v": 1	"t": 231811	"P": 1012.5	"F": 0}
{"v": 1	"t": 231832	"P": 1007.75	"F": 0}
{"v": 1	"t": 231852	"P": 1011.25	"F": 0}
{"v": 1	"t": 231873	"P": 1009.0	"F": 0}
{"v": 1	"t": 231893	"P": 1007.25	"F": 0}
{"v": 1	"t": 231914	"P": 1012.5	"F": 0}
{"v": 1	"t": 231934	"P": 1007.75	"F": 0}
{"v": 1	"t": 231954	"P": 1006.25	"F": 0}
{"v": 1	"t": 231975	"P": 1010.5	"F": 0}
{"v": 1	"t": 231995	"P": 1011.25	"F": 0}
{"v": 1	"t": 232015	"P": 1008.5	"F": 0}
{"v": 1	"t": 232035	"P": 1005.0	"F": 0}
{"v": 1	"t": 232056	"P": 1007.75	"F": 0}
{"v": 1	"t": 232076	"P": 1011.25	"F": 0}
{"v": 1	"t": 232096	"P": 1010.75	"F": 0}
{"v": 1	"t": 232116	"P": 1008.25	"F": 0}
{"v": 1	"t": 232137	"P": 1006.75	"F": 0}
{"v": 1	"t": 232157	"P": 1008.5	"F": 0}
{"v": 1	"t": 232177	"P": 1012.75	"F": 0}
{"v": 1	"t": 232198	"P": 1010.0	"F": 0}
{"v": 1	"t": 232218	"P": 1007.25	"F": 0}
{"v": 1	"t": 232238	"P": 1005.5	"F": 0}
{"v": 1	"t": 232258	"P": 1011.0	"F": 0}
{"v": 1	"t": 232279	"P": 1011.5	"F": 0}
{"v": 1	"t": 232299	"P": 1008.5	"F": 0}
{"v": 1	"t": 232319	"P": 1006.75	"F": 0}
{"v": 1	"t": 232339	"P": 1008.25	"F": 0}
{"v": 1	"t": 232360	"P": 1012.75	"F": 0}
{"v": 1	"t": 232380	"P": 1009.25	"F": 0}
{"v": 1	"t": 232400	"P": 1007.5	"F": 0}
{"v": 1	"t": 232421	"P": 1005.25	"F": 0}
{"v": 1	"t": 232441	"P": 1008.5	"F": 0}
{"v": 1	"t": 232462	"P": 1006.25	"F": 0}
{"v": 1	"t": 232482	"P": 1013.0	"F": 0}
{"v": 1	"t": 232503	"P": 1011.5	"F": 0}
{"v": 1	"t": 232523	"P": 1006.75	"F": 0}
{"v": 1	"t": 232543	"P": 1008.5	"F": 0}
{"v": 1	"t": 232564	"P": 1010.5	"F": 0}
{"v": 1	"t": 232584	"P": 1006.25	"F": 0}
{"v": 1	"t": 232604	"P": 1005.5	"F": 0}
{"v": 1	"t": 232625	"P": 1006.25	"F": 0}
{"v": 1	"t": 232645	"P": 1009.5	"F": 0}
{"v": 1	"t": 232665	"P": 1007.25	"F": 0}
{"v": 1	"t": 232686	"P": 1006.75	"F": 0}
{"v": 1	"t": 232706	"P": 1013.25	"F": 0}
{"v": 1	"t": 232726	"P": 1008.75	"F": 0	"C": 49.905	"D": 3129	"sn": 54091779688249	"file": "/data/device_log/data0000.out"}
{"v": 1	"t": 232747	"P": 1005.75	"F": 0}
{"v": 1	"t": 232767	"P": 1010.75	"F": 0}
{"v": 1	"t": 232788	"P": 1009.75	"F": 0}
{"v": 1	"t": 232808	"P": 1008.0	"F": 0}
{"v": 1	"t": 232828	"P": 1007.5	"F": 0}
{"v": 1	"t": 232849	"P": 1012.5	"F": 0}
{"v": 1	"t": 232869	"P": 1008.25	"F": 0}
{"v": 1	"t": 232889	"P": 1006.0	"F": 0}
{"v": 1	"t": 232910	"P": 1009.5	"F": 0}
{"v": 1	"t": 232930	"P": 1011.25	"F": 0}
{"v": 1	"t": 232950	"P": 1006.25	"F": 0}
{"v": 1	"t": 232971	"P": 1009.25	"F": 0}
{"v": 1	"t": 232991	"P": 1011.0	"F": 0}
{"v": 1	"t": 233012	"P": 1007.25	"F": 0}
{"v": 1	"t": 233032	"P": 1008.75	"F": 0}
{"v": 1	"t": 233052	"P": 1011.0	"F": 0}
{"v": 1	"t": 233073	"P": 1006.0	"F": 0}
{"v": 1	"t": 233093	"P": 1007.25	"F": 0}
{"v": 1	"t": 233114	"P": 1011.75	"F": 0}
{"v": 1	"t": 233134	"P": 1008.75	"F": 0}
{"v": 1	"t": 233154	"P": 1006.75	"F": 0}
{"v": 1	"t": 233175	"P": 1012.75	"F": 0}
{"v": 1	"t": 233195	"P": 1010.0	"F": 0}
{"v": 1	"t": 233216	"P": 1005.75	"F": 0}
{"v": 1	"t": 233236	"P": 1010.25	"F": 0}
{"v": 1	"t": 233256	"P": 1009.75	"F": 0}
{"v": 1	"t": 233277	"P": 1007.0	"F": 0}
{"v": 1	"t": 233297	"P": 1007.75	"F": 0}
{"v": 1	"t": 233317	"P": 1011.75	"F": 0}
{"v": 1	"t": 233338	"P": 1009.75	"F": 0}
{"v": 1	"t": 233358	"P": 1008.75	"F": 0}
{"v": 1	"t": 233379	"P": 1012.75	"F": 0}
{"v": 1	"t": 233399	"P": 1008.25	"F": 0}
{"v": 1	"t": 233419	"P": 1005.0	"F": 0}
{"v": 1	"t": 233440	"P": 1011.75	"F": 0}
{"v": 1	"t": 233460	"P": 1009.25	"F": 0}
{"v": 1	"t": 233480	"P": 1006.5	"F": 0}
{"v": 1	"t": 233501	"P": 1007.5	"F": 0}
{"v": 1	"t": 233521	"P": 1011.25	"F": 0}
{"v": 1	"t": 233541	"P": 1009.5	"F": 0}
{"v": 1	"t": 233562	"P": 1004.0	"F": 0}
{"v": 1	"t": 233582	"P": 1012.0	"F": 0}
{"v": 1	"t": 233603	"P": 1010.25	"F": 0}
{"v": 1	"t": 233623	"P": 1004.5	"F": 0}
{"v": 1	"t": 233643	"P": 1010.0	"F": 0}
{"v": 1	"t": 233664	"P": 1010.5	"F": 0}
{"v": 1	"t": 233684	"P": 1007.5	"F": 0}
{"v": 1	"t": 233705	"P": 1007.0	"F": 0}
{"v": 1	"t": 233725	"P": 1011.5	"F": 0}
{"v": 1	"t": 233745	"P": 1007.5	"F": 0	"C": 49.935	"D": 3128	"sn": 54091779688249	"file": "/data/device_log/data0000.out"}
{"v": 1	"t": 233766	"P": 1004.75	"F": 0}
{"v": 1	"t": 233786	"P": 1012.0	"F": 0}
{"v": 1	"t": 233806	"P": 1009.0	"F": 0}
{"v": 1	"t": 233827	"P": 1005.25	"F": 0}
{"v": 1	"t": 233847	"P": 1009.25	"F": 0}
{"v": 1	"t": 233867	"P": 1010.0	"F": 0}
{"v": 1	"t": 233888	"P": 1006.0	"F": 0}
{"v": 1	"t": 233908	"P": 1007.75	"F": 0}
{"v": 1	"t": 233929	"P": 1011.75	"F": 0}
{"v": 1	"t": 233949	"P": 1010.5	"F": 0}
{"v": 1	"t": 233969	"P": 1005.75	"F": 0}
{"v": 1	"t": 233990	"P": 1009.25	"F": 0}
{"v": 1	"t": 234010	"P": 1011.25	"F": 0}
{"v": 1	"t": 234030	"P": 1007.75	"F": 0}
{"v": 1	"t": 234051	"P": 1006.25	"F": 0}
{"v": 1	"t": 234071	"P": 1010.0	"F": 0}
{"v": 1	"t": 234091	"P": 1012.25	"F": 0}
{"v": 1	"t": 234111	"P": 1009.0	"F": 0}
{"v": 1	"t": 234132	"P": 1006.25	"F": 0}
{"v": 1	"t": 234152	"P": 1010.75	"F": 0}
{"v": 1	"t": 234172	"P": 1012.75	"F": 0}
{"v": 1	"t": 234193	"P": 1007.75	"F": 0}
{"v": 1	"t": 234213	"P": 1006.0	"F": 0}
{"v": 1	"t": 234233	"P": 1010.5	"F": 0}
{"v": 1	"t": 234254	"P": 1012.5	"F": 0}
{"v": 1	"t": 234274	"P": 1008.5	"F": 0}
{"v": 1	"t": 234294	"P": 1005.75	"F": 0}
{"v": 1	"t": 234315	"P": 1009.25	"F": 0}
{"v": 1	"t": 234335	"P": 1009.75	"F": 0}
{"v": 1	"t": 234355	"P": 1009.0	"F": 0}
{"v": 1	"t": 234376	"P": 1004.75	"F": 0}
{"v": 1	"t": 234396	"P": 1011.5	"F": 0}
{"v": 1	"t": 234416	"P": 1011.75	"F": 0}
{"v": 1	"t": 234436	"P": 1007.75	"F": 0}
{"v": 1	"t": 234457	"P": 1005.75	"F": 0}
{"v": 1	"t": 234477	"P": 1009.75	"F": 0}
{"v": 1	"t": 234497	"P": 1011.75	"F": 0}
{"v": 1	"t": 234518	"P": 1009.5	"F": 0}
{"v": 1	"t": 234538	"P": 1007.75	"F": 0}
{"v": 1	"t": 234558	"P": 1007.5	"F": 0}
{"v": 1	"t": 234578	"P": 1013.25	"F": 0}
{"v": 1	"t": 234599	"P": 1009.25	"F": 0}
{"v": 1	"t": 234619	"P": 1007.75	"F": 0}
{"v": 1	"t": 234639	"P": 1006.75	"F": 0}
{"v": 1	"t": 234660	"P": 1011.0	"F": 0}
{"v": 1	"t": 234680	"P": 1011.75	"F": 0}
{"v": 1	"t": 234700	"P": 1010.5	"F": 0}
{"v": 1	"t": 234721	"P": 1006.5	"F": 0}
{"v": 1	"t": 234741	"P": 1009.25	"F": 0}
{"v": 1	"t": 234761	"P": 1012.25	"F": 0	"C": 49.92	"D": 3127	"sn": 54091779688249	"file": "/data/device_log/data0000.out"}
{"v": 1	"t": 234781	"P": 1011.25	"F": 0}
{"v": 1	"t": 234802	"P": 1006.25	"F": 0}
{"v": 1	"t": 234822	"P": 1007.75	"F": 0}
{"v": 1	"t": 234842	"P": 1011.75	"F": 0}
{"v": 1	"t": 234863	"P": 1009.75	"F": 0}
{"v": 1	"t": 234883	"P": 1007.5	"F": 0}
{"v": 1	"t": 234903	"P": 1009.0	"F": 0}
{"v": 1	"t": 234923	"P": 1011.5	"F": 0}
{"v": 1	"t": 234944	"P": 1009.5	"F": 0}
{"v": 1	"t": 234964	"P": 1006.75	"F": 0}
{"v": 1	"t": 234984	"P": 1007.25	"F": 0}
{"v": 1	"t": 235005	"P": 1014.25	"F": 0}
{"v": 1	"t": 235025	"P": 1011.0	"F": 0}
{"v": 1	"t": 235045	"P": 1009.25	"F": 0}
{"v": 1	"t": 235066	"P": 1007.0	"F": 0}
{"v": 1	"t": 235086	"P": 1013.5	"F": 0}
{"v": 1	"t": 235106	"P": 1011.0	"F": 0}
{"v": 1	"t": 235127	"P": 1006.25	"F": 0}
{"v": 1	"t": 235147	"P": 1008.5	"F": 0}
{"v": 1	"t": 235167	"P": 1011.75	"F": 0}
{"v": 1	"t": 235188	"P": 1008.0	"F": 0}
{"v": 1	"t": 235208	"P": 1006.0	"F": 0}
{"v": 1	"t": 235228	"P": 1012.0	"F": 0}
{"v": 1	"t": 235249	"P": 1011.75	"F": 0}
{"v": 1	"t": 235269	"P": 1009.25	"F": 0}
{"v": 1	"t": 235289	"P": 1005.25	"F": 0}
{"v": 1	"t": 235310	"P": 1010.25	"F": 0}
{"v": 1	"t": 235330	"P": 1011.5	"F": 0}
{"v": 1	"t": 235350	"P": 1009.25	"F": 0}
{"v": 1	"t": 235370	"P": 1005.75	"F": 0}
{"v": 1	"t": 235391	"P": 1009.5	"F": 0}
{"v": 1	"t": 235411	"P": 1010.0	"F": 0}
{"v": 1	"t": 235431	"P": 1009.25	"F": 0}
{"v": 1	"t": 235452	"P": 1007.0	"F": 0}
{"v": 1	"t": 235472	"P": 1008.25	"F": 0}
{"v": 1	"t": 235492	"P": 1011.0	"F": 0}
{"v": 1	"t": 235513	"P": 1009.75	"F": 0}
{"v": 1	"t": 235533	"P": 1007.0	"F": 0}
{"v": 1	"t": 235553	"P": 1006.5	"F": 0}
{"v": 1	"t": 235573	"P": 1011.0	"F": 0}
{"v": 1	"t": 235594	"P": 1009.75	"F": 0}
{"v": 1	"t": 235614	"P": 1008.25	"F": 0}
{"v": 1	"t": 235634	"P": 1006.0	"F": 0}
{"v": 1	"t": 235655	"P": 1008.5	"F": 0}
{"v": 1	"t": 235675	"P": 1010.5	"F": 0}
{"v": 1	"t": 235695	"P": 1006.75	"F": 0}
{"v": 1	"t": 235715	"P": 1006.0	"F": 0}
{"v": 1	"t": 235736	"P": 1008.5	"F": 0}
{"v": 1	"t": 235756	"P": 1012.75	"F": 0}
{"v": 1	"t": 235776	"P": 1009.5	"F": 0	"C": 49.875	"D": 3126	"sn": 54091779688249	"file": "/data/device_log/data0000.out"}
{"v": 1	"t": 235797	"P": 1007.5	"F": 0}
{"v": 1	"t": 235817	"P": 1009.25	"F": 0}
{"v": 1	"t": 235837	"P": 1011.75	"F": 0}
{"v": 1	"t": 235858	"P": 1008.75	"F": 0}
{"v": 1	"t": 235878	"P": 1004.75	"F": 0}
{"v": 1	"t": 235898	"P": 1011.0	"F": 0}
{"v": 1	"t": 235919	"P": 1011.0	"F": 0}
{"v": 1	"t": 235939	"P": 1007.0	"F": 0}
{"v": 1	"t": 235959	"P": 1005.5	"F": 0}
{"v": 1	"t": 235979	"P": 1006.5	"F": 0}
{"v": 1	"t": 236000	"P": 1012.25	"F": 0}
{"v": 1	"t": 236020	"P": 1009.0	"F": 0}
{"v": 1	"t": 236040	"P": 1005.75	"F": 0}
{"v": 1	"t": 236061	"P": 1007.0	"F": 0}
{"v": 1	"t": 236081	"P": 1011.5	"F": 0}
{"v": 1	"t": 236101	"P": 1009.75	"F": 0}
{"v": 1	"t": 236122	"P": 1006.5	"F": 0}
{"v": 1	"t": 236142	"P": 1007.25	"F": 0}
{"v": 1	"t": 236162	"P": 1012.0	"F": 0}
{"v": 1	"t": 236182	"P": 1011.25	"F": 0}
{"v": 1	"t": 236203	"P": 1008.25	"F": 0}
{"v": 1	"t": 236223	"P": 1005.0	"F": 0}
{"v": 1	"t": 236243	"P": 1009.0	"F": 0}
{"v": 1	"t": 236264	"P": 1012.5	"F": 0}
{"v": 1	"t": 236284	"P": 1011.0	"F": 0}
{"v": 1	"t": 236304	"P": 1004.75	"F": 0}
{"v": 1	"t": 236324	"P": 1008.0	"F": 0}
{"v": 1	"t": 236345	"P": 1012.75	"F": 0}
{"v": 1	"t": 236365	"P": 1009.5	"F": 0}
{"v": 1	"t": 236385	"P": 1005.75	"F": 0}
{"v": 1	"t": 236406	"P": 1006.0	"F": 0}
{"v": 1	"t": 236426	"P": 1012.5	"F": 0}
{"v": 1	"t": 236446	"P": 1012.0	"F": 0}
{"v": 1	"t": 236467	"P": 1007.5	"F": 0}
{"v": 1	"t": 236487	"P": 1007.5	"F": 0}
{"v": 1	"t": 236507	"P": 1011.75	"F": 0}
{"v": 1	"t": 236528	"P": 1008.75	"F": 0}
{"v": 1	"t": 236548	"P": 1006.75	"F": 0}
{"v": 1	"t": 236568	"P": 1007.5	"F": 0}
{"v": 1	"t": 236588	"P": 1012.75	"F": 0}
{"v": 1	"t": 236609	"P": 1008.75	"F": 0}
{"v": 1	"t": 236629	"P": 1008.5	"F": 0}
{"v": 1	"t": 236649	"P": 1006.75	"F": 0}
{"v": 1	"t": 236670	"P": 1010.5	"F": 0}
{"v": 1	"t": 236690	"P": 1011.5	"F": 0}
{"v": 1	"t": 236710	"P": 1007.0	"F": 0}
{"v": 1	"t": 236731	"P": 1009.25	"F": 0}
{"v": 1	"t": 236751	"P": 1010.25	"F": 0}
{"v": 1	"t": 236772	"P": 1009.5	"F": 0}
{"v": 1	"t": 236792	"P": 1007.75	"F": 0	"C": 49.86	"D": 3125	"sn": 54091779688249	"file": "/data/device_log/data0000.out"}
{"v": 1	"t": 236812	"P": 1013.0	"F": 0}
{"v": 1	"t": 236833	"P": 1007.0	"F": 0}
{"v": 1	"t": 236853	"P": 1005.75	"F": 0}
{"v": 1	"t": 236873	"P": 1011.75	"F": 0}
{"v": 1	"t": 236894	"P": 1008.75	"F": 0}
{"v": 1	"t": 236914	"P": 1005.0	"F": 0}
{"v": 1	"t": 236935	"P": 1011.0	"F": 0}
{"v": 1	"t": 236955	"P": 1009.5	"F": 0}
{"v": 1	"t": 236975	"P": 1006.75	"F": 0}
{"v": 1	"t": 236996	"P": 1008.25	"F": 0}
{"v": 1	"t": 237016	"P": 1009.25	"F": 0}
{"v": 1	"t": 237037	"P": 1007.5	"F": 0}
{"v": 1	"t": 237057	"P": 1009.25	"F": 0}
{"v": 1	"t": 237077	"P": 1012.0	"F": 0}
{"v": 1	"t": 237098	"P": 1008.25	"F": 0}
{"v": 1	"t": 237118	"P": 1008.75	"F": 0}
{"v": 1	"t": 237139	"P": 1013.75	"F": 0}
{"v": 1	"t": 237159	"P": 1008.5	"F": 0}
{"v": 1	"t": 237179	"P": 1006.0	"F": 0}
{"v": 1	"t": 237200	"P": 1011.75	"F": 0}
{"v": 1	"t": 237220	"P": 1011.5	"F": 0}
{"v": 1	"t": 237240	"P": 1006.25	"F": 0}
{"v": 1	"t": 237261	"P": 1008.0	"F": 0}
{"v": 1	"t": 237281	"P": 1011.75	"F": 0}
{"v": 1	"t": 237301	"P": 1008.0	"F": 0}
{"v": 1	"t": 237322	"P": 1004.75	"F": 0}
{"v": 1	"t": 237342	"P": 1010.75	"F": 0}
{"v": 1	"t": 237363	"P": 1010.0	"F": 0}
{"v": 1	"t": 237383	"P": 1006.5	"F": 0}
{"v": 1	"t": 237403	"P": 1006.5	"F": 0}
{"v": 1	"t": 237424	"P": 1012.5	"F": 0}
{"v": 1	"t": 237444	"P": 1008.25	"F": 0}
{"v": 1	"t": 237464	"P": 1006.25	"F": 0}
{"v": 1	"t": 237485	"P": 1013.25	"F": 0}
{"v": 1	"t": 237505	"P": 1010.75	"F": 0}
{"v": 1	"t": 237525	"P": 1009.0	"F": 0}
{"v": 1	"t": 237546	"P": 1007.75	"F": 0}
{"v": 1	"t": 237566	"P": 1010.0	"F": 0}
{"v": 1	"t": 237586	"P": 1008.75	"F": 0}
{"v": 1	"t": 237607	"P": 1006.0	"F": 0}
{"v": 1	"t": 237627	"P": 1011.0	"F": 0}
{"v": 1	"t": 237648	"P": 1010.25	"F": 0}
{"v": 1	"t": 237668	"P": 1006.5	"F": 0}
{"v": 1	"t": 237688	"P": 1009.25	"F": 0}
{"v": 1	"t": 237709	"P": 1010.0	"F": 0}
{"v": 1	"t": 237729	"P": 1007.25	"F": 0}
{"v": 1	"t": 237749	"P": 1009.0	"F": 0}
{"v": 1	"t": 237770	"P": 1011.75	"F": 0}
{"v": 1	"t": 237790	"P": 1007.0	"F": 0}
{"v": 1	"t": 237811	"P": 1005.75	"F": 0	"C": 49.875	"D": 3124	"sn": 54091779688249	"file": "/data/device_log/data0000.out"}
{"v": 1	"t": 237831	"P": 1011.25	"F": 0}
{"v": 1	"t": 237851	"P": 1009.75	"F": 0}
{"v": 1	"t": 237872	"P": 1006.75	"F": 0}
{"v": 1	"t": 237892	"P": 1010.0	"F": 0}
{"v": 1	"t": 237912	"P": 1011.0	"F": 0}
{"v": 1	"t": 237933	"P": 1006.5	"F": 0}
{"v": 1	"t": 237953	"P": 1006.0	"F": 0}
{"v": 1	"t": 237974	"P": 1012.25	"F": 0}
{"v": 1	"t": 237994	"P": 1009.5	"F": 0}
{"v": 1	"t": 238014	"P": 1007.75	"F": 0}
{"v": 1	"t": 238035	"P": 1011.0	"F": 0}
{"v": 1	"t": 238055	"P": 1010.75	"F": 0}
{"v": 1	"t": 238075	"P": 1006.25	"F": 0}
{"v": 1	"t": 238096	"P": 1007.75	"F": 0}
{"v": 1	"t": 238116	"P": 1010.75	"F": 0}
{"v": 1	"t": 238137	"P": 1008.5	"F": 0}
{"v": 1	"t": 238157	"P": 1006.25	"F": 0}
{"v": 1	"t": 238177	"P": 1009.5	"F": 0}
{"v": 1	"t": 238198	"P": 1009.25	"F": 0}
{"v": 1	"t": 238218	"P": 1006.25	"F": 0}
{"v": 1	"t": 238238	"P": 1013.25	"F": 0}
{"v": 1	"t": 238259	"P": 1010.5	"F": 0}
{"v": 1	"t": 238279	"P": 1006.75	"F": 0}
{"v": 1	"t": 238300	"P": 1011.5	"F": 0}
{"v": 1	"t": 238320	"P": 1013.25	"F": 0}
{"v": 1	"t": 238340	"P": 1007.5	"F": 0}
{"v": 1	"t": 238361	"P": 1007.5	"F": 0}
{"v": 1	"t": 238381	"P": 1011.0	"F": 0}
{"v": 1	"t": 238401	"P": 1007.5	"F": 0}
{"v": 1	"t": 238422	"P": 1007.5	"F": 0}
{"v": 1	"t": 238442	"P": 1010.25	"F": 0}
{"v": 1	"t": 238462	"P": 1011.25	"F": 0}
{"v": 1	"t": 238483	"P": 1006.5	"F": 0}
{"v": 1	"t": 238503	"P": 1007.25	"F": 0}
{"v": 1	"t": 238524	"P": 1013.25	"F": 0}
{"v": 1	"t": 238544	"P": 1009.25	"F": 0}
{"v": 1	"t": 238564	"P": 1005.75	"F": 0}
{"v": 1	"t": 238584	"P": 1007.5	"F": 0}
{"v": 1	"t": 238605	"P": 1012.0	"F": 0}
{"v": 1	"t": 238625	"P": 1009.5	"F": 0}
{"v": 1	"t": 238645	"P": 1005.75	"F": 0}
{"v": 1	"t": 238666	"P": 1007.75	"F": 0}
{"v": 1	"t": 238686	"P": 1012.75	"F": 0}
{"v": 1	"t": 238706	"P": 1010.0	"F": 0}
{"v": 1	"t": 238727	"P": 1007.0	"F": 0}
{"v": 1	"t": 238747	"P": 1007.25	"F": 0}
{"v": 1	"t": 238767	"P": 1014.5	"F": 0}
{"v": 1	"t": 238788	"P": 1011.25	"F": 0}
{"v": 1	"t": 238808	"P": 1006.5	"F": 0}
{"v": 1	"t": 238828	"P": 1006.5	"F": 0	"C": 49.835	"D": 3123	"sn": 54091779688249	"file": "/data/device_log/data0000.out"}
{"v": 1	"t": 238855	"P": 1012.75	"F": 0}
{"v": 1	"t": 238875	"P": 1007.75	"F": 0}
{"v": 1	"t": 238896	"P": 1006.5	"F": 0}
{"v": 1	"t": 238916	"P": 1012.0	"F": 0}
{"v": 1	"t": 238936	"P": 1009.0	"F": 0}
{"v": 1	"t": 238957	"P": 1005.5	"F": 0}
{"v": 1	"t": 238977	"P": 1012.25	"F": 0}
{"v": 1	"t": 238998	"P": 1009.0	"F": 0}
{"v": 1	"t": 239018	"P": 1006.25	"F": 0}
{"v": 1	"t": 239038	"P": 1010.0	"F": 0}
{"v": 1	"t": 239059	"P": 1011.5	"F": 0}
{"v": 1	"t": 239079	"P": 1006.75	"F": 0}
{"v": 1	"t": 239100	"P": 1008.75	"F": 0}
{"v": 1	"t": 239120	"P": 1012.75	"F": 0}
{"v": 1	"t": 239140	"P": 1009.25	"F": 0}
{"v": 1	"t": 239160	"P": 1007.5	"F": 0}
{"v": 1	"t": 239181	"P": 1007.0	"F": 0}
{"v": 1	"t": 239201	"P": 1012.25	"F": 0}
{"v": 1	"t": 239221	"P": 1012.5	"F": 0}
{"v": 1	"t": 239241	"P": 1008.25	"F": 0}
{"v": 1	"t": 239262	"P": 1005.5	"F": 0}
{"v": 1	"t": 239282	"P": 1009.0	"F": 0}
{"v": 1	"t": 239302	"P": 1012.25	"F": 0}
{"v": 1	"t": 239323	"P": 1009.25	"F": 0}
{"v": 1	"t": 239343	"P": 1007.25	"F": 0}
{"v": 1	"t": 239363	"P": 1006.0	"F": 0}
{"v": 1	"t": 239383	"P": 1013.0	"F": 0}
{"v": 1	"t": 239404	"P": 1011.5	"F": 0}
{"v": 1	"t": 239424	"P": 1010.5	"F": 0}
{"v": 1	"t": 239444	"P": 1006.0	"F": 0}
{"v": 1	"t": 239464	"P": 1007.0	"F": 0}
{"v": 1	"t": 239485	"P": 1014.25	"F": 0}
{"v": 1	"t": 239505	"P": 1011.0	"F": 0}
{"v": 1	"t": 239525	"P": 1008.0	"F": 0}
{"v": 1	"t": 239546	"P": 1005.5	"F": 0}
{"v": 1	"t": 239566	"P": 1011.5	"F": 0}
{"v": 1	"t": 239586	"P": 1012.75	"F": 0}
{"v": 1	"t": 239606	"P": 1006.5	"F": 0}
{"v": 1	"t": 239627	"P": 1006.75	"F": 0}
{"v": 1	"t": 239647	"P": 1009.0	"F": 0}
{"v": 1	"t": 239667	"P": 1011.5	"F": 0}
{"v": 1	"t": 239688	"P": 1008.75	"F": 0}
{"v": 1	"t": 239708	"P": 1007.25	"F": 0}
{"v": 1	"t": 239728	"P": 1006.0	"F": 0}
{"v": 1	"t": 239748	"P": 1011.25	"F": 0}
{"v": 1	"t": 239769	"P": 1011.5	"F": 0}
{"v": 1	"t": 239789	"P": 1009.0	"F": 0}
{"v": 1	"t": 239809	"P": 1006.5	"F": 0}
{"v": 1	"t": 239829	"P": 1008.75	"F": 0}
{"v": 1	"t": 239850	"P": 1013.25	"F": 0	"C": 49.845	"D": 3122	"sn": 54091779688249	"file": "/data/device_log/data0000.out"}
{"v": 1	"t": 239870	"P": 1010.0	"F": 0}
{"v": 1	"t": 239890	"P": 1006.0	"F": 0}
{"v": 1	"t": 239911	"P": 1005.25	"F": 0}
{"v": 1	"t": 239931	"P": 1010.25	"F": 0}
{"v": 1	"t": 239951	"P": 1011.5	"F": 0}
{"v": 1	"t": 239971	"P": 1009.25	"F": 0}
{"v": 1	"t": 239992	"P": 1009.5	"F": 0}
{"v": 1	"t": 240012	"P": 1007.5	"F": 0}
{"v": 1	"t": 240032	"P": 1011.25	"F": 0}
{"v": 1	"t": 240052	"P": 1011.0	"F": 0}
{"v": 1	"t": 240073	"P": 1007.75	"F": 0}
{"v": 1	"t": 240093	"P": 1006.5	"F": 0}
{"v": 1	"t": 240113	"P": 1009.5	"F": 0}
{"v": 1	"t": 240134	"P": 1013.25	"F": 0}
{"v": 1	"t": 240154	"P": 1010.25	"F": 0}
{"v": 1	"t": 240174	"P": 1007.5	"F": 0}
{"v": 1	"t": 240194	"P": 1007.75	"F": 0}
{"v": 1	"t": 240215	"P": 1012.0	"F": 0}
{"v": 1	"t": 240235	"P": 1009.75	"F": 0}
{"v": 1	"t": 240255	"P": 1009.0	"F": 0}
{"v": 1	"t": 240276	"P": 1007.0	"F": 0}
{"v": 1	"t": 240296	"P": 1011.5	"F": 0}
{"v": 1	"t": 240316	"P": 1012.0	"F": 0}
{"v": 1	"t": 240336	"P": 1008.5	"F": 0}
{"v": 1	"t": 240357	"P": 1004.75	"F": 0}
{"v": 1	"t": 240377	"P": 1010.75	"F": 0}
{"v": 1	"t": 240397	"P": 1012.0	"F": 0}
{"v": 1	"t": 240418	"P": 1010.5	"F": 0}
{"v": 1	"t": 240438	"P": 1007.0	"F": 0}
{"v": 1	"t": 240458	"P": 1007.5	"F": 0}
{"v": 1	"t": 240478	"P": 1012.75	"F": 0}
{"v": 1	"t": 240499	"P": 1009.5	"F": 0}
{"v": 1	"t": 240519	"P": 1008.25	"F": 0}
{"v": 1	"t": 240539	"P": 1006.25	"F": 0}
{"v": 1	"t": 240560	"P": 1012.0	"F": 0}
{"v": 1	"t": 240580	"P": 1011.25	"F": 0}
{"v": 1	"t": 240600	"P": 1008.0	"F": 0}
{"v": 1	"t": 240620	"P": 1006.75	"F": 0}
{"v": 1	"t": 240641	"P": 1008.0	"F": 0}
{"v": 1	"t": 240661	"P": 1011.25	"F": 0}
{"v": 1	"t": 240681	"P": 1010.0	"F": 0}
{"v": 1	"t": 240702	"P": 1005.75	"F": 0}
{"v": 1	"t": 240722	"P": 1006.5	"F": 0}
{"v": 1	"t": 240742	"P": 1012.75	"F": 0}
{"v": 1	"t": 240762	"P": 1010.25	"F": 0}
{"v": 1	"t": 240783	"P": 1007.5	"F": 0}
{"v": 1	"t": 240803	"P": 1006.75	"F": 0}
{"v": 1	"t": 240823	"P": 1010.0	"F": 0}
{"v": 1	"t": 240844	"P": 1010.75	"F": 0}
{"v": 1	"t": 240864	"P": 1008.0	"F": 0	"C": 49.835	"D": 3121	"sn": 54091779688249	"file": "/data/device_log/data0000.out"}
{"v": 1	"t": 240884	"P": 1007.5	"F": 0}
{"v": 1	"t": 240905	"P": 1012.25	"F": 0}
{"v": 1	"t": 240925	"P": 1007.75	"F": 0}
{"v": 1	"t": 240946	"P": 1004.75	"F": 0}
{"v": 1	"t": 240966	"P": 1010.5	"F": 0}
{"v": 1	"t": 240986	"P": 1008.25	"F": 0}
{"v": 1	"t": 241007	"P": 1005.75	"F": 0}
{"v": 1	"t": 241027	"P": 1012.0	"F": 0}
{"v": 1	"t": 241048	"P": 1009.75	"F": 0}
{"v": 1	"t": 241068	"P": 1007.25	"F": 0}
{"v": 1	"t": 241088	"P": 1010.75	"F": 0}
{"v": 1	"t": 241109	"P": 1011.25	"F": 0}
{"v": 1	"t": 241129	"P": 1005.5	"F": 0}
{"v": 1	"t": 241149	"P": 1008.75	"F": 0}
{"v": 1	"t": 241170	"P": 1011.75	"F": 0}
{"v": 1	"t": 241190	"P": 1008.0	"F": 0}
{"v": 1	"t": 241211	"P": 1006.25	"F": 0}
{"v": 1	"t": 241231	"P": 1012.25	"F": 0}
{"v": 1	"t": 241251	"P": 1007.5	"F": 0}
{"v": 1	"t": 241272	"P": 1005.0	"F": 0}
{"v": 1	"t": 241292	"P": 1010.25	"F": 0}
{"v": 1	"t": 241313	"P": 1010.0	"F": 0}
{"v": 1	"t": 241333	"P": 1006.5	"F": 0}
{"v": 1	"t": 241353	"P": 1009.25	"F": 0}
{"v": 1	"t": 241374	"P": 1012.0	"F": 0}
{"v": 1	"t": 241394	"P": 1008.25	"F": 0}
{"v": 1	"t": 241414	"P": 1007.75	"F": 0}
{"v": 1	"t": 241435	"P": 1013.0	"F": 0}
{"v": 1	"t": 241455	"P": 1008.5	"F": 0}
{"v": 1	"t": 241476	"P": 1005.5	"F": 0}
{"v": 1	"t": 241496	"P": 1009.75	"F": 0}
{"v": 1	"t": 241516	"P": 1008.25	"F": 0}
{"v": 1	"t": 241537	"P": 1006.5	"F": 0}
{"v": 1	"t": 241557	"P": 1012.75	"F": 0}
{"v": 1	"t": 241578	"P": 1011.25	"F": 0}
{"v": 1	"t": 241598	"P": 1006.0	"F": 0}
{"v": 1	"t": 241618	"P": 1011.5	"F": 0}
{"v": 1	"t": 241639	"P": 1010.75	"F": 0}
{"v": 1	"t": 241659	"P": 1007.25	"F": 0}
{"v": 1	"t": 241680	"P": 1012.75	"F": 0}
{"v": 1	"t": 241700	"P": 1009.75	"F": 0}
{"v": 1	"t": 241721	"P": 1008.0	"F": 0}
{"v": 1	"t": 241741	"P": 1012.75	"F": 0}
{"v": 1	"t": 241761	"P": 1008.5	"F": 0}
{"v": 1	"t": 241782	"P": 1006.5	"F": 0}
{"v": 1	"t": 241802	"P": 1013.5	"F": 0}
{"v": 1	"t": 241823	"P": 1008.75	"F": 0}
{"v": 1	"t": 241843	"P": 1007.0	"F": 0}
{"v": 1	"t": 241863	"P": 1009.5	"F": 0}
{"v": 1	"t": 241884	"P": 1011.5	"F": 0	"C": 49.825	"D": 3120	"sn": 54091779688249	"file": "/data/device_log/data0000.out"}
{"v": 1	"t": 241904	"P": 1008.25	"F": 0}
{"v": 1	"t": 241924	"P": 1009.5	"F": 0}
{"v": 1	"t": 241945	"P": 1012.0	"F": 0}
{"v": 1	"t": 241965	"P": 1008.25	"F": 0}
{"v": 1	"t": 241986	"P": 1006.0	"F": 0}
{"v": 1	"t": 242006	"P": 1012.0	"F": 0}
{"v": 1	"t": 242026	"P": 1010.75	"F": 0}
{"v": 1	"t": 242047	"P": 1006.5	"F": 0}
{"v": 1	"t": 242067	"P": 1009.75	"F": 0}
{"v": 1	"t": 242087	"P": 1011.25	"F": 0}
{"v": 1	"t": 242108	"P": 1007.75	"F": 0}
{"v": 1	"t": 242128	"P": 1005.75	"F": 0}
{"v": 1	"t": 242148	"P": 1012.0	"F": 0}
{"v": 1	"t": 242169	"P": 1009.75	"F": 0}
{"v": 1	"t": 242189	"P": 1006.5	"F": 0}
{"v": 1	"t": 242210	"P": 1009.25	"F": 0}
{"v": 1	"t": 242230	"P": 1013.25	"F": 0}
{"v": 1	"t": 242250	"P": 1007.75	"F": 0}
{"v": 1	"t": 242271	"P": 1007.25	"F": 0}
{"v": 1	"t": 242291	"P": 1013.25	"F": 0}
{"v": 1	"t": 242311	"P": 1008.25	"F": 0}
{"v": 1	"t": 242332	"P": 1006.75	"F": 0}
{"v": 1	"t": 242352	"P": 1010.75	"F": 0}
{"v": 1	"t": 242372	"P": 1010.75	"F": 0}
{"v": 1	"t": 242393	"P": 1008.0	"F": 0}
{"v": 1	"t": 242413	"P": 1009.0	"F": 0}
{"v": 1	"t": 242434	"P": 1010.0	"F": 0}
{"v": 1	"t": 242454	"P": 1007.5	"F": 0}
{"v": 1	"t": 242474	"P": 1007.5	"F": 0}
{"v": 1	"t": 242495	"P": 1011.0	"F": 0}
{"v": 1	"t": 242515	"P": 1009.0	"F": 0}
{"v": 1	"t": 242536	"P": 1005.5	"F": 0}
{"v": 1	"t": 242556	"P": 1011.25	"F": 0}
{"v": 1	"t": 242576	"P": 1009.0	"F": 0}
{"v": 1	"t": 242597	"P": 1005.5	"F": 0}
{"v": 1	"t": 242617	"P": 1009.0	"F": 0}
{"v": 1	"t": 242637	"P": 1011.0	"F": 0}
{"v": 1	"t": 242658	"P": 1008.0	"F": 0}
{"v": 1	"t": 242678	"P": 1006.75	"F": 0}
{"v": 1	"t": 242699	"P": 1011.75	"F": 0}
{"v": 1	"t": 242719	"P": 1009.5	"F": 0}
{"v": 1	"t": 242739	"P": 1006.25	"F": 0}
{"v": 1	"t": 242760	"P": 1009.25	"F": 0}
{"v": 1	"t": 242780	"P": 1011.0	"F": 0}
{"v": 1	"t": 242800	"P": 1007.5	"F": 0}
{"v": 1	"t": 242821	"P": 1008.0	"F": 0}
{"v": 1	"t": 242841	"P": 1013.25	"F": 0}
{"v": 1	"t": 242861	"P": 1009.0	"F": 0}
{"v": 1	"t": 242882	"P": 1006.25	"F": 0}
{"v": 1	"t": 242902	"P": 1010.75	"F": 0	"C": 49.825	"D": 3119	"sn": 54091779688249	"file": "/data/device_log/data0000.out"}
{"v": 1	"t": 242922	"P": 1008.5	"F": 0}
{"v": 1	"t": 242943	"P": 1007.75	"F": 0}
{"v": 1	"t": 242963	"P": 1006.75	"F": 0}
{"v": 1	"t": 242984	"P": 1010.5	"F": 0}
{"v": 1	"t": 243004	"P": 1005.25	"F": 0}
{"v": 1	"t": 243025	"P": 1009.5	"F": 0}
{"v": 1	"t": 243045	"P": 1007.25	"F": 0}
{"v": 1	"t": 243066	"P": 1005.5	"F": 0}
{"v": 1	"t": 243086	"P": 1011.25	"F": 0}
{"v": 1	"t": 243106	"P": 1009.5	"F": 0}
{"v": 1	"t": 243127	"P": 1004.5	"F": 0}
{"v": 1	"t": 243147	"P": 1010.0	"F": 0}
{"v": 1	"t": 243168	"P": 1007.75	"F": 0}
{"v": 1	"t": 243188	"P": 1004.75	"F": 0}
{"v": 1	"t": 243208	"P": 1008.0	"F": 0}
{"v": 1	"t": 243229	"P": 1007.75	"F": 0}
{"v": 1	"t": 243249	"P": 1006.25	"F": 0}
{"v": 1	"t": 243269	"P": 1003.75	"F": 0}
{"v": 1	"t": 243290	"P": 1009.0	"F": 0}
{"v": 1	"t": 243310	"P": 1008.75	"F": 0}
{"v": 1	"t": 243330	"P": 1006.25	"F": 0}
{"v": 1	"t": 243351	"P": 1007.75	"F": 0}
{"v": 1	"t": 243371	"P": 1009.25	"F": 0}
{"v": 1	"t": 243392	"P": 1006.0	"F": 0}
{"v": 1	"t": 243412	"P": 1006.25	"F": 0}
{"v": 1	"t": 243432	"P": 1011.25	"F": 0}
{"v": 1	"t": 243453	"P": 1007.5	"F": 0}
{"v": 1	"t": 243473	"P": 1004.75	"F": 0}
{"v": 1	"t": 243493	"P": 1007.0	"F": 0}
{"v": 1	"t": 243514	"P": 1009.5	"F": 0}
{"v": 1	"t": 243534	"P": 1007.25	"F": 0}
{"v": 1	"t": 243554	"P": 1004.75	"F": 0}
{"v": 1	"t": 243575	"P": 1009.5	"F": 0}
{"v": 1	"t": 243595	"P": 1006.5	"F": 0}
{"v": 1	"t": 243616	"P": 1005.5	"F": 0}
{"v": 1	"t": 243636	"P": 1008.5	"F": 0}
{"v": 1	"t": 243656	"P": 1008.25	"F": 0}
{"v": 1	"t": 243677	"P": 1005.0	"F": 0}
{"v": 1	"t": 243697	"P": 1007.0	"F": 0}
{"v": 1	"t": 243717	"P": 1010.25	"F": 0}
{"v": 1	"t": 243738	"P": 1005.5	"F": 0}
{"v": 1	"t": 243758	"P": 1007.75	"F": 0}
{"v": 1	"t": 243779	"P": 1009.5	"F": 0}
{"v": 1	"t": 243799	"P": 1006.0	"F": 0}
{"v": 1	"t": 243819	"P": 1005.25	"F": 0}
{"v": 1	"t": 243840	"P": 1010.0	"F": 0}
{"v": 1	"t": 243860	"P": 1005.25	"F": 0}
{"v": 1	"t": 243881	"P": 1004.5	"F": 0}
{"v": 1	"t": 243901	"P": 1007.0	"F": 0}
{"v": 1	"t": 243921	"P": 1009.0	"F": 0	"C": 49.765	"D": 3118	"sn": 54091779688249	"file": "/data/device_log/data0000.out"}
{"v": 1	"t": 243942	"P": 1005.5	"F": 0}
{"v": 1	"t": 243962	"P": 1005.75	"F": 0}
{"v": 1	"t": 243982	"P": 1010.25	"F": 0}
{"v": 1	"t": 244003	"P": 1007.25	"F": 0}
{"v": 1	"t": 244023	"P": 1006.25	"F": 0}
{"v": 1	"t": 244043	"P": 1010.75	"F": 0}
{"v": 1	"t": 244064	"P": 1007.75	"F": 0}
{"v": 1	"t": 244084	"P": 1003.75	"F": 0}
{"v": 1	"t": 244105	"P": 1005.5	"F": 0}
{"v": 1	"t": 244125	"P": 1009.25	"F": 0}
{"v": 1	"t": 244145	"P": 1008.0	"F": 0}
{"v": 1	"t": 244166	"P": 1004.5	"F": 0}
{"v": 1	"t": 244186	"P": 1010.5	"F": 0}
{"v": 1	"t": 244206	"P": 1007.5	"F": 0}
{"v": 1	"t": 244227	"P": 1004.0	"F": 0}
{"v": 1	"t": 244247	"P": 1008.75	"F": 0}
{"v": 1	"t": 244267	"P": 1011.75	"F": 0}
{"v": 1	"t": 244288	"P": 1007.25	"F": 0}
{"v": 1	"t": 244308	"P": 1005.25	"F": 0}
{"v": 1	"t": 244328	"P": 1010.5	"F": 0}
{"v": 1	"t": 244349	"P": 1009.5	"F": 0}
{"v": 1	"t": 244369	"P": 1004.5	"F": 0}
{"v": 1	"t": 244390	"P": 1010.75	"F": 0}
{"v": 1	"t": 244410	"P": 1009.5	"F": 0}
{"v": 1	"t": 244430	"P": 1003.75	"F": 0}
{"v": 1	"t": 244451	"P": 1007.75	"F": 0}
{"v": 1	"t": 244471	"P": 1009.75	"F": 0}
{"v": 1	"t": 244492	"P": 1005.5	"F": 0}
{"v": 1	"t": 244512	"P": 1006.25	"F": 0}
{"v": 1	"t": 244532	"P": 1009.0	"F": 0}
{"v": 1	"t": 244553	"P": 1004.25	"F": 0}
{"v": 1	"t": 244573	"P": 1005.0	"F": 0}
{"v": 1	"t": 244593	"P": 1010.5	"F": 0}
{"v": 1	"t": 244614	"P": 1008.25	"F": 0}
{"v": 1	"t": 244634	"P": 1006.0	"F": 0}
{"v": 1	"t": 244655	"P": 1006.5	"F": 0}
{"v": 1	"t": 244675	"P": 1010.0	"F": 0}
{"v": 1	"t": 244695	"P": 1006.25	"F": 0}
{"v": 1	"t": 244716	"P": 1004.25	"F": 0}
{"v": 1	"t": 244736	"P": 1010.75	"F": 0}
{"v": 1	"t": 244756	"P": 1006.5	"F": 0}
{"v": 1	"t": 244777	"P": 1005.75	"F": 0}
{"v": 1	"t": 244797	"P": 1007.0	"F": 0}
{"v": 1	"t": 244817	"P": 1009.25	"F": 0}
{"v": 1	"t": 244838	"P": 1005.25	"F": 0}
{"v": 1	"t": 244858	"P": 1005.75	"F": 0}
{"v": 1	"t": 244878	"P": 1010.0	"F": 0}
{"v": 1	"t": 244899	"P": 1009.25	"F": 0}
{"v": 1	"t": 244919	"P": 1004.75	"F": 0}
{"v": 1	"t": 244940	"P": 1007.25	"F": 0	"C": 49.755	"D": 3117	"sn": 54091779688249	"file": "/data/device_log/data0000.out"}
{"v": 1	"t": 244960	"P": 1009.25	"F": 0}
{"v": 1	"t": 244980	"P": 1005.25	"F": 0}
{"v": 1	"t": 245001	"P": 1007.25	"F": 0}
{"v": 1	"t": 245021	"P": 1010.25	"F": 0}
{"v": 1	"t": 245041	"P": 1006.5	"F": 0}
{"v": 1	"t": 245062	"P": 1004.5	"F": 0}
{"v": 1	"t": 245082	"P": 1009.5	"F": 0}
{"v": 1	"t": 245103	"P": 1007.0	"F": 0}
{"v": 1	"t": 245123	"P": 1004.5	"F": 0}
{"v": 1	"t": 245143	"P": 1008.5	"F": 0}
{"v": 1	"t": 245164	"P": 1008.5	"F": 0}
{"v": 1	"t": 245184	"P": 1006.25	"F": 0}
{"v": 1	"t": 245205	"P": 1007.75	"F": 0}
{"v": 1	"t": 245225	"P": 1009.5	"F": 0}
{"v": 1	"t": 245245	"P": 1005.5	"F": 0}
{"v": 1	"t": 245266	"P": 1008.75	"F": 0}
{"v": 1	"t": 245286	"P": 1009.25	"F": 0}
{"v": 1	"t": 245307	"P": 1005.0	"F": 0}
{"v": 1	"t": 245327	"P": 1007.5	"F": 0}
{"v": 1	"t": 245347	"P": 1009.25	"F": 0}
{"v": 1	"t": 245368	"P": 1005.75	"F": 0}
{"v": 1	"t": 245388	"P": 1005.25	"F": 0}
{"v": 1	"t": 245409	"P": 1011.25	"F": 0}
{"v": 1	"t": 245429	"P": 1006.0	"F": 0}
{"v": 1	"t": 245449	"P": 1004.5	"F": 0}
{"v": 1	"t": 245470	"P": 1010.25	"F": 0}
{"v": 1	"t": 245490	"P": 1007.75	"F": 0}
{"v": 1	"t": 245511	"P": 1002.75	"F": 0}
{"v": 1	"t": 245531	"P": 1008.0	"F": 0}
{"v": 1	"t": 245551	"P": 1006.5	"F": 0}
{"v": 1	"t": 245572	"P": 1005.25	"F": 0}
{"v": 1	"t": 245592	"P": 1006.0	"F": 0}
{"v": 1	"t": 245612	"P": 1008.0	"F": 0}
{"v": 1	"t": 245633	"P": 1007.5	"F": 0}
{"v": 1	"t": 245653	"P": 1003.25	"F": 0}
{"v": 1	"t": 245673	"P": 1010.0	"F": 0}
{"v": 1	"t": 245694	"P": 1008.75	"F": 0}
{"v": 1	"t": 245714	"P": 1005.0	"F": 0}
{"v": 1	"t": 245734	"P": 1005.25	"F": 0}
{"v": 1	"t": 245755	"P": 1010.5	"F": 0}
{"v": 1	"t": 245775	"P": 1005.25	"F": 0}
{"v": 1	"t": 245796	"P": 1004.0	"F": 0}
{"v": 1	"t": 245816	"P": 1009.75	"F": 0}
{"v": 1	"t": 245836	"P": 1008.25	"F": 0}
{"v": 1	"t": 245857	"P": 1005.5	"F": 0}
{"v": 1	"t": 245877	"P": 1004.75	"F": 0}
{"v": 1	"t": 245897	"P": 1012.25	"F": 0}
{"v": 1	"t": 245918	"P": 1007.75	"F": 0}
{"v": 1	"t": 245938	"P": 1004.5	"F": 0}
{"v": 1	"t": 245958	"P": 1008.5	"F": 0	"C": 49.69	"D": 3116	"sn": 54091779688249	"file": "/data/device_log/data0000.out"}
{"v": 1	"t": 245979	"P": 1009.5	"F": 0}
{"v": 1	"t": 245999	"P": 1005.5	"F": 0}
{"v": 1	"t": 246020	"P": 1007.75	"F": 0}
{"v": 1	"t": 246040	"P": 1009.75	"F": 0}
{"v": 1	"t": 246060	"P": 1004.0	"F": 0}
{"v": 1	"t": 246081	"P": 1006.25	"F": 0}
{"v": 1	"t": 246101	"P": 1010.75	"F": 0}
{"v": 1	"t": 246122	"P": 1006.5	"F": 0}
{"v": 1	"t": 246142	"P": 1005.5	"F": 0}
{"v": 1	"t": 246162	"P": 1009.0	"F": 0}
{"v": 1	"t": 246183	"P": 1006.75	"F": 0}
{"v": 1	"t": 246203	"P": 1004.75	"F": 0}
{"v": 1	"t": 246223	"P": 1010.5	"F": 0}
{"v": 1	"t": 246244	"P": 1008.25	"F": 0}
{"v": 1	"t": 246264	"P": 1005.75	"F": 0}
{"v": 1	"t": 246284	"P": 1005.25	"F": 0}
{"v": 1	"t": 246305	"P": 1009.25	"F": 0}
{"v": 1	"t": 246325	"P": 1006.75	"F": 0}
{"v": 1	"t": 246346	"P": 1005.5	"F": 0}
{"v": 1	"t": 246366	"P": 1010.75	"F": 0}
{"v": 1	"t": 246386	"P": 1008.0	"F": 0}
{"v": 1	"t": 246407	"P": 1004.0	"F": 0}
{"v": 1	"t": 246427	"P": 1006.75	"F": 0}
{"v": 1	"t": 246447	"P": 1008.25	"F": 0}
{"v": 1	"t": 246468	"P": 1007.0	"F": 0}
{"v": 1	"t": 246488	"P": 1003.0	"F": 0}
{"v": 1	"t": 246508	"P": 1008.0	"F": 0}
{"v": 1	"t": 246529	"P": 1009.0	"F": 0}
{"v": 1	"t": 246549	"P": 1005.0	"F": 0}
{"v": 1	"t": 246570	"P": 1007.25	"F": 0}
{"v": 1	"t": 246590	"P": 1009.5	"F": 0}
{"v": 1	"t": 246610	"P": 1006.0	"F": 0}
{"v": 1	"t": 246631	"P": 1003.75	"F": 0}
{"v": 1	"t": 246651	"P": 1010.5	"F": 0}
{"v": 1	"t": 246671	"P": 1008.75	"F": 0}
{"v": 1	"t": 246692	"P": 1005.75	"F": 0}
{"v": 1	"t": 246712	"P": 1007.75	"F": 0}
{"v": 1	"t": 246732	"P": 1010.5	"F": 0}
{"v": 1	"t": 246753	"P": 1005.75	"F": 0}
{"v": 1	"t": 246773	"P": 1007.0	"F": 0}
{"v": 1	"t": 246794	"P": 1009.5	"F": 0}
{"v": 1	"t": 246814	"P": 1005.75	"F": 0}
{"v": 1	"t": 246834	"P": 1005.0	"F": 0}
{"v": 1	"t": 246855	"P": 1009.75	"F": 0}
{"v": 1	"t": 246875	"P": 1008.0	"F": 0}
{"v": 1	"t": 246895	"P": 1004.25	"F": 0}
{"v": 1	"t": 246916	"P": 1007.75	"F": 0}
{"v": 1	"t": 246936	"P": 1009.25	"F": 0}
{"v": 1	"t": 246957	"P": 1007.75	"F": 0}
{"v": 1	"t": 246977	"P": 1005.75	"F": 0	"C": 49.65	"D": 3115	"sn": 54091779688249	"file": "/data/device_log/data0000.out"}
{"v": 1	"t": 246997	"P": 1009.25	"F": 0}
{"v": 1	"t": 247018	"P": 1008.75	"F": 0}
{"v": 1	"t": 247038	"P": 1005.25	"F": 0}
{"v": 1	"t": 247058	"P": 1009.75	"F": 0}
{"v": 1	"t": 247079	"P": 1007.75	"F": 0}
{"v": 1	"t": 247099	"P": 1004.75	"F": 0}
{"v": 1	"t": 247119	"P": 1005.75	"F": 0}
{"v": 1	"t": 247140	"P": 1009.5	"F": 0}
{"v": 1	"t": 247160	"P": 1008.5	"F": 0}
{"v": 1	"t": 247181	"P": 1002.75	"F": 0}
{"v": 1	"t": 247201	"P": 1008.25	"F": 0}
{"v": 1	"t": 247221	"P": 1009.0	"F": 0}
{"v": 1	"t": 247242	"P": 1006.0	"F": 0}
{"v": 1	"t": 247262	"P": 1005.75	"F": 0}
{"v": 1	"t": 247282	"P": 1011.0	"F": 0}
{"v": 1	"t": 247303	"P": 1007.75	"F": 0}
{"v": 1	"t": 247323	"P": 1004.75	"F": 0}
{"v": 1	"t": 247343	"P": 1010.0	"F": 0}
{"v": 1	"t": 247364	"P": 1007.5	"F": 0}
{"v": 1	"t": 247384	"P": 1004.25	"F": 0}
{"v": 1	"t": 247405	"P": 1007.0	"F": 0}
{"v": 1	"t": 247425	"P": 1008.5	"F": 0}
{"v": 1	"t": 247445	"P": 1004.75	"F": 0}
{"v": 1	"t": 247466	"P": 1007.0	"F": 0}
{"v": 1	"t": 247486	"P": 1010.75	"F": 0}
{"v": 1	"t": 247507	"P": 1007.5	"F": 0}
{"v": 1	"t": 247527	"P": 1004.75	"F": 0}
{"v": 1	"t": 247547	"P": 1011.25	"F": 0}
{"v": 1	"t": 247568	"P": 1006.75	"F": 0}
{"v": 1	"t": 247588	"P": 1004.75	"F": 0}
{"v": 1	"t": 247608	"P": 1008.5	"F": 0}
{"v": 1	"t": 247629	"P": 1010.5	"F": 0}
{"v": 1	"t": 247649	"P": 1006.5	"F": 0}
{"v": 1	"t": 247669	"P": 1004.75	"F": 0}
{"v": 1	"t": 247690	"P": 1010.75	"F": 0}
{"v": 1	"t": 247710	"P": 1007.0	"F": 0}
{"v": 1	"t": 247730	"P": 1004.0	"F": 0}
{"v": 1	"t": 247751	"P": 1005.75	"F": 0}
{"v": 1	"t": 247771	"P": 1009.0	"F": 0}
{"v": 1	"t": 247792	"P": 1005.5	"F": 0}
{"v": 1	"t": 247812	"P": 1008.75	"F": 0}
{"v": 1	"t": 247832	"P": 1011.25	"F": 0}
{"v": 1	"t": 247853	"P": 1008.5	"F": 0}
{"v": 1	"t": 247873	"P": 1005.75	"F": 0}
{"v": 1	"t": 247893	"P": 1008.0	"F": 0}
{"v": 1	"t": 247914	"P": 1011.0	"F": 0}
{"v": 1	"t": 247934	"P": 1007.0	"F": 0}
{"v": 1	"t": 247954	"P": 1006.5	"F": 0}
{"v": 1	"t": 247975	"P": 1010.5	"F": 0}
{"v": 1	"t": 247995	"P": 1008.0	"F": 0	"C": 49.645	"D": 3114	"sn": 54091779688249	"file": "/data/device_log/data0000.out"}
{"v": 1	"t": 248016	"P": 1003.5	"F": 0}
{"v": 1	"t": 248036	"P": 1009.25	"F": 0}
{"v": 1	"t": 248056	"P": 1008.25	"F": 0}
{"v": 1	"t": 248077	"P": 1005.5	"F": 0}
{"v": 1	"t": 248097	"P": 1007.75	"F": 0}
{"v": 1	"t": 248118	"P": 1008.5	"F": 0}
{"v": 1	"t": 248138	"P": 1007.0	"F": 0}
{"v": 1	"t": 248158	"P": 1007.25	"F": 0}
{"v": 1	"t": 248179	"P": 1009.0	"F": 0}
{"v": 1	"t": 248199	"P": 1006.25	"F": 0}
{"v": 1	"t": 248219	"P": 1004.75	"F": 0}
{"v": 1	"t": 248240	"P": 1010.0	"F": 0}
{"v": 1	"t": 248260	"P": 1008.0	"F": 0}
{"v": 1	"t": 248280	"P": 1004.0	"F": 0}
{"v": 1	"t": 248301	"P": 1007.25	"F": 0}
{"v": 1	"t": 248321	"P": 1007.75	"F": 0}
{"v": 1	"t": 248342	"P": 1006.0	"F": 0}
{"v": 1	"t": 248362	"P": 1003.5	"F": 0}
{"v": 1	"t": 248382	"P": 1009.75	"F": 0}
{"v": 1	"t": 248403	"P": 1008.5	"F": 0}
{"v": 1	"t": 248423	"P": 1003.5	"F": 0}
{"v": 1	"t": 248443	"P": 1007.25	"F": 0}
{"v": 1	"t": 248464	"P": 1009.75	"F": 0}
{"v": 1	"t": 248484	"P": 1004.5	"F": 0}
{"v": 1	"t": 248504	"P": 1005.75	"F": 0}
{"v": 1	"t": 248525	"P": 1010.5	"F": 0}
{"v": 1	"t": 248545	"P": 1008.75	"F": 0}
{"v": 1	"t": 248566	"P": 1005.75	"F": 0}
{"v": 1	"t": 248586	"P": 1008.5	"F": 0}
{"v": 1	"t": 248606	"P": 1010.25	"F": 0}
{"v": 1	"t": 248627	"P": 1006.5	"F": 0}
{"v": 1	"t": 248647	"P": 1005.0	"F": 0}
{"v": 1	"t": 248667	"P": 1010.0	"F": 0}
{"v": 1	"t": 248688	"P": 1008.75	"F": 0}
{"v": 1	"t": 248708	"P": 1004.5	"F": 0}
{"v": 1	"t": 248728	"P": 1009.75	"F": 0}
{"v": 1	"t": 248749	"P": 1008.25	"F": 0}
{"v": 1	"t": 248769	"P": 1004.75	"F": 0}
{"v": 1	"t": 248790	"P": 1008.25	"F": 0}
{"v": 1	"t": 248810	"P": 1008.25	"F": 0}
{"v": 1	"t": 248830	"P": 1007.0	"F": 0}
{"v": 1	"t": 248851	"P": 1006.75	"F": 0}
{"v": 1	"t": 248871	"P": 1010.25	"F": 0}
{"v": 1	"t": 248892	"P": 1006.0	"F": 0}
{"v": 1	"t": 248912	"P": 1004.25	"F": 0}
{"v": 1	"t": 248932	"P": 1009.5	"F": 0}
{"v": 1	"t": 248953	"P": 1006.5	"F": 0}
{"v": 1	"t": 248973	"P": 1005.5	"F": 0}
{"v": 1	"t": 248994	"P": 1009.5	"F": 0}
{"v": 1	"t": 249014	"P": 1005.75	"F": 0	"C": 49.6	"D": 3113	"sn": 54091779688249	"file": "/data/device_log/data0000.out"}
{"v": 1	"t": 249034	"P": 1007.25	"F": 0}
{"v": 1	"t": 249055	"P": 1010.25	"F": 0}
{"v": 1	"t": 249075	"P": 1007.5	"F": 0}
{"v": 1	"t": 249096	"P": 1003.5	"F": 0}
{"v": 1	"t": 249116	"P": 1010.0	"F": 0}
{"v": 1	"t": 249136	"P": 1007.25	"F": 0}
{"v": 1	"t": 249157	"P": 1005.75	"F": 0}
{"v": 1	"t": 249177	"P": 1009.25	"F": 0}
{"v": 1	"t": 249198	"P": 1007.75	"F": 0}
{"v": 1	"t": 249218	"P": 1005.75	"F": 0}
{"v": 1	"t": 249238	"P": 1008.75	"F": 0}
{"v": 1	"t": 249259	"P": 1008.0	"F": 0}
{"v": 1	"t": 249279	"P": 1005.5	"F": 0}
{"v": 1	"t": 249299	"P": 1008.25	"F": 0}
{"v": 1	"t": 249320	"P": 1010.25	"F": 0}
{"v": 1	"t": 249340	"P": 1007.25	"F": 0}
{"v": 1	"t": 249361	"P": 1004.5	"F": 0}
{"v": 1	"t": 249381	"P": 1009.5	"F": 0}
{"v": 1	"t": 249401	"P": 1009.0	"F": 0}
{"v": 1	"t": 249422	"P": 1006.0	"F": 0}
{"v": 1	"t": 249442	"P": 1006.0	"F": 0}
{"v": 1	"t": 249462	"P": 1010.5	"F": 0}
{"v": 1	"t": 249483	"P": 1006.25	"F": 0}
{"v": 1	"t": 249503	"P": 1006.0	"F": 0}
{"v": 1	"t": 249523	"P": 1008.5	"F": 0}
{"v": 1	"t": 249544	"P": 1007.75	"F": 0}
{"v": 1	"t": 249564	"P": 1005.0	"F": 0}
{"v": 1	"t": 249585	"P": 1007.5	"F": 0}
{"v": 1	"t": 249605	"P": 1009.5	"F": 0}
{"v": 1	"t": 249625	"P": 1005.5	"F": 0}
{"v": 1	"t": 249646	"P": 1005.5	"F": 0}
{"v": 1	"t": 249666	"P": 1008.75	"F": 0}
{"v": 1	"t": 249686	"P": 1007.5	"F": 0}
{"v": 1	"t": 249707	"P": 1005.0	"F": 0}
{"v": 1	"t": 249727	"P": 1007.0	"F": 0}
{"v": 1	"t": 249747	"P": 1010.0	"F": 0}
{"v": 1	"t": 249768	"P": 1005.75	"F": 0}
{"v": 1	"t": 249788	"P": 1006.75	"F": 0}
{"v": 1	"t": 249809	"P": 1009.0	"F": 0}
{"v": 1	"t": 249829	"P": 1006.25	"F": 0}
{"v": 1	"t": 249849	"P": 1004.25	"F": 0}
{"v": 1	"t": 249870	"P": 1009.5	"F": 0}
{"v": 1	"t": 249890	"P": 1008.0	"F": 0}
{"v": 1	"t": 249911	"P": 1006.0	"F": 0}
{"v": 1	"t": 249931	"P": 1009.5	"F": 0}
{"v": 1	"t": 249951	"P": 1009.0	"F": 0}
{"v": 1	"t": 249972	"P": 1003.5	"F": 0}
{"v": 1	"t": 249992	"P": 1006.0	"F": 0}
{"v": 1	"t": 250012	"P": 1009.25	"F": 0}
{"v": 1	"t": 250033	"P": 1006.25	"F": 0	"C": 49.56	"D": 3112	"sn": 54091779688249	"file": "/data/device_log/data0000.out"}
{"v": 1	"t": 250053	"P": 1006.75	"F": 0}
{"v": 1	"t": 250073	"P": 1010.0	"F": 0}
{"v": 1	"t": 250094	"P": 1006.5	"F": 0}
{"v": 1	"t": 250114	"P": 1006.0	"F": 0}
{"v": 1	"t": 250135	"P": 1007.75	"F": 0}
{"v": 1	"t": 250155	"P": 1009.5	"F": 0}
{"v": 1	"t": 250175	"P": 1006.5	"F": 0}
{"v": 1	"t": 250196	"P": 1006.5	"F": 0}
{"v": 1	"t": 250216	"P": 1012.5	"F": 0}
{"v": 1	"t": 250236	"P": 1008.25	"F": 0}
{"v": 1	"t": 250257	"P": 1004.25	"F": 0}
{"v": 1	"t": 250277	"P": 1009.25	"F": 0}
{"v": 1	"t": 250297	"P": 1008.5	"F": 0}
{"v": 1	"t": 250318	"P": 1006.0	"F": 0}
{"v": 1	"t": 250338	"P": 1004.5	"F": 0}
{"v": 1	"t": 250359	"P": 1011.5	"F": 0}
{"v": 1	"t": 250379	"P": 1011.0	"F": 0}
{"v": 1	"t": 250399	"P": 1004.75	"F": 0}
{"v": 1	"t": 250420	"P": 1009.25	"F": 0}
{"v": 1	"t": 250440	"P": 1008.5	"F": 0}
{"v": 1	"t": 250460	"P": 1005.5	"F": 0}
{"v": 1	"t": 250481	"P": 1005.25	"F": 0}
{"v": 1	"t": 250501	"P": 1009.25	"F": 0}
{"v": 1	"t": 250522	"P": 1006.25	"F": 0}
{"v": 1	"t": 250542	"P": 1006.5	"F": 0}
{"v": 1	"t": 250562	"P": 1010.5	"F": 0}
{"v": 1	"t": 250583	"P": 1007.75	"F": 0}
{"v": 1	"t": 250603	"P": 1004.25	"F": 0}
{"v": 1	"t": 250623	"P": 1007.0	"F": 0}
{"v": 1	"t": 250644	"P": 1007.75	"F": 0}
{"v": 1	"t": 250664	"P": 1006.25	"F": 0}
{"v": 1	"t": 250684	"P": 1006.75	"F": 0}
{"v": 1	"t": 250705	"P": 1010.25	"F": 0}
{"v": 1	"t": 250725	"P": 1007.0	"F": 0}
{"v": 1	"t": 250746	"P": 1003.25	"F": 0}
{"v": 1	"t": 250766	"P": 1009.5	"F": 0}
{"v": 1	"t": 250786	"P": 1006.0	"F": 0}
{"v": 1	"t": 250807	"P": 1005.5	"F": 0}
{"v": 1	"t": 250827	"P": 1006.25	"F": 0}
{"v": 1	"t": 250847	"P": 1010.5	"F": 0}
{"v": 1	"t": 250868	"P": 1006.0	"F": 0}
{"v": 1	"t": 250888	"P": 1005.25	"F": 0}
{"v": 1	"t": 250908	"P": 1009.5	"F": 0}
{"v": 1	"t": 250929	"P": 1010.25	"F": 0}
{"v": 1	"t": 250949	"P": 1004.5	"F": 0}
{"v": 1	"t": 250970	"P": 1006.5	"F": 0}
{"v": 1	"t": 250990	"P": 1009.25	"F": 0}
{"v": 1	"t": 251010	"P": 1005.5	"F": 0}
{"v": 1	"t": 251031	"P": 1005.5	"F": 0}
{"v": 1	"t": 251051	"P": 1008.5	"F": 0	"C": 49.585	"D": 3111	"sn": 54091779688249	"file": "/data/device_log/data0000.out"}
{"v": 1	"t": 251071	"P": 1006.25	"F": 0}
{"v": 1	"t": 251092	"P": 1003.75	"F": 0}
{"v": 1	"t": 251112	"P": 1009.25	"F": 0}
{"v": 1	"t": 251133	"P": 1005.75	"F": 0}
{"v": 1	"t": 251153	"P": 1004.0	"F": 0}
{"v": 1	"t": 251173	"P": 1009.0	"F": 0}
{"v": 1	"t": 251194	"P": 1008.0	"F": 0}
{"v": 1	"t": 251214	"P": 1006.0	"F": 0}
{"v": 1	"t": 251234	"P": 1006.75	"F": 0}
{"v": 1	"t": 251255	"P": 1011.0	"F": 0}
{"v": 1	"t": 251275	"P": 1006.75	"F": 0}
{"v": 1	"t": 251296	"P": 1005.25	"F": 0}
{"v": 1	"t": 251316	"P": 1008.5	"F": 0}
{"v": 1	"t": 251336	"P": 1007.0	"F": 0}
{"v": 1	"t": 251357	"P": 1005.5	"F": 0}
{"v": 1	"t": 251377	"P": 1008.25	"F": 0}
{"v": 1	"t": 251397	"P": 1010.25	"F": 0}
{"v": 1	"t": 251418	"P": 1009.0	"F": 0}
{"v": 1	"t": 251438	"P": 1004.0	"F": 0}
{"v": 1	"t": 251458	"P": 1007.5	"F": 0}
{"v": 1	"t": 251479	"P": 1008.25	"F": 0}
{"v": 1	"t": 251499	"P": 1005.0	"F": 0}
{"v": 1	"t": 251520	"P": 1006.75	"F": 0}
{"v": 1	"t": 251540	"P": 1009.75	"F": 0}
{"v": 1	"t": 251560	"P": 1006.25	"F": 0}
{"v": 1	"t": 251581	"P": 1005.25	"F": 0}
{"v": 1	"t": 251601	"P": 1010.0	"F": 0}
{"v": 1	"t": 251621	"P": 1007.75	"F": 0}
{"v": 1	"t": 251642	"P": 1003.5	"F": 0}
{"v": 1	"t": 251662	"P": 1007.25	"F": 0}
{"v": 1	"t": 251683	"P": 1008.25	"F": 0}
{"v": 1	"t": 251703	"P": 1004.5	"F": 0}
{"v": 1	"t": 251723	"P": 1006.75	"F": 0}
{"v": 1	"t": 251744	"P": 1009.75	"F": 0}
{"v": 1	"t": 251764	"P": 1006.75	"F": 0}
{"v": 1	"t": 251785	"P": 1006.75	"F": 0}
{"v": 1	"t": 251805	"P": 1009.75	"F": 0}
{"v": 1	"t": 251825	"P": 1005.5	"F": 0}
{"v": 1	"t": 251846	"P": 1004.75	"F": 0}
{"v": 1	"t": 251866	"P": 1011.75	"F": 0}
{"v": 1	"t": 251886	"P": 1007.25	"F": 0}
{"v": 1	"t": 251907	"P": 1005.25	"F": 0}
{"v": 1	"t": 251927	"P": 1005.5	"F": 0}
{"v": 1	"t": 251947	"P": 1009.5	"F": 0}
{"v": 1	"t": 251968	"P": 1007.25	"F": 0}
{"v": 1	"t": 251988	"P": 1003.5	"F": 0}
{"v": 1	"t": 252008	"P": 1004.0	"F": 0}
{"v": 1	"t": 252028	"P": 1009.75	"F": 0}
{"v": 1	"t": 252049	"P": 1007.75	"F": 0}
{"v": 1	"t": 252069	"P": 1004.5	"F": 0	"C": 49.49	"D": 3110	"sn": 54091779688249	"file": "/data/device_log/data0000.out"}
{"v": 1	"t": 252089	"P": 1005.25	"F": 0}
{"v": 1	"t": 252110	"P": 1009.0	"F": 0}
{"v": 1	"t": 252130	"P": 1008.0	"F": 0}
{"v": 1	"t": 252150	"P": 1005.25	"F": 0}
{"v": 1	"t": 252171	"P": 1005.25	"F": 0}
{"v": 1	"t": 252191	"P": 1010.75	"F": 0}
{"v": 1	"t": 252211	"P": 1008.25	"F": 0}
{"v": 1	"t": 252232	"P": 1006.25	"F": 0}
{"v": 1	"t": 252252	"P": 1007.0	"F": 0}
{"v": 1	"t": 252272	"P": 1011.0	"F": 0}
{"v": 1	"t": 252292	"P": 1009.5	"F": 0}
{"v": 1	"t": 252313	"P": 1006.75	"F": 0}
{"v": 1	"t": 252333	"P": 1006.5	"F": 0}
{"v": 1	"t": 252354	"P": 1007.5	"F": 0}
{"v": 1	"t": 252374	"P": 1006.5	"F": 0}
{"v": 1	"t": 252395	"P": 1008.75	"F": 0}
{"v": 1	"t": 252415	"P": 1005.5	"F": 0}
{"v": 1	"t": 252436	"P": 1007.0	"F": 0}
{"v": 1	"t": 252456	"P": 1009.75	"F": 0}
{"v": 1	"t": 252477	"P": 1005.25	"F": 0}
{"v": 1	"t": 252497	"P": 1005.75	"F": 0}
{"v": 1	"t": 252517	"P": 1010.5	"F": 0}
{"v": 1	"t": 252538	"P": 1007.75	"F": 0}
{"v": 1	"t": 252558	"P": 1005.75	"F": 0}
{"v": 1	"t": 252578	"P": 1004.25	"F": 0}
{"v": 1	"t": 252598	"P": 1009.5	"F": 0}
{"v": 1	"t": 252619	"P": 1008.75	"F": 0}
{"v": 1	"t": 252639	"P": 1007.0	"F": 0}
{"v": 1	"t": 252659	"P": 1004.25	"F": 0}
{"v": 1	"t": 252680	"P": 1010.5	"F": 0}
{"v": 1	"t": 252700	"P": 1006.5	"F": 0}
{"v": 1	"t": 252720	"P": 1004.75	"F": 0}
{"v": 1	"t": 252741	"P": 1008.0	"F": 0}
{"v": 1	"t": 252761	"P": 1011.0	"F": 0}
{"v": 1	"t": 252781	"P": 1010.0	"F": 0}
{"v": 1	"t": 252802	"P": 1004.5	"F": 0}
{"v": 1	"t": 252822	"P": 1006.0	"F": 0}
{"v": 1	"t": 252842	"P": 1010.75	"F": 0}
{"v": 1	"t": 252862	"P": 1008.75	"F": 0}
{"v": 1	"t": 252883	"P": 1005.75	"F": 0}
{"v": 1	"t": 252903	"P": 1004.5	"F": 0}
{"v": 1	"t": 252923	"P": 1005.25	"F": 0}
{"v": 1	"t": 252943	"P": 1010.25	"F": 0}
{"v": 1	"t": 252964	"P": 1010.5	"F": 0}
{"v": 1	"t": 252984	"P": 1005.0	"F": 0}
{"v": 1	"t": 253005	"P": 1007.75	"F": 0}
{"v": 1	"t": 253025	"P": 1009.5	"F": 0}
{"v": 1	"t": 253046	"P": 1003.75	"F": 0}
{"v": 1	"t": 253066	"P": 1007.75	"F": 0}
{"v": 1	"t": 253086	"P": 1008.75	"F": 0	"C": 49.455	"D": 3109	"sn": 54091779688249	"file": "/data/device_log/data0000.out"}
{"v": 1	"t": 253106	"P": 1007.0	"F": 0}
{"v": 1	"t": 253127	"P": 1005.25	"F": 0}
{"v": 1	"t": 253147	"P": 1006.5	"F": 0}
{"v": 1	"t": 253167	"P": 1009.25	"F": 0}
{"v": 1	"t": 253188	"P": 1008.25	"F": 0}
{"v": 1	"t": 253208	"P": 1005.25	"F": 0}
{"v": 1	"t": 253228	"P": 1004.0	"F": 0}
{"v": 1	"t": 253248	"P": 1008.5	"F": 0}
{"v": 1	"t": 253269	"P": 1007.75	"F": 0}
{"v": 1	"t": 253289	"P": 1007.25	"F": 0}
{"v": 1	"t": 253309	"P": 1004.25	"F": 0}
{"v": 1	"t": 253329	"P": 1005.25	"F": 0}
{"v": 1	"t": 253350	"P": 1009.0	"F": 0}
{"v": 1	"t": 253370	"P": 1008.75	"F": 0}
{"v": 1	"t": 253390	"P": 1005.5	"F": 0}
{"v": 1	"t": 253410	"P": 1004.25	"F": 0}
{"v": 1	"t": 253431	"P": 1007.25	"F": 0}
{"v": 1	"t": 253451	"P": 1008.5	"F": 0}
{"v": 1	"t": 253471	"P": 1006.25	"F": 0}
{"v": 1	"t": 253492	"P": 1005.25	"F": 0}
{"v": 1	"t": 253512	"P": 1003.75	"F": 0}
{"v": 1	"t": 253532	"P": 1010.25	"F": 0}
{"v": 1	"t": 253553	"P": 1008.25	"F": 0}
{"v": 1	"t": 253573	"P": 1004.25	"F": 0}
{"v": 1	"t": 253593	"P": 1010.0	"F": 0}
{"v": 1	"t": 253614	"P": 1006.0	"F": 0}
{"v": 1	"t": 253634	"P": 1003.75	"F": 0}
{"v": 1	"t": 253654	"P": 1005.25	"F": 0}
{"v": 1	"t": 253675	"P": 1011.5	"F": 0}
{"v": 1	"t": 253695	"P": 1008.5	"F": 0}
{"v": 1	"t": 253715	"P": 1006.0	"F": 0}
{"v": 1	"t": 253736	"P": 1004.25	"F": 0}
{"v": 1	"t": 253756	"P": 1006.25	"F": 0}
{"v": 1	"t": 253776	"P": 1010.25	"F": 0}
{"v": 1	"t": 253796	"P": 1007.25	"F": 0}
{"v": 1	"t": 253817	"P": 1005.25	"F": 0}
{"v": 1	"t": 253837	"P": 1003.25	"F": 0}
{"v": 1	"t": 253857	"P": 1009.5	"F": 0}
{"v": 1	"t": 253877	"P": 1010.5	"F": 0}
{"v": 1	"t": 253898	"P": 1005.75	"F": 0}
{"v": 1	"t": 253918	"P": 1003.0	"F": 0}
{"v": 1	"t": 253938	"P": 1006.75	"F": 0}
{"v": 1	"t": 253958	"P": 1009.25	"F": 0}
{"v": 1	"t": 253979	"P": 1007.75	"F": 0}
{"v": 1	"t": 253999	"P": 1005.5	"F": 0}
{"v": 1	"t": 254019	"P": 1003.75	"F": 0}
{"v": 1	"t": 254040	"P": 1010.0	"F": 0}
{"v": 1	"t": 254060	"P": 1009.5	"F": 0}
{"v": 1	"t": 254080	"P": 1006.75	"F": 0}
{"v": 1	"t": 254100	"P": 1003.5	"F": 0	"C": 49.46	"D": 3108	"sn": 54091779688249	"file": "/data/device_log/data0000.out"}
{"v": 1	"t": 254121	"P": 1006.75	"F": 0}
{"v": 1	"t": 254141	"P": 1008.75	"F": 0}
{"v": 1	"t": 254162	"P": 1004.25	"F": 0}
{"v": 1	"t": 254182	"P": 1010.0	"F": 0}
{"v": 1	"t": 254203	"P": 1009.0	"F": 0}
{"v": 1	"t": 254223	"P": 1006.0	"F": 0}
{"v": 1	"t": 254243	"P": 1002.25	"F": 0}
{"v": 1	"t": 254263	"P": 1009.0	"F": 0}
{"v": 1	"t": 254284	"P": 1007.5	"F": 0}
{"v": 1	"t": 254304	"P": 1005.25	"F": 0}
{"v": 1	"t": 254324	"P": 1004.75	"F": 0}
{"v": 1	"t": 254344	"P": 1006.5	"F": 0}
{"v": 1	"t": 254365	"P": 1011.0	"F": 0}
{"v": 1	"t": 254385	"P": 1008.5	"F": 0}
{"v": 1	"t": 254405	"P": 1006.0	"F": 0}
{"v": 1	"t": 254426	"P": 995.0	"F": 0}
{"v": 1	"t": 254446	"P": 1008.5	"F": 0}
{"v": 1	"t": 254466	"P": 1008.75	"F": 0}
{"v": 1	"t": 254486	"P": 1007.5	"F": 0}
{"v": 1	"t": 254507	"P": 1004.5	"F": 0}
{"v": 1	"t": 254527	"P": 1005.5	"F": 0}
{"v": 1	"t": 254547	"P": 1009.25	"F": 0}
{"v": 1	"t": 254567	"P": 1006.5	"F": 0}
{"v": 1	"t": 254588	"P": 1004.5	"F": 0}
{"v": 1	"t": 254608	"P": 1004.5	"F": 0}
{"v": 1	"t": 254628	"P": 1009.25	"F": 0}
{"v": 1	"t": 254649	"P": 1009.5	"F": 0}
{"v": 1	"t": 254669	"P": 1004.25	"F": 0}
{"v": 1	"t": 254689	"P": 1004.0	"F": 0}
{"v": 1	"t": 254710	"P": 1007.75	"F": 0}
{"v": 1	"t": 254730	"P": 1006.5	"F": 0}
{"v": 1	"t": 254751	"P": 1003.75	"F": 0}
{"v": 1	"t": 254771	"P": 1007.5	"F": 0}
{"v": 1	"t": 254791	"P": 1008.5	"F": 0}
{"v": 1	"t": 254811	"P": 1007.0	"F": 0}
{"v": 1	"t": 254832	"P": 1005.25	"F": 0}
{"v": 1	"t": 254852	"P": 1004.5	"F": 0}
{"v": 1	"t": 254872	"P": 1009.25	"F": 0}
{"v": 1	"t": 254892	"P": 1008.0	"F": 0}
{"v": 1	"t": 254913	"P": 1005.75	"F": 0}
{"v": 1	"t": 254933	"P": 1003.25	"F": 0}
{"v": 1	"t": 254953	"P": 1007.5	"F": 0}
{"v": 1	"t": 254974	"P": 1009.5	"F": 0}
{"v": 1	"t": 254994	"P": 1007.75	"F": 0}
{"v": 1	"t": 255014	"P": 1004.0	"F": 0}
{"v": 1	"t": 255034	"P": 1003.5	"F": 0}
{"v": 1	"t": 255055	"P": 1010.5	"F": 0}
{"v": 1	"t": 255075	"P": 1007.25	"F": 0}
{"v": 1	"t": 255095	"P": 1004.25	"F": 0}
{"v": 1	"t": 255116	"P": 1003.75	"F": 0	"C": 49.42	"D": 3107	"sn": 54091779688249	"file": "/data/device_log/data0000.out"}
{"v": 1	"t": 255136	"P": 1008.5	"F": 0}
{"v": 1	"t": 255156	"P": 1008.75	"F": 0}
{"v": 1	"t": 255176	"P": 1007.25	"F": 0}
{"v": 1	"t": 255197	"P": 1003.75	"F": 0}
{"v": 1	"t": 255217	"P": 1006.25	"F": 0}
{"v": 1	"t": 255237	"P": 1009.25	"F": 0}
{"v": 1	"t": 255258	"P": 1008.75	"F": 0}
{"v": 1	"t": 255278	"P": 1003.5	"F": 0}
{"v": 1	"t": 255298	"P": 1009.75	"F": 0}
{"v": 1	"t": 255319	"P": 1007.75	"F": 0}
{"v": 1	"t": 255339	"P": 1004.75	"F": 0}
{"v": 1	"t": 255360	"P": 1006.75	"F": 0}
{"v": 1	"t": 255380	"P": 1009.0	"F": 0}
{"v": 1	"t": 255400	"P": 1006.0	"F": 0}
{"v": 1	"t": 255420	"P": 1005.0	"F": 0}
{"v": 1	"t": 255441	"P": 1006.25	"F": 0}
{"v": 1	"t": 255461	"P": 1009.5	"F": 0}
{"v": 1	"t": 255481	"P": 1006.5	"F": 0}
{"v": 1	"t": 255501	"P": 1004.75	"F": 0}
{"v": 1	"t": 255522	"P": 1003.75	"F": 0}
{"v": 1	"t": 255542	"P": 1006.5	"F": 0}
{"v": 1	"t": 255562	"P": 1010.0	"F": 0}
{"v": 1	"t": 255583	"P": 1005.5	"F": 0}
{"v": 1	"t": 255603	"P": 1004.25	"F": 0}
{"v": 1	"t": 255623	"P": 1004.25	"F": 0}
{"v": 1	"t": 255643	"P": 1010.0	"F": 0}
{"v": 1	"t": 255664	"P": 1007.75	"F": 0}
{"v": 1	"t": 255684	"P": 1005.0	"F": 0}
{"v": 1	"t": 255704	"P": 1004.5	"F": 0}
{"v": 1	"t": 255724	"P": 1007.0	"F": 0}
{"v": 1	"t": 255745	"P": 1009.25	"F": 0}
{"v": 1	"t": 255765	"P": 1007.25	"F": 0}
{"v": 1	"t": 255785	"P": 1005.25	"F": 0}
{"v": 1	"t": 255806	"P": 1004.0	"F": 0}
{"v": 1	"t": 255826	"P": 1009.75	"F": 0}
{"v": 1	"t": 255846	"P": 1009.0	"F": 0}
{"v": 1	"t": 255867	"P": 1004.0	"F": 0}
{"v": 1	"t": 255887	"P": 1009.5	"F": 0}
{"v": 1	"t": 255908	"P": 1007.0	"F": 0}
{"v": 1	"t": 255928	"P": 1003.5	"F": 0}
{"v": 1	"t": 255949	"P": 1009.0	"F": 0}
{"v": 1	"t": 255969	"P": 1005.75	"F": 0}
{"v": 1	"t": 255989	"P": 1005.0	"F": 0}
{"v": 1	"t": 256010	"P": 1008.0	"F": 0}
{"v": 1	"t": 256030	"P": 1006.5	"F": 0}
{"v": 1	"t": 256050	"P": 1004.25	"F": 0}
{"v": 1	"t": 256071	"P": 1007.0	"F": 0}
{"v": 1	"t": 256091	"P": 1009.0	"F": 0}
{"v": 1	"t": 256112	"P": 1006.75	"F": 0}
{"v": 1	"t": 256132	"P": 1004.75	"F": 0	"C": 49.35	"D": 3106	"sn": 54091779688249	"file": "/data/device_log/data0000.out"}
{"v": 1	"t": 256152	"P": 1009.0	"F": 0}
{"v": 1	"t": 256173	"P": 1005.0	"F": 0}
{"v": 1	"t": 256193	"P": 1004.5	"F": 0}
{"v": 1	"t": 256213	"P": 1006.5	"F": 0}
{"v": 1	"t": 256233	"P": 1009.75	"F": 0}
{"v": 1	"t": 256254	"P": 1009.0	"F": 0}
{"v": 1	"t": 256274	"P": 1005.25	"F": 0}
{"v": 1	"t": 256294	"P": 1003.75	"F": 0}
{"v": 1	"t": 256315	"P": 1007.75	"F": 0}
{"v": 1	"t": 256335	"P": 1009.5	"F": 0}
{"v": 1	"t": 256355	"P": 1007.25	"F": 0}
{"v": 1	"t": 256375	"P": 1005.0	"F": 0}
{"v": 1	"t": 256396	"P": 1005.0	"F": 0}
{"v": 1	"t": 256416	"P": 1011.75	"F": 0}
{"v": 1	"t": 256436	"P": 1008.75	"F": 0}
{"v": 1	"t": 256456	"P": 1004.75	"F": 0}
{"v": 1	"t": 256477	"P": 1005.0	"F": 0}
{"v": 1	"t": 256497	"P": 1010.25	"F": 0}
{"v": 1	"t": 256518	"P": 1008.0	"F": 0}
{"v": 1	"t": 256538	"P": 1004.25	"F": 0}
{"v": 1	"t": 256558	"P": 1009.75	"F": 0}
{"v": 1	"t": 256579	"P": 1010.0	"F": 0}
{"v": 1	"t": 256599	"P": 1007.5	"F": 0}
{"v": 1	"t": 256619	"P": 1004.0	"F": 0}
{"v": 1	"t": 256639	"P": 1006.25	"F": 0}
{"v": 1	"t": 256660	"P": 1010.5	"F": 0}
{"v": 1	"t": 256680	"P": 1007.75	"F": 0}
{"v": 1	"t": 256700	"P": 1006.5	"F": 0}
{"v": 1	"t": 256720	"P": 1004.5	"F": 0}
{"v": 1	"t": 256741	"P": 1006.25	"F": 0}
{"v": 1	"t": 256761	"P": 1009.75	"F": 0}
{"v": 1	"t": 256781	"P": 1008.5	"F": 0}
{"v": 1	"t": 256802	"P": 1004.75	"F": 0}
{"v": 1	"t": 256822	"P": 1004.5	"F": 0}
{"v": 1	"t": 256842	"P": 1008.5	"F": 0}
{"v": 1	"t": 256862	"P": 1009.75	"F": 0}
{"v": 1	"t": 256883	"P": 1006.5	"F": 0}
{"v": 1	"t": 256903	"P": 1006.25	"F": 0}
{"v": 1	"t": 256923	"P": 1006.5	"F": 0}
{"v": 1	"t": 256943	"P": 1009.75	"F": 0}
{"v": 1	"t": 256964	"P": 1008.0	"F": 0}
{"v": 1	"t": 256984	"P": 1004.75	"F": 0}
{"v": 1	"t": 257004	"P": 1004.5	"F": 0}
{"v": 1	"t": 257025	"P": 1008.25	"F": 0}
{"v": 1	"t": 257045	"P": 1006.0	"F": 0}
{"v": 1	"t": 257066	"P": 1004.75	"F": 0}
{"v": 1	"t": 257086	"P": 1009.5	"F": 0}
{"v": 1	"t": 257107	"P": 1006.0	"F": 0}
{"v": 1	"t": 257127	"P": 1004.75	"F": 0}
{"v": 1	"t": 257147	"P": 1009.75	"F": 0	"C": 49.36	"D": 3105	"sn": 54091779688249	"file": "/data/device_log/data0000.out"}
{"v": 1	"t": 257168	"P": 1006.5	"F": 0}
{"v": 1	"t": 257188	"P": 1005.25	"F": 0}
{"v": 1	"t": 257208	"P": 1008.0	"F": 0}
{"v": 1	"t": 257229	"P": 1009.0	"F": 0}
{"v": 1	"t": 257249	"P": 1006.25	"F": 0}
{"v": 1	"t": 257269	"P": 1006.0	"F": 0}
{"v": 1	"t": 257290	"P": 1010.25	"F": 0}
{"v": 1	"t": 257310	"P": 1008.0	"F": 0}
{"v": 1	"t": 257330	"P": 1005.0	"F": 0}
{"v": 1	"t": 257351	"P": 1007.25	"F": 0}
{"v": 1	"t": 257371	"P": 1008.5	"F": 0}
{"v": 1	"t": 257392	"P": 1004.75	"F": 0}
{"v": 1	"t": 257412	"P": 1005.0	"F": 0}
{"v": 1	"t": 257432	"P": 1010.75	"F": 0}
{"v": 1	"t": 257453	"P": 1008.25	"F": 0}
{"v": 1	"t": 257473	"P": 1004.5	"F": 0}
{"v": 1	"t": 257493	"P": 1008.25	"F": 0}
{"v": 1	"t": 257514	"P": 1007.0	"F": 0}
{"v": 1	"t": 257534	"P": 1004.25	"F": 0}
{"v": 1	"t": 257555	"P": 1005.75	"F": 0}
{"v": 1	"t": 257575	"P": 1008.5	"F": 0}
{"v": 1	"t": 257595	"P": 1006.75	"F": 0}
{"v": 1	"t": 257616	"P": 1004.0	"F": 0}
{"v": 1	"t": 257636	"P": 1009.25	"F": 0}
{"v": 1	"t": 257657	"P": 1007.5	"F": 0}
{"v": 1	"t": 257677	"P": 1006.0	"F": 0}
{"v": 1	"t": 257697	"P": 1011.0	"F": 0}
{"v": 1	"t": 257718	"P": 1007.0	"F": 0}
{"v": 1	"t": 257738	"P": 1004.5	"F": 0}
{"v": 1	"t": 257758	"P": 1005.0	"F": 0}
{"v": 1	"t": 257778	"P": 1011.0	"F": 0}
{"v": 1	"t": 257799	"P": 1007.5	"F": 0}
{"v": 1	"t": 257819	"P": 1006.5	"F": 0}
{"v": 1	"t": 257839	"P": 1005.5	"F": 0}
{"v": 1	"t": 257859	"P": 1005.75	"F": 0}
{"v": 1	"t": 257880	"P": 1013.0	"F": 0}
{"v": 1	"t": 257900	"P": 1008.75	"F": 0}
{"v": 1	"t": 257920	"P": 1005.5	"F": 0}
{"v": 1	"t": 257941	"P": 1003.25	"F": 0}
{"v": 1	"t": 257961	"P": 1008.25	"F": 0}
{"v": 1	"t": 257981	"P": 1010.0	"F": 0}
{"v": 1	"t": 258001	"P": 1006.0	"F": 0}
{"v": 1	"t": 258022	"P": 1004.25	"F": 0}
{"v": 1	"t": 258042	"P": 1006.0	"F": 0}
{"v": 1	"t": 258062	"P": 1008.25	"F": 0}
{"v": 1	"t": 258082	"P": 1007.5	"F": 0}
{"v": 1	"t": 258103	"P": 1006.0	"F": 0}
{"v": 1	"t": 258123	"P": 1005.5	"F": 0}
{"v": 1	"t": 258143	"P": 1008.75	"F": 0}
{"v": 1	"t": 258164	"P": 1011.0	"F": 0	"C": 49.35	"D": 3104	"sn": 54091779688249	"file": "/data/device_log/data0000.out"}
{"v": 1	"t": 258184	"P": 1005.25	"F": 0}
{"v": 1	"t": 258205	"P": 1007.0	"F": 0}
{"v": 1	"t": 258225	"P": 1007.75	"F": 0}
{"v": 1	"t": 258245	"P": 1003.75	"F": 0}
{"v": 1	"t": 258266	"P": 1006.25	"F": 0}
{"v": 1	"t": 258286	"P": 1010.0	"F": 0}
{"v": 1	"t": 258306	"P": 1008.75	"F": 0}
{"v": 1	"t": 258327	"P": 1006.25	"F": 0}
{"v": 1	"t": 258347	"P": 1005.0	"F": 0}
{"v": 1	"t": 258367	"P": 1009.75	"F": 0}
{"v": 1	"t": 258387	"P": 1008.5	"F": 0}
{"v": 1	"t": 258408	"P": 1006.75	"F": 0}
{"v": 1	"t": 258428	"P": 1004.25	"F": 0}
{"v": 1	"t": 258448	"P": 1007.25	"F": 0}
{"v": 1	"t": 258468	"P": 1009.5	"F": 0}
{"v": 1	"t": 258489	"P": 1010.0	"F": 0}
{"v": 1	"t": 258509	"P": 1006.25	"F": 0}
{"v": 1	"t": 258529	"P": 1004.5	"F": 0}
{"v": 1	"t": 258550	"P": 1008.75	"F": 0}
{"v": 1	"t": 258570	"P": 1009.75	"F": 0}
{"v": 1	"t": 258590	"P": 1007.0	"F": 0}
{"v": 1	"t": 258610	"P": 1003.25	"F": 0}
{"v": 1	"t": 258631	"P": 1004.5	"F": 0}
{"v": 1	"t": 258651	"P": 1010.25	"F": 0}
{"v": 1	"t": 258671	"P": 1007.5	"F": 0}
{"v": 1	"t": 258691	"P": 1005.5	"F": 0}
{"v": 1	"t": 258712	"P": 1003.5	"F": 0}
{"v": 1	"t": 258732	"P": 1007.5	"F": 0}
{"v": 1	"t": 258753	"P": 1008.5	"F": 0}
{"v": 1	"t": 258773	"P": 1002.0	"F": 0}
{"v": 1	"t": 258793	"P": 1007.75	"F": 0}
{"v": 1	"t": 258814	"P": 1009.5	"F": 0}
{"v": 1	"t": 258834	"P": 1007.25	"F": 0}
{"v": 1	"t": 258854	"P": 1005.25	"F": 0}
{"v": 1	"t": 258874	"P": 1006.75	"F": 0}
{"v": 1	"t": 258895	"P": 1010.25	"F": 0}
{"v": 1	"t": 258915	"P": 1006.75	"F": 0}
{"v": 1	"t": 258935	"P": 1005.0	"F": 0}
{"v": 1	"t": 258956	"P": 1004.0	"F": 0}
{"v": 1	"t": 258976	"P": 1007.25	"F": 0}
{"v": 1	"t": 258996	"P": 1009.0	"F": 0}
{"v": 1	"t": 259016	"P": 1008.0	"F": 0}
{"v": 1	"t": 259037	"P": 1006.75	"F": 0}
{"v": 1	"t": 259057	"P": 1006.25	"F": 0}
{"v": 1	"t": 259077	"P": 1009.5	"F": 0}
{"v": 1	"t": 259097	"P": 1008.0	"F": 0}
{"v": 1	"t": 259118	"P": 1006.25	"F": 0}
{"v": 1	"t": 259138	"P": 1003.75	"F": 0}
{"v": 1	"t": 259158	"P": 1008.5	"F": 0}
{"v": 1	"t": 259179	"P": 1009.5	"F": 0	"C": 49.29	"D": 3103	"sn": 54091779688249	"file": "/data/device_log/data0000.out"}
{"v": 1	"t": 259199	"P": 1006.5	"F": 0}
{"v": 1	"t": 259219	"P": 1003.75	"F": 0}
{"v": 1	"t": 259239	"P": 1006.75	"F": 0}
{"v": 1	"t": 259260	"P": 1009.25	"F": 0}
{"v": 1	"t": 259280	"P": 1009.0	"F": 0}
{"v": 1	"t": 259301	"P": 1005.0	"F": 0}
{"v": 1	"t": 259321	"P": 1010.0	"F": 0}
{"v": 1	"t": 259341	"P": 1007.5	"F": 0}
{"v": 1	"t": 259362	"P": 1004.5	"F": 0}
{"v": 1	"t": 259382	"P": 1009.25	"F": 0}
{"v": 1	"t": 259403	"P": 1005.5	"F": 0}
{"v": 1	"t": 259423	"P": 1007.25	"F": 0}
{"v": 1	"t": 259444	"P": 1009.5	"F": 0}
{"v": 1	"t": 259464	"P": 1005.0	"F": 0}
{"v": 1	"t": 259485	"P": 1005.5	"F": 0}
{"v": 1	"t": 259505	"P": 1009.25	"F": 0}
{"v": 1	"t": 259525	"P": 1006.75	"F": 0}
{"v": 1	"t": 259545	"P": 1003.5	"F": 0}
{"v": 1	"t": 259566	"P": 1007.5	"F": 0}
{"v": 1	"t": 259586	"P": 1009.25	"F": 0}
{"v": 1	"t": 259606	"P": 1005.5	"F": 0}
{"v": 1	"t": 259627	"P": 1004.5	"F": 0}
{"v": 1	"t": 259647	"P": 1003.75	"F": 0}
{"v": 1	"t": 259667	"P": 1009.5	"F": 0}
{"v": 1	"t": 259687	"P": 1008.75	"F": 0}
{"v": 1	"t": 259708	"P": 1005.75	"F": 0}
{"v": 1	"t": 259728	"P": 1004.5	"F": 0}
{"v": 1	"t": 259748	"P": 1005.0	"F": 0}
{"v": 1	"t": 259769	"P": 1008.5	"F": 0}
{"v": 1	"t": 259789	"P": 1007.75	"F": 0}
{"v": 1	"t": 259809	"P": 1007.25	"F": 0}
{"v": 1	"t": 259829	"P": 1003.75	"F": 0}
{"v": 1	"t": 259850	"P": 1009.75	"F": 0}
{"v": 1	"t": 259870	"P": 1009.5	"F": 0}
{"v": 1	"t": 259890	"P": 1006.25	"F": 0}
{"v": 1	"t": 259910	"P": 1004.5	"F": 0}
{"v": 1	"t": 259931	"P": 1006.5	"F": 0}
{"v": 1	"t": 259951	"P": 1009.0	"F": 0}
{"v": 1	"t": 259971	"P": 1007.75	"F": 0}
{"v": 1	"t": 259992	"P": 1004.75	"F": 0}
{"v": 1	"t": 260012	"P": 1008.5	"F": 0}
{"v": 1	"t": 260033	"P": 1006.25	"F": 0}
{"v": 1	"t": 260053	"P": 1004.75	"F": 0}
{"v": 1	"t": 260073	"P": 1006.25	"F": 0}
{"v": 1	"t": 260093	"P": 1011.25	"F": 0}
{"v": 1	"t": 260114	"P": 1009.25	"F": 0}
{"v": 1	"t": 260134	"P": 1006.75	"F": 0}
{"v": 1	"t": 260154	"P": 1003.0	"F": 0}
{"v": 1	"t": 260175	"P": 1007.75	"F": 0}
{"v": 1	"t": 260195	"P": 1008.0	"F": 0	"C": 49.235	"D": 3102	"sn": 54091779688249	"file": "/data/device_log/data0000.out"}
{"v": 1	"t": 260215	"P": 1008.0	"F": 0}
{"v": 1	"t": 260235	"P": 1005.0	"F": 0}
{"v": 1	"t": 260256	"P": 1003.75	"F": 0}
{"v": 1	"t": 260276	"P": 1010.25	"F": 0}
{"v": 1	"t": 260296	"P": 1006.0	"F": 0}
{"v": 1	"t": 260316	"P": 1007.0	"F": 0}
{"v": 1	"t": 260337	"P": 1002.75	"F": 0}
{"v": 1	"t": 260357	"P": 1007.5	"F": 0}
{"v": 1	"t": 260377	"P": 1009.5	"F": 0}
{"v": 1	"t": 260398	"P": 1007.75	"F": 0}
{"v": 1	"t": 260418	"P": 1006.25	"F": 0}
{"v": 1	"t": 260438	"P": 1004.25	"F": 0}
{"v": 1	"t": 260458	"P": 1008.5	"F": 0}
{"v": 1	"t": 260479	"P": 1009.0	"F": 0}
{"v": 1	"t": 260499	"P": 1005.5	"F": 0}
{"v": 1	"t": 260519	"P": 1003.75	"F": 0}
{"v": 1	"t": 260540	"P": 1007.25	"F": 0}
{"v": 1	"t": 260560	"P": 1009.25	"F": 0}
{"v": 1	"t": 260580	"P": 1004.5	"F": 0}
{"v": 1	"t": 260601	"P": 1005.5	"F": 0}
{"v": 1	"t": 260621	"P": 1009.25	"F": 0}
{"v": 1	"t": 260642	"P": 1005.0	"F": 0}
{"v": 1	"t": 260662	"P": 1005.25	"F": 0}
{"v": 1	"t": 260682	"P": 1009.0	"F": 0}
{"v": 1	"t": 260703	"P": 1008.25	"F": 0}
{"v": 1	"t": 260723	"P": 1002.75	"F": 0}
{"v": 1	"t": 260743	"P": 1007.75	"F": 0}
{"v": 1	"t": 260764	"P": 1007.75	"F": 0}
{"v": 1	"t": 260784	"P": 1005.25	"F": 0}
{"v": 1	"t": 260804	"P": 1005.25	"F": 0}
{"v": 1	"t": 260825	"P": 1009.75	"F": 0}
{"v": 1	"t": 260845	"P": 1006.5	"F": 0}
{"v": 1	"t": 260866	"P": 1005.0	"F": 0}
{"v": 1	"t": 260886	"P": 1008.5	"F": 0}
{"v": 1	"t": 260906	"P": 1007.25	"F": 0}
{"v": 1	"t": 260927	"P": 1005.0	"F": 0}
{"v": 1	"t": 260947	"P": 1005.75	"F": 0}
{"v": 1	"t": 260967	"P": 1008.5	"F": 0}
{"v": 1	"t": 260988	"P": 1008.0	"F": 0}
{"v": 1	"t": 261008	"P": 1003.5	"F": 0}
{"v": 1	"t": 261028	"P": 1006.5	"F": 0}
{"v": 1	"t": 261049	"P": 1008.0	"F": 0}
{"v": 1	"t": 261069	"P": 1007.0	"F": 0}
{"v": 1	"t": 261089	"P": 1006.25	"F": 0}
{"v": 1	"t": 261110	"P": 1010.0	"F": 0}
{"v": 1	"t": 261130	"P": 1008.0	"F": 0}
{"v": 1	"t": 261150	"P": 1004.0	"F": 0}
{"v": 1	"t": 261171	"P": 1007.25	"F": 0}
{"v": 1	"t": 261191	"P": 1006.75	"F": 0}
{"v": 1	"t": 261212	"P": 1006.25	"F": 0	"C": 49.235	"D": 3101	"sn": 54091779688249	"file": "/data/device_log/data0000.out"}
{"v": 1	"t": 261232	"P": 1007.5	"F": 0}
{"v": 1	"t": 261252	"P": 1008.25	"F": 0}
{"v": 1	"t": 261273	"P": 1005.0	"F": 0}
{"v": 1	"t": 261293	"P": 1004.5	"F": 0}
{"v": 1	"t": 261314	"P": 1008.5	"F": 0}
{"v": 1	"t": 261334	"P": 1005.75	"F": 0}
{"v": 1	"t": 261354	"P": 1003.5	"F": 0}
{"v": 1	"t": 261375	"P": 1009.25	"F": 0}
{"v": 1	"t": 261395	"P": 1008.25	"F": 0}
{"v": 1	"t": 261415	"P": 1005.0	"F": 0}
{"v": 1	"t": 261436	"P": 1006.25	"F": 0}
{"v": 1	"t": 261456	"P": 1009.25	"F": 0}
{"v": 1	"t": 261477	"P": 1004.0	"F": 0}
{"v": 1	"t": 261497	"P": 1003.5	"F": 0}
{"v": 1	"t": 261517	"P": 1009.25	"F": 0}
{"v": 1	"t": 261538	"P": 1006.5	"F": 0}
{"v": 1	"t": 261558	"P": 1008.0	"F": 0}
{"v": 1	"t": 261578	"P": 1005.0	"F": 0}
{"v": 1	"t": 261599	"P": 1008.0	"F": 1}
{"v": 1	"t": 261619	"P": 1006.0	"F": 0}
{"v": 1	"t": 261639	"P": 995.75	"F": 0}
{"v": 1	"t": 261660	"P": 1008.75	"F": 0}
{"v": 1	"t": 261680	"P": 1008.25	"F": 0}
{"v": 1	"t": 261700	"P": 1005.0	"F": 0}
{"v": 1	"t": 261721	"P": 1006.5	"F": 0}
{"v": 1	"t": 261741	"P": 1010.0	"F": 0}
{"v": 1	"t": 261762	"P": 1005.0	"F": 0}
{"v": 1	"t": 261782	"P": 1004.0	"F": 0}
{"v": 1	"t": 261802	"P": 1008.5	"F": 0}
{"v": 1	"t": 261823	"P": 1006.75	"F": 0}
{"v": 1	"t": 261843	"P": 1003.75	"F": 0}
{"v": 1	"t": 261863	"P": 1009.5	"F": 0}
{"v": 1	"t": 261884	"P": 1011.0	"F": 0}
{"v": 1	"t": 261904	"P": 1005.5	"F": 0}
{"v": 1	"t": 261925	"P": 1007.5	"F": 0}
{"v": 1	"t": 261945	"P": 1009.0	"F": 0}
{"v": 1	"t": 261965	"P": 1005.5	"F": 0}
{"v": 1	"t": 261986	"P": 1004.5	"F": 0}
{"v": 1	"t": 262006	"P": 1011.0	"F": 0}
{"v": 1	"t": 262026	"P": 1006.75	"F": 0}
{"v": 1	"t": 262047	"P": 1003.0	"F": 0}
{"v": 1	"t": 262067	"P": 1009.0	"F": 0}
{"v": 1	"t": 262088	"P": 1007.25	"F": 0}
{"v": 1	"t": 262108	"P": 1005.5	"F": 0}
{"v": 1	"t": 262128	"P": 1004.5	"F": 0}
{"v": 1	"t": 262149	"P": 1008.25	"F": 0}
{"v": 1	"t": 262169	"P": 1008.25	"F": 0}
{"v": 1	"t": 262189	"P": 1004.75	"F": 0}
{"v": 1	"t": 262210	"P": 1006.25	"F": 0}
{"v": 1	"t": 262230	"P": 1008.0	"F": 0	"C": 49.185	"D": 3100	"sn": 54091779688249	"file": "/data/device_log/data0000.out"}
{"v": 1	"t": 262250	"P": 1004.25	"F": 0}
{"v": 1	"t": 262271	"P": 1005.75	"F": 0}
{"v": 1	"t": 262291	"P": 1009.5	"F": 0}
{"v": 1	"t": 262311	"P": 1007.5	"F": 0}
{"v": 1	"t": 262332	"P": 1003.75	"F": 0}
{"v": 1	"t": 262352	"P": 1008.5	"F": 0}
{"v": 1	"t": 262372	"P": 1009.25	"F": 0}
{"v": 1	"t": 262393	"P": 1005.5	"F": 0}
{"v": 1	"t": 262413	"P": 1006.0	"F": 0}
{"v": 1	"t": 262434	"P": 1009.5	"F": 0}
{"v": 1	"t": 262454	"P": 1007.0	"F": 0}
{"v": 1	"t": 262474	"P": 1005.0	"F": 0}
{"v": 1	"t": 262495	"P": 1006.75	"F": 0}
{"v": 1	"t": 262515	"P": 1009.0	"F": 0}
{"v": 1	"t": 262535	"P": 1006.0	"F": 0}
{"v": 1	"t": 262556	"P": 1007.75	"F": 0}
{"v": 1	"t": 262576	"P": 1006.0	"F": 0}
{"v": 1	"t": 262597	"P": 1004.0	"F": 0}
{"v": 1	"t": 262617	"P": 1009.25	"F": 0}
{"v": 1	"t": 262638	"P": 1007.0	"F": 0}
{"v": 1	"t": 262658	"P": 1005.5	"F": 0}
{"v": 1	"t": 262678	"P": 1005.25	"F": 0}
{"v": 1	"t": 262699	"P": 1008.25	"F": 0}
{"v": 1	"t": 262719	"P": 1008.0	"F": 0}
{"v": 1	"t": 262739	"P": 1005.25	"F": 0}
{"v": 1	"t": 262760	"P": 1009.75	"F": 0}
{"v": 1	"t": 262780	"P": 1008.0	"F": 0}
{"v": 1	"t": 262800	"P": 1005.5	"F": 0}
{"v": 1	"t": 262821	"P": 1007.0	"F": 0}
{"v": 1	"t": 262841	"P": 1009.25	"F": 0}
{"v": 1	"t": 262861	"P": 1006.75	"F": 0}
{"v": 1	"t": 262882	"P": 1002.5	"F": 0}
{"v": 1	"t": 262902	"P": 1008.0	"F": 0}
{"v": 1	"t": 262923	"P": 1008.25	"F": 0}
{"v": 1	"t": 262943	"P": 1005.25	"F": 0}
{"v": 1	"t": 262963	"P": 1004.0	"F": 0}
{"v": 1	"t": 262984	"P": 1010.0	"F": 0}
{"v": 1	"t": 263004	"P": 1008.25	"F": 0}
{"v": 1	"t": 263024	"P": 1003.0	"F": 0}
{"v": 1	"t": 263045	"P": 1008.25	"F": 0}
{"v": 1	"t": 263065	"P": 1007.25	"F": 0}
{"v": 1	"t": 263085	"P": 1006.25	"F": 0}
{"v": 1	"t": 263106	"P": 1006.25	"F": 0}
{"v": 1	"t": 263126	"P": 1007.5	"F": 0}
{"v": 1	"t": 263146	"P": 1006.0	"F": 0}
{"v": 1	"t": 263167	"P": 1003.0	"F": 0}
{"v": 1	"t": 263187	"P": 1007.0	"F": 0}
{"v": 1	"t": 263207	"P": 1009.5	"F": 0}
{"v": 1	"t": 263228	"P": 1007.25	"F": 0}
{"v": 1	"t": 263248	"P": 1005.25	"F": 0	"C": 49.17	"D": 3099	"sn": 54091779688249	"file": "/data/device_log/data0000.out"}
{"v": 1	"t": 263268	"P": 1004.5	"F": 0}
{"v": 1	"t": 263289	"P": 1009.75	"F": 0}
{"v": 1	"t": 263309	"P": 1009.0	"F": 0}
{"v": 1	"t": 263329	"P": 1004.75	"F": 0}
{"v": 1	"t": 263349	"P": 1006.25	"F": 0}
{"v": 1	"t": 263370	"P": 1010.5	"F": 0}
{"v": 1	"t": 263390	"P": 1007.25	"F": 0}
{"v": 1	"t": 263410	"P": 1006.5	"F": 0}
{"v": 1	"t": 263431	"P": 1005.25	"F": 0}
{"v": 1	"t": 263451	"P": 1009.5	"F": 0}
{"v": 1	"t": 263471	"P": 1008.75	"F": 0}
{"v": 1	"t": 263491	"P": 1005.0	"F": 0}
{"v": 1	"t": 263512	"P": 1004.25	"F": 0}
{"v": 1	"t": 263532	"P": 1008.25	"F": 0}
{"v": 1	"t": 263552	"P": 1009.25	"F": 0}
{"v": 1	"t": 263573	"P": 1006.0	"F": 0}
{"v": 1	"t": 263593	"P": 1005.5	"F": 0}
{"v": 1	"t": 263613	"P": 1007.5	"F": 0}
{"v": 1	"t": 263634	"P": 1009.0	"F": 0}
{"v": 1	"t": 263654	"P": 1007.75	"F": 0}
{"v": 1	"t": 263674	"P": 1003.75	"F": 0}
{"v": 1	"t": 263694	"P": 1006.0	"F": 0}
{"v": 1	"t": 263715	"P": 1010.5	"F": 0}
{"v": 1	"t": 263735	"P": 1007.0	"F": 0}
{"v": 1	"t": 263755	"P": 1004.5	"F": 0}
{"v": 1	"t": 263776	"P": 1006.0	"F": 0}
{"v": 1	"t": 263796	"P": 1008.5	"F": 0}
{"v": 1	"t": 263816	"P": 1007.25	"F": 0}
{"v": 1	"t": 263837	"P": 1004.0	"F": 0}
{"v": 1	"t": 263857	"P": 1005.75	"F": 0}
{"v": 1	"t": 263877	"P": 1009.0	"F": 0}
{"v": 1	"t": 263898	"P": 1007.0	"F": 0}
{"v": 1	"t": 263918	"P": 1003.5	"F": 0}
{"v": 1	"t": 263938	"P": 1004.5	"F": 0}
{"v": 1	"t": 263958	"P": 1009.75	"F": 0}
{"v": 1	"t": 263979	"P": 1008.0	"F": 0}
{"v": 1	"t": 263999	"P": 1004.25	"F": 0}
{"v": 1	"t": 264019	"P": 1003.5	"F": 0}
{"v": 1	"t": 264040	"P": 1008.75	"F": 0}
{"v": 1	"t": 264060	"P": 1007.75	"F": 0}
{"v": 1	"t": 264080	"P": 1003.25	"F": 0}
{"v": 1	"t": 264101	"P": 1002.0	"F": 0}
{"v": 1	"t": 264121	"P": 1007.5	"F": 0}
{"v": 1	"t": 264141	"P": 1009.0	"F": 0}
{"v": 1	"t": 264161	"P": 1005.25	"F": 0}
{"v": 1	"t": 264182	"P": 1004.25	"F": 0}
{"v": 1	"t": 264202	"P": 1006.75	"F": 0}
{"v": 1	"t": 264222	"P": 1010.0	"F": 0}
{"v": 1	"t": 264243	"P": 1005.5	"F": 0}
{"v": 1	"t": 264263	"P": 1004.5	"F": 0	"C": 49.15	"D": 3098	"sn": 54091779688249	"file": "/data/device_log/data0000.out"}
{"v": 1	"t": 264283	"P": 1005.75	"F": 0}
{"v": 1	"t": 264303	"P": 1011.0	"F": 0}
{"v": 1	"t": 264324	"P": 1007.5	"F": 0}
{"v": 1	"t": 264344	"P": 1005.5	"F": 0}
{"v": 1	"t": 264364	"P": 1006.75	"F": 0}
{"v": 1	"t": 264385	"P": 1008.5	"F": 0}
{"v": 1	"t": 264405	"P": 1007.25	"F": 0}
{"v": 1	"t": 264425	"P": 1007.0	"F": 0}
{"v": 1	"t": 264446	"P": 1003.25	"F": 0}
{"v": 1	"t": 264466	"P": 1008.0	"F": 0}
{"v": 1	"t": 264486	"P": 1007.5	"F": 0}
{"v": 1	"t": 264506	"P": 1005.75	"F": 0}
{"v": 1	"t": 264527	"P": 1005.0	"F": 0}
{"v": 1	"t": 264547	"P": 1008.25	"F": 0}
{"v": 1	"t": 264567	"P": 1009.25	"F": 0}
{"v": 1	"t": 264588	"P": 1004.75	"F": 0}
{"v": 1	"t": 264608	"P": 1004.75	"F": 0}
{"v": 1	"t": 264628	"P": 1008.75	"F": 0}
{"v": 1	"t": 264649	"P": 1007.25	"F": 0}
{"v": 1	"t": 264669	"P": 1007.25	"F": 0}
{"v": 1	"t": 264689	"P": 1003.0	"F": 0}
{"v": 1	"t": 264710	"P": 1006.25	"F": 0}
{"v": 1	"t": 264730	"P": 1008.0	"F": 0}
{"v": 1	"t": 264750	"P": 1005.25	"F": 0}
{"v": 1	"t": 264770	"P": 1003.25	"F": 0}
{"v": 1	"t": 264791	"P": 1006.75	"F": 0}
{"v": 1	"t": 264811	"P": 1009.0	"F": 0}
{"v": 1	"t": 264831	"P": 1007.5	"F": 0}
{"v": 1	"t": 264852	"P": 1004.5	"F": 0}
{"v": 1	"t": 264872	"P": 1004.75	"F": 0}
{"v": 1	"t": 264892	"P": 1010.25	"F": 0}
{"v": 1	"t": 264913	"P": 1007.5	"F": 0}
{"v": 1	"t": 264933	"P": 1005.25	"F": 0}
{"v": 1	"t": 264953	"P": 1003.0	"F": 0}
{"v": 1	"t": 264973	"P": 1009.25	"F": 0}
{"v": 1	"t": 264994	"P": 1009.25	"F": 0}
{"v": 1	"t": 265014	"P": 1006.75	"F": 0}
{"v": 1	"t": 265034	"P": 1004.75	"F": 0}
{"v": 1	"t": 265055	"P": 1009.75	"F": 0}
{"v": 1	"t": 265075	"P": 1007.75	"F": 0}
{"v": 1	"t": 265095	"P": 1004.75	"F": 0}
{"v": 1	"t": 265116	"P": 1006.5	"F": 0}
{"v": 1	"t": 265136	"P": 1008.25	"F": 0}
{"v": 1	"t": 265156	"P": 1008.75	"F": 0}
{"v": 1	"t": 265176	"P": 1005.0	"F": 0}
{"v": 1	"t": 265197	"P": 1003.25	"F": 0}
{"v": 1	"t": 265217	"P": 1008.75	"F": 0}
{"v": 1	"t": 265237	"P": 1008.0	"F": 0}
{"v": 1	"t": 265258	"P": 1002.75	"F": 0}
{"v": 1	"t": 265278	"P": 1003.75	"F": 0	"C": 49.09	"D": 3097	"sn": 54091779688249	"file": "/data/device_log/data0000.out"}
{"v": 1	"t": 265298	"P": 1008.25	"F": 0}
{"v": 1	"t": 265319	"P": 1009.0	"F": 0}
{"v": 1	"t": 265339	"P": 1005.25	"F": 0}
{"v": 1	"t": 265359	"P": 1005.5	"F": 0}
{"v": 1	"t": 265380	"P": 1008.0	"F": 0}
{"v": 1	"t": 265400	"P": 1010.25	"F": 0}
{"v": 1	"t": 265420	"P": 1005.0	"F": 0}
{"v": 1	"t": 265440	"P": 1004.25	"F": 0}
{"v": 1	"t": 265461	"P": 1006.25	"F": 0}
{"v": 1	"t": 265481	"P": 1010.0	"F": 0}
{"v": 1	"t": 265501	"P": 1006.5	"F": 0}
{"v": 1	"t": 265522	"P": 1005.75	"F": 0}
{"v": 1	"t": 265542	"P": 1005.5	"F": 0}
{"v": 1	"t": 265562	"P": 1010.5	"F": 0}
{"v": 1	"t": 265583	"P": 1009.5	"F": 0}
{"v": 1	"t": 265603	"P": 1004.5	"F": 0}
{"v": 1	"t": 265623	"P": 1003.5	"F": 0}
{"v": 1	"t": 265643	"P": 1009.5	"F": 0}
{"v": 1	"t": 265664	"P": 1007.75	"F": 0}
{"v": 1	"t": 265684	"P": 1005.0	"F": 0}
{"v": 1	"t": 265704	"P": 1003.0	"F": 0}
{"v": 1	"t": 265725	"P": 1010.0	"F": 0}
{"v": 1	"t": 265745	"P": 1008.0	"F": 0}
{"v": 1	"t": 265765	"P": 1006.5	"F": 0}
{"v": 1	"t": 265786	"P": 1003.25	"F": 0}
{"v": 1	"t": 265806	"P": 1009.25	"F": 0}
{"v": 1	"t": 265826	"P": 1009.25	"F": 0}
{"v": 1	"t": 265847	"P": 1007.5	"F": 0}
{"v": 1	"t": 265867	"P": 1004.75	"F": 0}
{"v": 1	"t": 265887	"P": 1008.0	"F": 0}
{"v": 1	"t": 265907	"P": 1007.75	"F": 0}
{"v": 1	"t": 265928	"P": 1007.5	"F": 0}
{"v": 1	"t": 265948	"P": 1005.25	"F": 0}
{"v": 1	"t": 265968	"P": 1007.75	"F": 0}
{"v": 1	"t": 265989	"P": 1009.5	"F": 0}
{"v": 1	"t": 266009	"P": 1005.25	"F": 0}
{"v": 1	"t": 266029	"P": 1006.75	"F": 0}
{"v": 1	"t": 266050	"P": 1008.75	"F": 0}
{"v": 1	"t": 266070	"P": 1005.5	"F": 0}
{"v": 1	"t": 266091	"P": 1006.5	"F": 0}
{"v": 1	"t": 266111	"P": 1007.0	"F": 0}
{"v": 1	"t": 266131	"P": 1008.25	"F": 0}
{"v": 1	"t": 266152	"P": 1004.75	"F": 0}
{"v": 1	"t": 266172	"P": 1006.25	"F": 0}
{"v": 1	"t": 266192	"P": 1009.75	"F": 0}
{"v": 1	"t": 266213	"P": 1005.75	"F": 0}
{"v": 1	"t": 266233	"P": 1002.75	"F": 0}
{"v": 1	"t": 266253	"P": 1011.0	"F": 0}
{"v": 1	"t": 266274	"P": 1006.75	"F": 0}
{"v": 1	"t": 266294	"P": 1004.5	"F": 0	"C": 49.065	"D": 3096	"sn": 54091779688249	"file": "/data/device_log/data0000.out"}
{"v": 1	"t": 266314	"P": 1004.75	"F": 0}
{"v": 1	"t": 266335	"P": 1009.0	"F": 0}
{"v": 1	"t": 266355	"P": 1008.25	"F": 0}
{"v": 1	"t": 266375	"P": 1005.0	"F": 0}
{"v": 1	"t": 266396	"P": 1002.25	"F": 0}
{"v": 1	"t": 266416	"P": 1008.75	"F": 0}
{"v": 1	"t": 266436	"P": 1008.75	"F": 0}
{"v": 1	"t": 266456	"P": 1006.75	"F": 0}
{"v": 1	"t": 266477	"P": 1005.5	"F": 0}
{"v": 1	"t": 266497	"P": 1005.75	"F": 0}
{"v": 1	"t": 266517	"P": 1009.0	"F": 0}
{"v": 1	"t": 266538	"P": 1005.0	"F": 0}
{"v": 1	"t": 266558	"P": 1005.5	"F": 0}
{"v": 1	"t": 266578	"P": 1004.5	"F": 0}
{"v": 1	"t": 266598	"P": 1009.25	"F": 0}
{"v": 1	"t": 266619	"P": 1008.0	"F": 0}
{"v": 1	"t": 266639	"P": 1003.0	"F": 0}
{"v": 1	"t": 266659	"P": 1004.25	"F": 0}
{"v": 1	"t": 266680	"P": 1007.75	"F": 0}
{"v": 1	"t": 266700	"P": 1007.0	"F": 0}
{"v": 1	"t": 266720	"P": 1006.0	"F": 0}
{"v": 1	"t": 266741	"P": 1003.75	"F": 0}
{"v": 1	"t": 266761	"P": 1009.0	"F": 0}
{"v": 1	"t": 266781	"P": 1007.5	"F": 0}
{"v": 1	"t": 266801	"P": 1007.75	"F": 0}
{"v": 1	"t": 266822	"P": 1004.0	"F": 0}
{"v": 1	"t": 266842	"P": 1007.5	"F": 0}
{"v": 1	"t": 266862	"P": 1010.0	"F": 0}
{"v": 1	"t": 266883	"P": 1005.25	"F": 0}
{"v": 1	"t": 266903	"P": 1002.75	"F": 0}
{"v": 1	"t": 266923	"P": 1009.25	"F": 0}
{"v": 1	"t": 266944	"P": 1008.25	"F": 0}
{"v": 1	"t": 266964	"P": 1006.5	"F": 0}
{"v": 1	"t": 266984	"P": 1004.75	"F": 0}
{"v": 1	"t": 267005	"P": 1009.5	"F": 0}
{"v": 1	"t": 267025	"P": 1009.5	"F": 0}
{"v": 1	"t": 267045	"P": 1005.5	"F": 0}
{"v": 1	"t": 267065	"P": 1004.75	"F": 0}
{"v": 1	"t": 267086	"P": 1006.25	"F": 0}
{"v": 1	"t": 267106	"P": 1009.0	"F": 0}
{"v": 1	"t": 267126	"P": 1007.5	"F": 0}
{"v": 1	"t": 267147	"P": 1003.0	"F": 0}
{"v": 1	"t": 267167	"P": 1005.25	"F": 0}
{"v": 1	"t": 267187	"P": 1010.75	"F": 0}
{"v": 1	"t": 267207	"P": 1008.75	"F": 0}
{"v": 1	"t": 267228	"P": 1003.75	"F": 0}
{"v": 1	"t": 267248	"P": 1004.25	"F": 0}
{"v": 1	"t": 267268	"P": 1009.25	"F": 0}
{"v": 1	"t": 267289	"P": 1008.5	"F": 0}
{"v": 1	"t": 267309	"P": 1008.0	"F": 0	"C": 49.065	"D": 3095	"sn": 54091779688249	"file": "/data/device_log/data0000.out"}
{"v": 1	"t": 267329	"P": 1004.5	"F": 0}
{"v": 1	"t": 267350	"P": 1006.0	"F": 0}
{"v": 1	"t": 267370	"P": 1009.25	"F": 0}
{"v": 1	"t": 267390	"P": 1006.25	"F": 0}
{"v": 1	"t": 267410	"P": 1006.0	"F": 0}
{"v": 1	"t": 267431	"P": 1008.25	"F": 0}
{"v": 1	"t": 267451	"P": 1008.75	"F": 0}
{"v": 1	"t": 267471	"P": 1005.5	"F": 0}
{"v": 1	"t": 267492	"P": 1004.0	"F": 0}
{"v": 1	"t": 267512	"P": 1008.75	"F": 0}
{"v": 1	"t": 267532	"P": 1008.0	"F": 0}
{"v": 1	"t": 267553	"P": 1006.25	"F": 0}
{"v": 1	"t": 267573	"P": 1003.75	"F": 0}
{"v": 1	"t": 267593	"P": 1007.25	"F": 0}
{"v": 1	"t": 267614	"P": 1008.5	"F": 0}
{"v": 1	"t": 267634	"P": 1006.5	"F": 0}
{"v": 1	"t": 267654	"P": 1006.75	"F": 0}
{"v": 1	"t": 267675	"P": 1007.75	"F": 0}
{"v": 1	"t": 267695	"P": 1008.25	"F": 0}
{"v": 1	"t": 267715	"P": 1008.5	"F": 0}
{"v": 1	"t": 267735	"P": 1004.0	"F": 0}
{"v": 1	"t": 267756	"P": 1006.5	"F": 0}
{"v": 1	"t": 267776	"P": 1010.25	"F": 0}
{"v": 1	"t": 267796	"P": 1008.25	"F": 0}
{"v": 1	"t": 267817	"P": 1004.0	"F": 0}
{"v": 1	"t": 267837	"P": 1004.75	"F": 0}
{"v": 1	"t": 267857	"P": 1009.75	"F": 0}
{"v": 1	"t": 267877	"P": 1008.5	"F": 0}
{"v": 1	"t": 267898	"P": 1004.5	"F": 0}
{"v": 1	"t": 267918	"P": 1004.75	"F": 0}
{"v": 1	"t": 267938	"P": 1009.25	"F": 0}
{"v": 1	"t": 267959	"P": 1009.25	"F": 0}
{"v": 1	"t": 267979	"P": 1005.75	"F": 0}
{"v": 1	"t": 267999	"P": 1004.25	"F": 0}
{"v": 1	"t": 268020	"P": 1007.25	"F": 0}
{"v": 1	"t": 268040	"P": 1009.25	"F": 0}
{"v": 1	"t": 268060	"P": 1006.25	"F": 0}
{"v": 1	"t": 268080	"P": 1004.75	"F": 0}
{"v": 1	"t": 268101	"P": 1006.25	"F": 0}
{"v": 1	"t": 268121	"P": 1009.5	"F": 0}
{"v": 1	"t": 268141	"P": 1007.25	"F": 0}
{"v": 1	"t": 268162	"P": 1006.0	"F": 0}
{"v": 1	"t": 268182	"P": 1009.75	"F": 0}
{"v": 1	"t": 268202	"P": 1009.25	"F": 0}
{"v": 1	"t": 268223	"P": 1008.0	"F": 0}
{"v": 1	"t": 268243	"P": 1004.75	"F": 0}
{"v": 1	"t": 268263	"P": 1006.5	"F": 0}
{"v": 1	"t": 268284	"P": 1008.75	"F": 0}
{"v": 1	"t": 268304	"P": 1007.75	"F": 0}
{"v": 1	"t": 268324	"P": 1003.25	"F": 0	"C": 49.01	"D": 3094	"sn": 54091779688249	"file": "/data/device_log/data0000.out"}
{"v": 1	"t": 268344	"P": 1005.25	"F": 0}
{"v": 1	"t": 268365	"P": 1010.0	"F": 0}
{"v": 1	"t": 268385	"P": 1007.5	"F": 0}
{"v": 1	"t": 268405	"P": 1005.75	"F": 0}
{"v": 1	"t": 268426	"P": 1005.0	"F": 0}
{"v": 1	"t": 268446	"P": 1009.75	"F": 0}
{"v": 1	"t": 268466	"P": 1006.25	"F": 0}
{"v": 1	"t": 268487	"P": 1007.0	"F": 0}
{"v": 1	"t": 268507	"P": 1006.0	"F": 0}
{"v": 1	"t": 268527	"P": 1010.25	"F": 0}
{"v": 1	"t": 268547	"P": 1008.0	"F": 0}
{"v": 1	"t": 268568	"P": 1006.0	"F": 0}
{"v": 1	"t": 268588	"P": 1003.75	"F": 0}
{"v": 1	"t": 268608	"P": 1010.75	"F": 0}
{"v": 1	"t": 268629	"P": 1007.25	"F": 0}
{"v": 1	"t": 268649	"P": 1005.25	"F": 0}
{"v": 1	"t": 268669	"P": 1004.25	"F": 0}
{"v": 1	"t": 268690	"P": 1006.25	"F": 0}
{"v": 1	"t": 268710	"P": 1009.25	"F": 0}
{"v": 1	"t": 268730	"P": 1006.25	"F": 0}
{"v": 1	"t": 268750	"P": 1004.5	"F": 0}
{"v": 1	"t": 268771	"P": 1006.5	"F": 0}
{"v": 1	"t": 268791	"P": 1009.75	"F": 0}
{"v": 1	"t": 268811	"P": 1008.75	"F": 0}
{"v": 1	"t": 268832	"P": 1003.75	"F": 0}
{"v": 1	"t": 268852	"P": 1004.25	"F": 0}
{"v": 1	"t": 268872	"P": 1009.75	"F": 0}
{"v": 1	"t": 268893	"P": 1006.0	"F": 0}
{"v": 1	"t": 268913	"P": 1006.5	"F": 0}
{"v": 1	"t": 268933	"P": 1005.5	"F": 0}
{"v": 1	"t": 268954	"P": 1008.75	"F": 0}
{"v": 1	"t": 268974	"P": 1006.25	"F": 0}
{"v": 1	"t": 268994	"P": 1003.75	"F": 0}
{"v": 1	"t": 269014	"P": 1007.0	"F": 0}
{"v": 1	"t": 269035	"P": 1010.0	"F": 0}
{"v": 1	"t": 269055	"P": 1006.25	"F": 0}
{"v": 1	"t": 269075	"P": 1003.75	"F": 0}
{"v": 1	"t": 269096	"P": 1005.0	"F": 0}
{"v": 1	"t": 269116	"P": 1010.25	"F": 0}
{"v": 1	"t": 269136	"P": 1009.0	"F": 0}
{"v": 1	"t": 269157	"P": 1006.75	"F": 0}
{"v": 1	"t": 269177	"P": 1005.5	"F": 0}
{"v": 1	"t": 269197	"P": 1010.5	"F": 0}
{"v": 1	"t": 269217	"P": 1008.25	"F": 0}
{"v": 1	"t": 269238	"P": 1003.75	"F": 0}
{"v": 1	"t": 269258	"P": 1005.75	"F": 0}
{"v": 1	"t": 269278	"P": 1009.75	"F": 0}
{"v": 1	"t": 269299	"P": 1008.0	"F": 0}
{"v": 1	"t": 269319	"P": 1005.25	"F": 0}
{"v": 1	"t": 269339	"P": 1004.0	"F": 0	"C": 49.01	"D": 3093	"sn": 54091779688249	"file": "/data/device_log/data0000.out"}
{"v": 1	"t": 269360	"P": 1006.0	"F": 0}
{"v": 1	"t": 269380	"P": 1009.75	"F": 0}
{"v": 1	"t": 269400	"P": 1006.25	"F": 0}
{"v": 1	"t": 269420	"P": 1005.25	"F": 0}
{"v": 1	"t": 269441	"P": 1008.25	"F": 0}
{"v": 1	"t": 269461	"P": 1010.5	"F": 0}
{"v": 1	"t": 269481	"P": 1005.75	"F": 0}
{"v": 1	"t": 269502	"P": 1005.5	"F": 0}
{"v": 1	"t": 269522	"P": 1006.25	"F": 0}
{"v": 1	"t": 269542	"P": 1011.0	"F": 0}
{"v": 1	"t": 269563	"P": 1005.25	"F": 0}
{"v": 1	"t": 269583	"P": 1004.25	"F": 0}
{"v": 1	"t": 269604	"P": 1007.25	"F": 0}
{"v": 1	"t": 269624	"P": 1004.75	"F": 0}
{"v": 1	"t": 269644	"P": 1005.75	"F": 0}
{"v": 1	"t": 269665	"P": 1007.25	"F": 0}
{"v": 1	"t": 269685	"P": 1006.75	"F": 0}
{"v": 1	"t": 269705	"P": 1006.0	"F": 0}
{"v": 1	"t": 269726	"P": 1005.75	"F": 0}
{"v": 1	"t": 269746	"P": 1008.0	"F": 0}
{"v": 1	"t": 269766	"P": 1011.25	"F": 0}
{"v": 1	"t": 269786	"P": 1006.75	"F": 0}
{"v": 1	"t": 269807	"P": 1004.25	"F": 0}
{"v": 1	"t": 269827	"P": 1006.0	"F": 0}
{"v": 1	"t": 269847	"P": 1009.0	"F": 0}
{"v": 1	"t": 269868	"P": 1007.0	"F": 0}
{"v": 1	"t": 269888	"P": 1005.75	"F": 0}
{"v": 1	"t": 269908	"P": 1004.0	"F": 0}
{"v": 1	"t": 269928	"P": 1009.0	"F": 0}
{"v": 1	"t": 269949	"P": 1006.75	"F": 0}
{"v": 1	"t": 269969	"P": 1006.0	"F": 0}
{"v": 1	"t": 269989	"P": 1003.25	"F": 0}
{"v": 1	"t": 270010	"P": 1009.0	"F": 0}
{"v": 1	"t": 270030	"P": 1008.25	"F": 0}
{"v": 1	"t": 270050	"P": 1006.5	"F": 0}
{"v": 1	"t": 270071	"P": 1002.75	"F": 0}
{"v": 1	"t": 270091	"P": 1007.75	"F": 0}
{"v": 1	"t": 270111	"P": 1010.75	"F": 0}
{"v": 1	"t": 270131	"P": 1007.25	"F": 0}
{"v": 1	"t": 270152	"P": 1005.0	"F": 0}
{"v": 1	"t": 270172	"P": 1007.0	"F": 0}
{"v": 1	"t": 270192	"P": 1008.0	"F": 0}
{"v": 1	"t": 270213	"P": 1006.0	"F": 0}
{"v": 1	"t": 270233	"P": 1002.75	"F": 0}
{"v": 1	"t": 270253	"P": 1001.25	"F": 0}
{"v": 1	"t": 270274	"P": 1010.5	"F": 0}
{"v": 1	"t": 270294	"P": 1006.0	"F": 0}
{"v": 1	"t": 270314	"P": 1005.0	"F": 0}
{"v": 1	"t": 270335	"P": 1007.75	"F": 0}
{"v": 1	"t": 270355	"P": 1008.25	"F": 0	"C": 48.98	"D": 3092	"sn": 54091779688249	"file": "/data/device_log/data0000.out"}
{"v": 1	"t": 270375	"P": 1005.75	"F": 0}
{"v": 1	"t": 270395	"P": 1003.0	"F": 0}
{"v": 1	"t": 270416	"P": 1006.75	"F": 0}
{"v": 1	"t": 270436	"P": 1010.0	"F": 0}
{"v": 1	"t": 270456	"P": 1007.5	"F": 0}
{"v": 1	"t": 270477	"P": 1004.0	"F": 0}
{"v": 1	"t": 270497	"P": 1006.25	"F": 0}
{"v": 1	"t": 270517	"P": 1010.0	"F": 0}
{"v": 1	"t": 270538	"P": 1008.25	"F": 0}
{"v": 1	"t": 270558	"P": 1004.75	"F": 0}
{"v": 1	"t": 270578	"P": 1003.5	"F": 0}
{"v": 1	"t": 270598	"P": 1009.75	"F": 0}
{"v": 1	"t": 270619	"P": 1009.25	"F": 0}
{"v": 1	"t": 270639	"P": 1004.75	"F": 0}
{"v": 1	"t": 270659	"P": 1003.75	"F": 0}
{"v": 1	"t": 270680	"P": 1010.25	"F": 0}
{"v": 1	"t": 270700	"P": 1009.25	"F": 0}
{"v": 1	"t": 270720	"P": 1006.0	"F": 0}
{"v": 1	"t": 270741	"P": 1005.0	"F": 0}
{"v": 1	"t": 270761	"P": 1005.75	"F": 0}
{"v": 1	"t": 270781	"P": 1009.25	"F": 0}
{"v": 1	"t": 270801	"P": 1006.75	"F": 0}
{"v": 1	"t": 270822	"P": 1004.25	"F": 0}
{"v": 1	"t": 270842	"P": 1007.5	"F": 0}
{"v": 1	"t": 270862	"P": 1009.0	"F": 0}
{"v": 1	"t": 270883	"P": 1007.0	"F": 0}
{"v": 1	"t": 270903	"P": 1004.25	"F": 0}
{"v": 1	"t": 270923	"P": 1006.0	"F": 0}
{"v": 1	"t": 270944	"P": 1010.25	"F": 0}
{"v": 1	"t": 270964	"P": 1006.0	"F": 0}
{"v": 1	"t": 270984	"P": 1003.25	"F": 0}
{"v": 1	"t": 271005	"P": 1007.25	"F": 0}
{"v": 1	"t": 271025	"P": 1011.0	"F": 0}
{"v": 1	"t": 271045	"P": 1007.5	"F": 0}
{"v": 1	"t": 271065	"P": 1004.25	"F": 0}
{"v": 1	"t": 271086	"P": 1005.5	"F": 0}
{"v": 1	"t": 271106	"P": 1008.0	"F": 0}
{"v": 1	"t": 271126	"P": 1007.75	"F": 0}
{"v": 1	"t": 271147	"P": 1004.5	"F": 0}
{"v": 1	"t": 271167	"P": 1005.0	"F": 0}
{"v": 1	"t": 271187	"P": 1008.75	"F": 0}
{"v": 1	"t": 271207	"P": 1008.0	"F": 0}
{"v": 1	"t": 271228	"P": 1004.75	"F": 0}
{"v": 1	"t": 271248	"P": 1005.0	"F": 0}
{"v": 1	"t": 271268	"P": 1006.75	"F": 0}
{"v": 1	"t": 271289	"P": 1008.5	"F": 0}
{"v": 1	"t": 271309	"P": 1005.75	"F": 0}
{"v": 1	"t": 271329	"P": 1005.25	"F": 0}
{"v": 1	"t": 271350	"P": 1007.25	"F": 0}
{"v": 1	"t": 271370	"P": 1009.25	"F": 0	"C": 48.95	"D": 3091	"sn": 54091779688249	"file": "/data/device_log/data0000.out"}
{"v": 1	"t": 271390	"P": 1005.5	"F": 0}
{"v": 1	"t": 271410	"P": 1004.5	"F": 0}
{"v": 1	"t": 271431	"P": 1006.25	"F": 0}
{"v": 1	"t": 271451	"P": 1008.75	"F": 0}
{"v": 1	"t": 271471	"P": 1005.75	"F": 0}
{"v": 1	"t": 271492	"P": 1001.5	"F": 0}
{"v": 1	"t": 271512	"P": 1006.5	"F": 0}
{"v": 1	"t": 271532	"P": 1009.5	"F": 0}
{"v": 1	"t": 271553	"P": 1006.0	"F": 0}
{"v": 1	"t": 271573	"P": 1004.0	"F": 0}
{"v": 1	"t": 271593	"P": 1006.0	"F": 0}
{"v": 1	"t": 271613	"P": 1009.0	"F": 0}
{"v": 1	"t": 271634	"P": 1007.75	"F": 0}
{"v": 1	"t": 271654	"P": 1003.25	"F": 0}
{"v": 1	"t": 271674	"P": 1006.0	"F": 0}
{"v": 1	"t": 271695	"P": 1010.5	"F": 0}
{"v": 1	"t": 271715	"P": 1005.25	"F": 0}
{"v": 1	"t": 271735	"P": 1003.0	"F": 0}
{"v": 1	"t": 271756	"P": 1005.25	"F": 0}
{"v": 1	"t": 271776	"P": 1009.5	"F": 0}
{"v": 1	"t": 271796	"P": 1008.5	"F": 0}
{"v": 1	"t": 271817	"P": 1004.75	"F": 0}
{"v": 1	"t": 271837	"P": 1005.75	"F": 0}
{"v": 1	"t": 271857	"P": 1009.5	"F": 0}
{"v": 1	"t": 271877	"P": 1008.25	"F": 0}
{"v": 1	"t": 271898	"P": 1004.75	"F": 0}
{"v": 1	"t": 271918	"P": 1004.25	"F": 0}
{"v": 1	"t": 271938	"P": 1007.25	"F": 0}
{"v": 1	"t": 271959	"P": 1009.75	"F": 0}
{"v": 1	"t": 271979	"P": 1006.75	"F": 0}
{"v": 1	"t": 271999	"P": 1003.75	"F": 0}
{"v": 1	"t": 272019	"P": 1006.5	"F": 0}
{"v": 1	"t": 272040	"P": 1009.0	"F": 0}
{"v": 1	"t": 272060	"P": 1006.0	"F": 0}
{"v": 1	"t": 272080	"P": 1004.25	"F": 0}
{"v": 1	"t": 272101	"P": 1006.5	"F": 0}
{"v": 1	"t": 272121	"P": 1011.0	"F": 0}
{"v": 1	"t": 272141	"P": 1007.25	"F": 0}
{"v": 1	"t": 272162	"P": 1004.5	"F": 0}
{"v": 1	"t": 272182	"P": 1005.75	"F": 0}
{"v": 1	"t": 272202	"P": 1009.75	"F": 0}
{"v": 1	"t": 272223	"P": 1008.25	"F": 0}
{"v": 1	"t": 272243	"P": 1005.5	"F": 0}
{"v": 1	"t": 272263	"P": 1003.5	"F": 0}
{"v": 1	"t": 272283	"P": 1011.0	"F": 0}
{"v": 1	"t": 272304	"P": 1007.0	"F": 0}
{"v": 1	"t": 272324	"P": 1004.25	"F": 0}
{"v": 1	"t": 272344	"P": 1004.75	"F": 0}
{"v": 1	"t": 272365	"P": 1010.25	"F": 0}
{"v": 1	"t": 272385	"P": 1008.25	"F": 0	"C": 48.945	"D": 3090	"sn": 54091779688249	"file": "/data/device_log/data0000.out"}
{"v": 1	"t": 272405	"P": 1006.0	"F": 0}
{"v": 1	"t": 272426	"P": 1004.75	"F": 0}
{"v": 1	"t": 272446	"P": 1010.0	"F": 0}
{"v": 1	"t": 272466	"P": 1009.5	"F": 0}
{"v": 1	"t": 272486	"P": 1006.5	"F": 0}
{"v": 1	"t": 272507	"P": 1005.25	"F": 0}
{"v": 1	"t": 272527	"P": 1006.75	"F": 0}
{"v": 1	"t": 272547	"P": 1009.5	"F": 0}
{"v": 1	"t": 272568	"P": 1006.0	"F": 0}
{"v": 1	"t": 272588	"P": 1003.5	"F": 0}
{"v": 1	"t": 272608	"P": 1004.5	"F": 0}
{"v": 1	"t": 272629	"P": 1009.0	"F": 0}
{"v": 1	"t": 272649	"P": 1005.25	"F": 0}
{"v": 1	"t": 272669	"P": 1004.5	"F": 0}
{"v": 1	"t": 272689	"P": 1004.25	"F": 0}
{"v": 1	"t": 272710	"P": 1011.0	"F": 0}
{"v": 1	"t": 272730	"P": 1009.0	"F": 0}
{"v": 1	"t": 272750	"P": 1004.25	"F": 0}
{"v": 1	"t": 272771	"P": 1004.0	"F": 0}
{"v": 1	"t": 272791	"P": 1008.75	"F": 0}
{"v": 1	"t": 272811	"P": 1007.75	"F": 0}
{"v": 1	"t": 272831	"P": 1006.0	"F": 0}
{"v": 1	"t": 272852	"P": 1002.75	"F": 0}
{"v": 1	"t": 272872	"P": 1009.0	"F": 0}
{"v": 1	"t": 272892	"P": 1008.0	"F": 0}
{"v": 1	"t": 272913	"P": 1006.5	"F": 0}
{"v": 1	"t": 272933	"P": 1003.75	"F": 0}
{"v": 1	"t": 272953	"P": 1007.25	"F": 0}
{"v": 1	"t": 272974	"P": 1008.75	"F": 0}
{"v": 1	"t": 272994	"P": 1006.0	"F": 0}
{"v": 1	"t": 273014	"P": 1006.0	"F": 0}
{"v": 1	"t": 273035	"P": 1007.75	"F": 0}
{"v": 1	"t": 273055	"P": 1008.25	"F": 0}
{"v": 1	"t": 273075	"P": 1004.0	"F": 0}
{"v": 1	"t": 273096	"P": 1005.75	"F": 0}
{"v": 1	"t": 273116	"P": 1010.0	"F": 0}
{"v": 1	"t": 273136	"P": 1006.25	"F": 0}
{"v": 1	"t": 273157	"P": 1004.0	"F": 0}
{"v": 1	"t": 273177	"P": 1006.25	"F": 0}
{"v": 1	"t": 273197	"P": 1010.75	"F": 0}
{"v": 1	"t": 273218	"P": 1005.0	"F": 0}
{"v": 1	"t": 273238	"P": 1003.5	"F": 0}
{"v": 1	"t": 273259	"P": 1010.0	"F": 0}
{"v": 1	"t": 273279	"P": 1010.25	"F": 0}
{"v": 1	"t": 273299	"P": 1004.5	"F": 0}
{"v": 1	"t": 273319	"P": 1003.5	"F": 0}
{"v": 1	"t": 273340	"P": 1010.5	"F": 0}
{"v": 1	"t": 273360	"P": 1008.75	"F": 0}
{"v": 1	"t": 273380	"P": 1006.5	"F": 0}
{"v": 1	"t": 273401	"P": 1006.0	"F": 0	"C": 48.91	"D": 3089	"sn": 54091779688249	"file": "/data/device_log/data0000.out"}
{"v": 1	"t": 273421	"P": 1009.5	"F": 0}
{"v": 1	"t": 273441	"P": 1007.75	"F": 0}
{"v": 1	"t": 273462	"P": 1004.75	"F": 0}
{"v": 1	"t": 273482	"P": 993.0	"F": 0}
{"v": 1	"t": 273502	"P": 1008.0	"F": 0}
{"v": 1	"t": 273522	"P": 1006.0	"F": 0}
{"v": 1	"t": 273543	"P": 1004.5	"F": 0}
{"v": 1	"t": 273563	"P": 1004.0	"F": 0}
{"v": 1	"t": 273583	"P": 1008.75	"F": 0}
{"v": 1	"t": 273604	"P": 1009.25	"F": 0}
{"v": 1	"t": 273624	"P": 1008.25	"F": 0}
{"v": 1	"t": 273644	"P": 1004.25	"F": 0}
{"v": 1	"t": 273664	"P": 1006.0	"F": 0}
{"v": 1	"t": 273685	"P": 1010.0	"F": 0}
{"v": 1	"t": 273705	"P": 1007.5	"F": 0}
{"v": 1	"t": 273725	"P": 1003.75	"F": 0}
{"v": 1	"t": 273746	"P": 1005.75	"F": 0}
{"v": 1	"t": 273766	"P": 1009.25	"F": 0}
{"v": 1	"t": 273786	"P": 1006.75	"F": 0}
{"v": 1	"t": 273807	"P": 1004.0	"F": 0}
{"v": 1	"t": 273827	"P": 1003.0	"F": 0}
{"v": 1	"t": 273847	"P": 1009.25	"F": 0}
{"v": 1	"t": 273867	"P": 1009.0	"F": 0}
{"v": 1	"t": 273888	"P": 1006.5	"F": 0}
{"v": 1	"t": 273908	"P": 1004.75	"F": 0}
{"v": 1	"t": 273928	"P": 1009.5	"F": 0}
{"v": 1	"t": 273949	"P": 1009.25	"F": 0}
{"v": 1	"t": 273969	"P": 1005.0	"F": 0}
{"v": 1	"t": 273989	"P": 1003.0	"F": 0}
{"v": 1	"t": 274010	"P": 1008.5	"F": 0}
{"v": 1	"t": 274030	"P": 1010.5	"F": 0}
{"v": 1	"t": 274050	"P": 1004.0	"F": 0}
{"v": 1	"t": 274071	"P": 1004.75	"F": 0}
{"v": 1	"t": 274091	"P": 1009.5	"F": 0}
{"v": 1	"t": 274111	"P": 1007.0	"F": 0}
{"v": 1	"t": 274132	"P": 1005.75	"F": 0}
{"v": 1	"t": 274152	"P": 1003.5	"F": 0}
{"v": 1	"t": 274172	"P": 1008.5	"F": 0}
{"v": 1	"t": 274192	"P": 1009.5	"F": 0}
{"v": 1	"t": 274213	"P": 1004.5	"F": 0}
{"v": 1	"t": 274233	"P": 1005.0	"F": 0}
{"v": 1	"t": 274253	"P": 1007.0	"F": 0}
{"v": 1	"t": 274274	"P": 1009.25	"F": 0}
{"v": 1	"t": 274294	"P": 1007.25	"F": 0}
{"v": 1	"t": 274314	"P": 1003.0	"F": 0}
{"v": 1	"t": 274335	"P": 1005.25	"F": 0}
{"v": 1	"t": 274355	"P": 1009.5	"F": 0}
{"v": 1	"t": 274375	"P": 1009.25	"F": 0}
{"v": 1	"t": 274395	"P": 1003.25	"F": 0}
{"v": 1	"t": 274416	"P": 1004.0	"F": 0	"C": 48.89	"D": 3088	"sn": 54091779688249	"file": "/data/device_log/data0000.out"}
{"v": 1	"t": 274436	"P": 1009.0	"F": 0}
{"v": 1	"t": 274456	"P": 1006.5	"F": 0}
{"v": 1	"t": 274477	"P": 1004.75	"F": 0}
{"v": 1	"t": 274497	"P": 1005.25	"F": 0}
{"v": 1	"t": 274517	"P": 1010.5	"F": 0}
{"v": 1	"t": 274538	"P": 1007.5	"F": 0}
{"v": 1	"t": 274558	"P": 1004.75	"F": 0}
{"v": 1	"t": 274578	"P": 1004.5	"F": 0}
{"v": 1	"t": 274598	"P": 1010.0	"F": 0}
{"v": 1	"t": 274619	"P": 1007.0	"F": 0}
{"v": 1	"t": 274639	"P": 1006.25	"F": 0}
{"v": 1	"t": 274659	"P": 1003.5	"F": 0}
{"v": 1	"t": 274680	"P": 1009.5	"F": 0}
{"v": 1	"t": 274700	"P": 1006.75	"F": 0}
{"v": 1	"t": 274720	"P": 1006.0	"F": 0}
{"v": 1	"t": 274741	"P": 1004.25	"F": 0}
{"v": 1	"t": 274761	"P": 1008.25	"F": 0}
{"v": 1	"t": 274781	"P": 1007.5	"F": 0}
{"v": 1	"t": 274801	"P": 1005.25	"F": 0}
{"v": 1	"t": 274822	"P": 1002.0	"F": 0}
{"v": 1	"t": 274842	"P": 1007.75	"F": 0}
{"v": 1	"t": 274862	"P": 1008.25	"F": 0}
{"v": 1	"t": 274883	"P": 1004.75	"F": 0}
{"v": 1	"t": 274903	"P": 1002.25	"F": 0}
{"v": 1	"t": 274923	"P": 1006.5	"F": 0}
{"v": 1	"t": 274944	"P": 1010.25	"F": 0}
{"v": 1	"t": 274964	"P": 1007.25	"F": 0}
{"v": 1	"t": 274984	"P": 1006.0	"F": 0}
{"v": 1	"t": 275004	"P": 1004.0	"F": 0}
{"v": 1	"t": 275025	"P": 1010.25	"F": 0}
{"v": 1	"t": 275045	"P": 1008.25	"F": 0}
{"v": 1	"t": 275065	"P": 1005.5	"F": 0}
{"v": 1	"t": 275086	"P": 1003.75	"F": 0}
{"v": 1	"t": 275106	"P": 1008.75	"F": 0}
{"v": 1	"t": 275126	"P": 1009.25	"F": 0}
{"v": 1	"t": 275146	"P": 1006.25	"F": 0}
{"v": 1	"t": 275167	"P": 1004.0	"F": 0}
{"v": 1	"t": 275187	"P": 1008.0	"F": 0}
{"v": 1	"t": 275207	"P": 1008.0	"F": 0}
{"v": 1	"t": 275228	"P": 1006.25	"F": 0}
{"v": 1	"t": 275248	"P": 1003.5	"F": 0}
{"v": 1	"t": 275268	"P": 1006.25	"F": 0}
{"v": 1	"t": 275289	"P": 1008.5	"F": 0}
{"v": 1	"t": 275309	"P": 1005.0	"F": 0}
{"v": 1	"t": 275329	"P": 1003.25	"F": 0}
{"v": 1	"t": 275349	"P": 1007.25	"F": 0}
{"v": 1	"t": 275370	"P": 1011.0	"F": 0}
{"v": 1	"t": 275390	"P": 1007.0	"F": 0}
{"v": 1	"t": 275410	"P": 1004.25	"F": 0}
{"v": 1	"t": 275431	"P": 1004.0	"F": 0	"C": 48.865	"D": 3087	"sn": 54091779688249	"file": "/data/device_log/data0000.out"}
{"v": 1	"t": 275451	"P": 1011.25	"F": 0}
{"v": 1	"t": 275471	"P": 1006.5	"F": 0}
{"v": 1	"t": 275492	"P": 1004.25	"F": 0}
{"v": 1	"t": 275512	"P": 1004.25	"F": 0}
{"v": 1	"t": 275532	"P": 1007.75	"F": 0}
{"v": 1	"t": 275552	"P": 1008.0	"F": 0}
{"v": 1	"t": 275573	"P": 1002.75	"F": 0}
{"v": 1	"t": 275593	"P": 1004.0	"F": 0}
{"v": 1	"t": 275613	"P": 1008.5	"F": 0}
{"v": 1	"t": 275634	"P": 1007.75	"F": 0}
{"v": 1	"t": 275654	"P": 1006.5	"F": 0}
{"v": 1	"t": 275674	"P": 1002.25	"F": 0}
{"v": 1	"t": 275695	"P": 1007.0	"F": 0}
{"v": 1	"t": 275715	"P": 1009.0	"F": 0}
{"v": 1	"t": 275735	"P": 1006.5	"F": 0}
{"v": 1	"t": 275755	"P": 1004.75	"F": 0}
{"v": 1	"t": 275776	"P": 1007.25	"F": 0}
{"v": 1	"t": 275796	"P": 1009.25	"F": 0}
{"v": 1	"t": 275816	"P": 1007.5	"F": 0}
{"v": 1	"t": 275837	"P": 1003.75	"F": 0}
{"v": 1	"t": 275857	"P": 1004.25	"F": 0}
{"v": 1	"t": 275877	"P": 1009.75	"F": 0}
{"v": 1	"t": 275898	"P": 1007.75	"F": 0}
{"v": 1	"t": 275918	"P": 1005.0	"F": 0}
{"v": 1	"t": 275938	"P": 1004.5	"F": 0}
{"v": 1	"t": 275958	"P": 1010.25	"F": 0}
{"v": 1	"t": 275979	"P": 1007.5	"F": 0}
{"v": 1	"t": 275999	"P": 1003.0	"F": 0}
{"v": 1	"t": 276019	"P": 1003.0	"F": 0}
{"v": 1	"t": 276040	"P": 1010.25	"F": 0}
{"v": 1	"t": 276060	"P": 1006.25	"F": 0}
{"v": 1	"t": 276080	"P": 1005.25	"F": 0}
{"v": 1	"t": 276101	"P": 1002.75	"F": 0}
{"v": 1	"t": 276121	"P": 1006.75	"F": 0}
{"v": 1	"t": 276141	"P": 1007.75	"F": 0}
{"v": 1	"t": 276162	"P": 1004.75	"F": 0}
{"v": 1	"t": 276182	"P": 1003.75	"F": 0}
{"v": 1	"t": 276202	"P": 1011.0	"F": 0}
{"v": 1	"t": 276222	"P": 1008.0	"F": 0}
{"v": 1	"t": 276243	"P": 1005.5	"F": 0}
{"v": 1	"t": 276263	"P": 1003.5	"F": 0}
{"v": 1	"t": 276283	"P": 1008.5	"F": 0}
{"v": 1	"t": 276304	"P": 1008.0	"F": 0}
{"v": 1	"t": 276324	"P": 1004.5	"F": 0}
{"v": 1	"t": 276344	"P": 1001.75	"F": 0}
{"v": 1	"t": 276365	"P": 1007.75	"F": 0}
{"v": 1	"t": 276385	"P": 1008.0	"F": 0}
{"v": 1	"t": 276405	"P": 1005.75	"F": 0}
{"v": 1	"t": 276425	"P": 1001.75	"F": 0}
{"v": 1	"t": 276446	"P": 1006.5	"F": 0	"C": 48.83	"D": 3086	"sn": 54091779688249	"file": "/data/device_log/data0000.out"}
{"v": 1	"t": 276466	"P": 1009.0	"F": 0}
{"v": 1	"t": 276486	"P": 1007.25	"F": 0}
{"v": 1	"t": 276507	"P": 1004.75	"F": 0}
{"v": 1	"t": 276527	"P": 1004.75	"F": 0}
{"v": 1	"t": 276547	"P": 1008.75	"F": 0}
{"v": 1	"t": 276567	"P": 1006.5	"F": 0}
{"v": 1	"t": 276588	"P": 1005.5	"F": 0}
{"v": 1	"t": 276608	"P": 1004.5	"F": 0}
{"v": 1	"t": 276628	"P": 1010.25	"F": 0}
{"v": 1	"t": 276649	"P": 1008.0	"F": 0}
{"v": 1	"t": 276670	"P": 1006.25	"F": 0}
{"v": 1	"t": 276690	"P": 1007.5	"F": 0}
{"v": 1	"t": 276710	"P": 1005.5	"F": 0}
{"v": 1	"t": 276731	"P": 1004.0	"F": 0}
{"v": 1	"t": 276751	"P": 1008.25	"F": 0}
{"v": 1	"t": 276771	"P": 1006.75	"F": 0}
{"v": 1	"t": 276791	"P": 1004.25	"F": 0}
{"v": 1	"t": 276812	"P": 1002.5	"F": 0}
{"v": 1	"t": 276832	"P": 1008.75	"F": 0}
{"v": 1	"t": 276852	"P": 1007.75	"F": 0}
{"v": 1	"t": 276873	"P": 1005.25	"F": 0}
{"v": 1	"t": 276893	"P": 1003.75	"F": 0}
{"v": 1	"t": 276913	"P": 1006.5	"F": 0}
{"v": 1	"t": 276934	"P": 1008.25	"F": 0}
{"v": 1	"t": 276954	"P": 1007.0	"F": 0}
{"v": 1	"t": 276974	"P": 1004.0	"F": 0}
{"v": 1	"t": 276994	"P": 1003.5	"F": 0}
{"v": 1	"t": 277015	"P": 1009.25	"F": 0}
{"v": 1	"t": 277035	"P": 1007.5	"F": 0}
{"v": 1	"t": 277055	"P": 1004.0	"F": 0}
{"v": 1	"t": 277076	"P": 1002.75	"F": 0}
{"v": 1	"t": 277096	"P": 1007.5	"F": 0}
{"v": 1	"t": 277116	"P": 1009.0	"F": 0}
{"v": 1	"t": 277137	"P": 1005.25	"F": 0}
{"v": 1	"t": 277157	"P": 1003.0	"F": 0}
{"v": 1	"t": 277177	"P": 1008.25	"F": 0}
{"v": 1	"t": 277197	"P": 1009.5	"F": 0}
{"v": 1	"t": 277218	"P": 1006.0	"F": 0}
{"v": 1	"t": 277238	"P": 1002.0	"F": 0}
{"v": 1	"t": 277258	"P": 1007.75	"F": 0}
{"v": 1	"t": 277279	"P": 1010.0	"F": 0}
{"v": 1	"t": 277299	"P": 1004.75	"F": 0}
{"v": 1	"t": 277319	"P": 1004.0	"F": 0}
{"v": 1	"t": 277340	"P": 1006.25	"F": 0}
{"v": 1	"t": 277360	"P": 1008.0	"F": 0}
{"v": 1	"t": 277380	"P": 1005.75	"F": 0}
{"v": 1	"t": 277400	"P": 1002.5	"F": 0}
{"v": 1	"t": 277421	"P": 1007.5	"F": 0}
{"v": 1	"t": 277441	"P": 1008.5	"F": 1}
{"v": 1	"t": 277461	"P": 1004.25	"F": 0	"C": 48.785	"D": 3085	"sn": 54091779688249	"file": "/data/device_log/data0000.out"}
{"v": 1	"t": 277482	"P": 1003.75	"F": 0}
{"v": 1	"t": 277502	"P": 1005.0	"F": 0}
{"v": 1	"t": 277522	"P": 1006.75	"F": 0}
{"v": 1	"t": 277543	"P": 1006.25	"F": 0}
{"v": 1	"t": 277563	"P": 1004.75	"F": 0}
{"v": 1	"t": 277583	"P": 1003.75	"F": 0}
{"v": 1	"t": 277603	"P": 1009.5	"F": 0}
{"v": 1	"t": 277624	"P": 1007.5	"F": 0}
{"v": 1	"t": 277644	"P": 1004.75	"F": 0}
{"v": 1	"t": 277664	"P": 1004.0	"F": 0}
{"v": 1	"t": 277685	"P": 1008.0	"F": 0}
{"v": 1	"t": 277705	"P": 1008.25	"F": 0}
{"v": 1	"t": 277725	"P": 1005.25	"F": 0}
{"v": 1	"t": 277746	"P": 1003.5	"F": 0}
{"v": 1	"t": 277766	"P": 1009.0	"F": 0}
{"v": 1	"t": 277786	"P": 1008.0	"F": 0}
{"v": 1	"t": 277806	"P": 1006.25	"F": 0}
{"v": 1	"t": 277827	"P": 1003.75	"F": 0}
{"v": 1	"t": 277847	"P": 1006.0	"F": 0}
{"v": 1	"t": 277867	"P": 1007.25	"F": 0}
{"v": 1	"t": 277888	"P": 1006.25	"F": 0}
{"v": 1	"t": 277908	"P": 1001.75	"F": 0}
{"v": 1	"t": 277928	"P": 1005.5	"F": 0}
{"v": 1	"t": 277949	"P": 1007.25	"F": 0}
{"v": 1	"t": 277969	"P": 1006.25	"F": 0}
{"v": 1	"t": 277989	"P": 1003.25	"F": 0}
{"v": 1	"t": 278010	"P": 1007.0	"F": 0}
{"v": 1	"t": 278030	"P": 1009.0	"F": 0}
{"v": 1	"t": 278050	"P": 1006.0	"F": 0}
{"v": 1	"t": 278070	"P": 1004.5	"F": 0}
{"v": 1	"t": 278091	"P": 1005.75	"F": 0}
{"v": 1	"t": 278111	"P": 1010.25	"F": 0}
{"v": 1	"t": 278131	"P": 1006.75	"F": 0}
{"v": 1	"t": 278152	"P": 1003.5	"F": 0}
{"v": 1	"t": 278172	"P": 1005.25	"F": 0}
{"v": 1	"t": 278192	"P": 1007.75	"F": 0}
{"v": 1	"t": 278213	"P": 1005.25	"F": 0}
{"v": 1	"t": 278233	"P": 1003.0	"F": 0}
{"v": 1	"t": 278253	"P": 1003.25	"F": 0}
{"v": 1	"t": 278273	"P": 1010.0	"F": 0}
{"v": 1	"t": 278294	"P": 1007.75	"F": 0}
{"v": 1	"t": 278314	"P": 1005.5	"F": 0}
{"v": 1	"t": 278334	"P": 1004.25	"F": 0}
{"v": 1	"t": 278355	"P": 1008.25	"F": 0}
{"v": 1	"t": 278375	"P": 1007.25	"F": 0}
{"v": 1	"t": 278395	"P": 1004.25	"F": 0}
{"v": 1	"t": 278416	"P": 1003.5	"F": 0}
{"v": 1	"t": 278436	"P": 1007.75	"F": 0}
{"v": 1	"t": 278456	"P": 1009.25	"F": 0}
{"v": 1	"t": 278476	"P": 1005.25	"F": 0	"C": 48.765	"D": 3084	"sn": 54091779688249	"file": "/data/device_log/data0000.out"}
{"v": 1	"t": 278497	"P": 1004.5	"F": 0}
{"v": 1	"t": 278517	"P": 1004.75	"F": 0}
{"v": 1	"t": 278537	"P": 1009.5	"F": 0}
{"v": 1	"t": 278558	"P": 1006.25	"F": 0}
{"v": 1	"t": 278578	"P": 1005.25	"F": 0}
{"v": 1	"t": 278598	"P": 1005.5	"F": 0}
{"v": 1	"t": 278618	"P": 1010.0	"F": 0}
{"v": 1	"t": 278639	"P": 1007.75	"F": 0}
{"v": 1	"t": 278659	"P": 1003.5	"F": 0}
{"v": 1	"t": 278679	"P": 1004.25	"F": 0}
{"v": 1	"t": 278700	"P": 1009.25	"F": 0}
{"v": 1	"t": 278720	"P": 1006.5	"F": 0}
{"v": 1	"t": 278740	"P": 1003.75	"F": 0}
{"v": 1	"t": 278761	"P": 1005.75	"F": 0}
{"v": 1	"t": 278781	"P": 1008.5	"F": 0}
{"v": 1	"t": 278801	"P": 1006.25	"F": 0}
{"v": 1	"t": 278822	"P": 1003.5	"F": 0}
{"v": 1	"t": 278842	"P": 1007.75	"F": 0}
{"v": 1	"t": 278862	"P": 1009.0	"F": 0}
{"v": 1	"t": 278883	"P": 1007.5	"F": 0}
{"v": 1	"t": 278903	"P": 1004.0	"F": 0}
{"v": 1	"t": 278923	"P": 1005.25	"F": 0}
{"v": 1	"t": 278943	"P": 1008.75	"F": 0}
{"v": 1	"t": 278964	"P": 1008.75	"F": 0}
{"v": 1	"t": 278984	"P": 1005.25	"F": 0}
{"v": 1	"t": 279004	"P": 1002.0	"F": 0}
{"v": 1	"t": 279025	"P": 1008.5	"F": 0}
{"v": 1	"t": 279045	"P": 1008.0	"F": 0}
{"v": 1	"t": 279065	"P": 1005.0	"F": 0}
{"v": 1	"t": 279085	"P": 1003.25	"F": 0}
{"v": 1	"t": 279106	"P": 1007.5	"F": 0}
{"v": 1	"t": 279126	"P": 1008.25	"F": 0}
{"v": 1	"t": 279146	"P": 1006.5	"F": 0}
{"v": 1	"t": 279167	"P": 1005.25	"F": 0}
{"v": 1	"t": 279187	"P": 1004.75	"F": 0}
{"v": 1	"t": 279207	"P": 1008.0	"F": 0}
{"v": 1	"t": 279228	"P": 1004.5	"F": 0}
{"v": 1	"t": 279248	"P": 1004.5	"F": 0}
{"v": 1	"t": 279269	"P": 1008.0	"F": 0}
{"v": 1	"t": 279289	"P": 1006.0	"F": 0}
{"v": 1	"t": 279309	"P": 1002.75	"F": 0}
{"v": 1	"t": 279330	"P": 1009.25	"F": 0}
{"v": 1	"t": 279350	"P": 1006.75	"F": 0}
{"v": 1	"t": 279370	"P": 1005.0	"F": 0}
{"v": 1	"t": 279391	"P": 1006.25	"F": 0}
{"v": 1	"t": 279411	"P": 1008.0	"F": 0}
{"v": 1	"t": 279432	"P": 1005.25	"F": 0}
{"v": 1	"t": 279452	"P": 1003.75	"F": 0}
{"v": 1	"t": 279472	"P": 1008.0	"F": 0}
{"v": 1	"t": 279493	"P": 1006.75	"F": 0	"C": 48.76	"D": 3083	"sn": 54091779688249	"file": "/data/device_log/data0000.out"}
{"v": 1	"t": 279513	"P": 1004.75	"F": 0}
{"v": 1	"t": 279533	"P": 1008.5	"F": 0}
{"v": 1	"t": 279554	"P": 1006.25	"F": 0}
{"v": 1	"t": 279574	"P": 1005.25	"F": 0}
{"v": 1	"t": 279594	"P": 1005.5	"F": 0}
{"v": 1	"t": 279615	"P": 1010.0	"F": 0}
{"v": 1	"t": 279635	"P": 1006.25	"F": 0}
{"v": 1	"t": 279656	"P": 1003.75	"F": 0}
{"v": 1	"t": 279676	"P": 1009.25	"F": 0}
{"v": 1	"t": 279696	"P": 1006.75	"F": 0}
{"v": 1	"t": 279717	"P": 1005.25	"F": 0}
{"v": 1	"t": 279737	"P": 1006.25	"F": 0}
{"v": 1	"t": 279758	"P": 1006.25	"F": 0}
{"v": 1	"t": 279778	"P": 1003.25	"F": 0}
{"v": 1	"t": 279799	"P": 1008.75	"F": 0}
{"v": 1	"t": 279819	"P": 1005.75	"F": 0}
{"v": 1	"t": 279840	"P": 1005.0	"F": 0}
{"v": 1	"t": 279860	"P": 1009.0	"F": 0}
{"v": 1	"t": 279881	"P": 1001.0	"F": 0}
{"v": 1	"t": 279901	"P": 1009.25	"F": 0}
{"v": 1	"t": 279921	"P": 1006.5	"F": 0}
{"v": 1	"t": 279942	"P": 1004.5	"F": 0}
{"v": 1	"t": 279962	"P": 1005.75	"F": 0}
{"v": 1	"t": 279982	"P": 1009.0	"F": 0}
{"v": 1	"t": 280003	"P": 1007.25	"F": 0}
{"v": 1	"t": 280023	"P": 1003.25	"F": 0}
{"v": 1	"t": 280043	"P": 1004.75	"F": 0}
{"v": 1	"t": 280064	"P": 1009.75	"F": 0}
{"v": 1	"t": 280084	"P": 1007.25	"F": 0}
{"v": 1	"t": 280104	"P": 1004.25	"F": 0}
{"v": 1	"t": 280124	"P": 1006.25	"F": 0}
{"v": 1	"t": 280145	"P": 1009.75	"F": 0}
{"v": 1	"t": 280165	"P": 1005.5	"F": 0}
{"v": 1	"t": 280185	"P": 1001.5	"F": 0}
{"v": 1	"t": 280206	"P": 1007.5	"F": 0}
{"v": 1	"t": 280226	"P": 1009.0	"F": 0}
{"v": 1	"t": 280246	"P": 1007.0	"F": 0}
{"v": 1	"t": 280267	"P": 1004.75	"F": 0}
{"v": 1	"t": 280287	"P": 1004.75	"F": 0}
{"v": 1	"t": 280307	"P": 1011.0	"F": 0}
{"v": 1	"t": 280328	"P": 1005.0	"F": 0}
{"v": 1	"t": 280348	"P": 1003.5	"F": 0}
{"v": 1	"t": 280368	"P": 1006.75	"F": 0}
{"v": 1	"t": 280389	"P": 1010.75	"F": 0}
{"v": 1	"t": 280409	"P": 1006.0	"F": 0}
{"v": 1	"t": 280429	"P": 1004.5	"F": 0}
{"v": 1	"t": 280450	"P": 1008.75	"F": 0}
{"v": 1	"t": 280470	"P": 1006.75	"F": 0}
{"v": 1	"t": 280491	"P": 1006.25	"F": 0}
{"v": 1	"t": 280511	"P": 1008.75	"F": 0	"C": 48.705	"D": 3082	"sn": 54091779688249	"file": "/data/device_log/data0000.out"}
{"v": 1	"t": 280531	"P": 1005.75	"F": 0}
{"v": 1	"t": 280552	"P": 1005.75	"F": 0}
{"v": 1	"t": 280572	"P": 1005.25	"F": 0}
{"v": 1	"t": 280592	"P": 1011.25	"F": 0}
{"v": 1	"t": 280613	"P": 1008.0	"F": 0}
{"v": 1	"t": 280633	"P": 1005.0	"F": 0}
{"v": 1	"t": 280653	"P": 1004.75	"F": 0}
{"v": 1	"t": 280673	"P": 1010.25	"F": 0}
{"v": 1	"t": 280694	"P": 1006.75	"F": 0}
{"v": 1	"t": 280714	"P": 1004.5	"F": 0}
{"v": 1	"t": 280734	"P": 1005.25	"F": 0}
{"v": 1	"t": 280755	"P": 1009.75	"F": 0}
{"v": 1	"t": 280775	"P": 1007.0	"F": 0}
{"v": 1	"t": 280795	"P": 1005.75	"F": 0}
{"v": 1	"t": 280816	"P": 1005.5	"F": 0}
{"v": 1	"t": 280836	"P": 1008.0	"F": 0}
{"v": 1	"t": 280856	"P": 1008.5	"F": 0}
{"v": 1	"t": 280877	"P": 1004.0	"F": 0}
{"v": 1	"t": 280897	"P": 1004.5	"F": 0}
{"v": 1	"t": 280917	"P": 1007.5	"F": 0}
{"v": 1	"t": 280938	"P": 1007.5	"F": 0}
{"v": 1	"t": 280958	"P": 1004.0	"F": 0}
{"v": 1	"t": 280978	"P": 1003.75	"F": 0}
{"v": 1	"t": 280999	"P": 1007.5	"F": 0}
{"v": 1	"t": 281019	"P": 1006.0	"F": 0}
{"v": 1	"t": 281039	"P": 1005.5	"F": 0}
{"v": 1	"t": 281060	"P": 1008.5	"F": 0}
{"v": 1	"t": 281080	"P": 1006.25	"F": 0}
{"v": 1	"t": 281100	"P": 1003.75	"F": 0}
{"v": 1	"t": 281121	"P": 1007.0	"F": 0}
{"v": 1	"t": 281141	"P": 1009.5	"F": 0}
{"v": 1	"t": 281161	"P": 1005.75	"F": 0}
{"v": 1	"t": 281182	"P": 1001.5	"F": 0}
{"v": 1	"t": 281202	"P": 1007.5	"F": 0}
{"v": 1	"t": 281222	"P": 1010.0	"F": 0}
{"v": 1	"t": 281243	"P": 1006.5	"F": 0}
{"v": 1	"t": 281263	"P": 1005.0	"F": 0}
{"v": 1	"t": 281283	"P": 1005.5	"F": 0}
{"v": 1	"t": 281303	"P": 1009.5	"F": 0}
{"v": 1	"t": 281324	"P": 1008.75	"F": 0}
{"v": 1	"t": 281344	"P": 1004.0	"F": 0}
{"v": 1	"t": 281364	"P": 1005.75	"F": 0}
{"v": 1	"t": 281385	"P": 1007.5	"F": 0}
{"v": 1	"t": 281405	"P": 1007.25	"F": 0}
{"v": 1	"t": 281425	"P": 1006.0	"F": 0}
{"v": 1	"t": 281446	"P": 1003.5	"F": 0}
{"v": 1	"t": 281466	"P": 1011.0	"F": 0}
{"v": 1	"t": 281486	"P": 1006.25	"F": 0}
{"v": 1	"t": 281507	"P": 1003.25	"F": 0}
{"v": 1	"t": 281527	"P": 1002.5	"F": 0	"C": 48.725	"D": 3081	"sn": 54091779688249	"file": "/data/device_log/data0000.out"}
{"v": 1	"t": 281547	"P": 1009.75	"F": 0}
{"v": 1	"t": 281568	"P": 1006.0	"F": 0}
{"v": 1	"t": 281588	"P": 1003.25	"F": 0}
{"v": 1	"t": 281608	"P": 1006.5	"F": 0}
{"v": 1	"t": 281629	"P": 1008.0	"F": 0}
{"v": 1	"t": 281649	"P": 1004.25	"F": 0}
{"v": 1	"t": 281670	"P": 1006.75	"F": 0}
{"v": 1	"t": 281690	"P": 1008.5	"F": 0}
{"v": 1	"t": 281710	"P": 1004.75	"F": 0}
{"v": 1	"t": 281731	"P": 1004.0	"F": 0}
{"v": 1	"t": 281751	"P": 1009.0	"F": 0}
{"v": 1	"t": 281771	"P": 1007.75	"F": 0}
{"v": 1	"t": 281791	"P": 1006.0	"F": 0}
{"v": 1	"t": 281812	"P": 1003.25	"F": 0}
{"v": 1	"t": 281832	"P": 1006.75	"F": 0}
{"v": 1	"t": 281852	"P": 1009.75	"F": 0}
{"v": 1	"t": 281873	"P": 1005.25	"F": 0}
{"v": 1	"t": 281893	"P": 1002.5	"F": 0}
{"v": 1	"t": 281913	"P": 1007.5	"F": 0}
{"v": 1	"t": 281934	"P": 1009.5	"F": 0}
{"v": 1	"t": 281954	"P": 1008.25	"F": 0}
{"v": 1	"t": 281974	"P": 1004.0	"F": 0}
{"v": 1	"t": 281995	"P": 1006.0	"F": 0}
{"v": 1	"t": 282015	"P": 1008.75	"F": 0}
{"v": 1	"t": 282035	"P": 1005.0	"F": 0}
{"v": 1	"t": 282055	"P": 1003.75	"F": 0}
{"v": 1	"t": 282076	"P": 1006.5	"F": 0}
{"v": 1	"t": 282096	"P": 1010.0	"F": 0}
{"v": 1	"t": 282116	"P": 1005.0	"F": 0}
{"v": 1	"t": 282137	"P": 1002.25	"F": 0}
{"v": 1	"t": 282157	"P": 1008.0	"F": 0}
{"v": 1	"t": 282178	"P": 1006.5	"F": 0}
{"v": 1	"t": 282198	"P": 1003.0	"F": 0}
{"v": 1	"t": 282218	"P": 1007.75	"F": 0}
{"v": 1	"t": 282239	"P": 1007.5	"F": 0}
{"v": 1	"t": 282259	"P": 1005.25	"F": 0}
{"v": 1	"t": 282279	"P": 1004.25	"F": 0}
{"v": 1	"t": 282300	"P": 1007.75	"F": 0}
{"v": 1	"t": 282320	"P": 1008.25	"F": 0}
{"v": 1	"t": 282340	"P": 1006.0	"F": 0}
{"v": 1	"t": 282361	"P": 1004.0	"F": 0}
{"v": 1	"t": 282381	"P": 1009.0	"F": 0}
{"v": 1	"t": 282401	"P": 1006.25	"F": 0}
{"v": 1	"t": 282421	"P": 1004.75	"F": 0}
{"v": 1	"t": 282442	"P": 1003.0	"F": 0}
{"v": 1	"t": 282462	"P": 1008.25	"F": 0}
{"v": 1	"t": 282482	"P": 1009.5	"F": 0}
{"v": 1	"t": 282503	"P": 1005.0	"F": 0}
{"v": 1	"t": 282523	"P": 1003.75	"F": 0}
{"v": 1	"t": 282543	"P": 1007.0	"F": 0	"C": 48.675	"D": 3080	"sn": 54091779688249	"file": "/data/device_log/data0000.out"}
{"v": 1	"t": 282564	"P": 1009.75	"F": 0}
{"v": 1	"t": 282584	"P": 1006.75	"F": 0}
{"v": 1	"t": 282604	"P": 1005.0	"F": 0}
{"v": 1	"t": 282625	"P": 1008.0	"F": 0}
{"v": 1	"t": 282645	"P": 1010.0	"F": 0}
{"v": 1	"t": 282665	"P": 1005.5	"F": 0}
{"v": 1	"t": 282686	"P": 1005.0	"F": 0}
{"v": 1	"t": 282706	"P": 1009.25	"F": 0}
{"v": 1	"t": 282726	"P": 1006.25	"F": 0}
{"v": 1	"t": 282747	"P": 1003.75	"F": 0}
{"v": 1	"t": 282767	"P": 1008.75	"F": 0}
{"v": 1	"t": 282788	"P": 1007.5	"F": 0}
{"v": 1	"t": 282808	"P": 1003.5	"F": 0}
{"v": 1	"t": 282828	"P": 1002.75	"F": 0}
{"v": 1	"t": 282848	"P": 1007.75	"F": 0}
{"v": 1	"t": 282869	"P": 1007.75	"F": 0}
{"v": 1	"t": 282889	"P": 1005.25	"F": 0}
{"v": 1	"t": 282909	"P": 1003.5	"F": 0}
{"v": 1	"t": 282930	"P": 1008.0	"F": 0}
{"v": 1	"t": 282950	"P": 1007.75	"F": 0}
{"v": 1	"t": 282970	"P": 1005.5	"F": 0}
{"v": 1	"t": 282991	"P": 1003.0	"F": 0}
{"v": 1	"t": 283011	"P": 1005.5	"F": 0}
{"v": 1	"t": 283031	"P": 1007.75	"F": 0}
{"v": 1	"t": 283052	"P": 1006.25	"F": 0}
{"v": 1	"t": 283072	"P": 1002.75	"F": 0}
{"v": 1	"t": 283092	"P": 1008.25	"F": 0}
{"v": 1	"t": 283112	"P": 1007.5	"F": 0}
{"v": 1	"t": 283133	"P": 1005.5	"F": 0}
{"v": 1	"t": 283153	"P": 1002.5	"F": 0}
{"v": 1	"t": 283173	"P": 1008.5	"F": 0}
{"v": 1	"t": 283194	"P": 1008.75	"F": 0}
{"v": 1	"t": 283214	"P": 1005.25	"F": 0}
{"v": 1	"t": 283234	"P": 1004.25	"F": 0}
{"v": 1	"t": 283255	"P": 1006.25	"F": 0}
{"v": 1	"t": 283275	"P": 1006.75	"F": 0}
{"v": 1	"t": 283296	"P": 1004.0	"F": 0}
{"v": 1	"t": 283316	"P": 1009.25	"F": 0}
{"v": 1	"t": 283336	"P": 1007.25	"F": 0}
{"v": 1	"t": 283357	"P": 1005.25	"F": 0}
{"v": 1	"t": 283377	"P": 1010.0	"F": 0}
{"v": 1	"t": 283398	"P": 1005.0	"F": 0}
{"v": 1	"t": 283418	"P": 1006.5	"F": 0}
{"v": 1	"t": 283439	"P": 1005.75	"F": 0}
{"v": 1	"t": 283459	"P": 1003.25	"F": 0}
{"v": 1	"t": 283479	"P": 1005.75	"F": 0}
{"v": 1	"t": 283500	"P": 1009.0	"F": 0}
{"v": 1	"t": 283520	"P": 1007.5	"F": 0}
{"v": 1	"t": 283540	"P": 1003.25	"F": 0}
{"v": 1	"t": 283561	"P": 1004.25	"F": 0	"C": 48.65	"D": 3079	"sn": 54091779688249	"file": "/data/device_log/data0000.out"}
{"v": 1	"t": 283581	"P": 1008.0	"F": 0}
{"v": 1	"t": 283601	"P": 1003.5	"F": 0}
{"v": 1	"t": 283622	"P": 1003.5	"F": 0}
{"v": 1	"t": 283642	"P": 1001.0	"F": 0}
{"v": 1	"t": 283662	"P": 1007.5	"F": 0}
{"v": 1	"t": 283683	"P": 1005.0	"F": 0}
{"v": 1	"t": 283703	"P": 1002.25	"F": 0}
{"v": 1	"t": 283723	"P": 1004.5	"F": 0}
{"v": 1	"t": 283744	"P": 1007.75	"F": 0}
{"v": 1	"t": 283764	"P": 1005.75	"F": 0}
{"v": 1	"t": 283784	"P": 1002.25	"F": 0}
{"v": 1	"t": 283804	"P": 1005.5	"F": 0}
{"v": 1	"t": 283825	"P": 1009.0	"F": 0}
{"v": 1	"t": 283845	"P": 1006.0	"F": 0}
{"v": 1	"t": 283865	"P": 1005.0	"F": 0}
{"v": 1	"t": 283886	"P": 1003.75	"F": 0}
{"v": 1	"t": 283906	"P": 1008.75	"F": 0}
{"v": 1	"t": 283926	"P": 1006.25	"F": 0}
{"v": 1	"t": 283947	"P": 1004.75	"F": 0}
{"v": 1	"t": 283967	"P": 1006.25	"F": 0}
{"v": 1	"t": 283988	"P": 1008.0	"F": 0}
{"v": 1	"t": 284008	"P": 1001.5	"F": 0}
{"v": 1	"t": 284028	"P": 1003.75	"F": 0}
{"v": 1	"t": 284049	"P": 1006.0	"F": 0}
{"v": 1	"t": 284069	"P": 1001.0	"F": 0}
{"v": 1	"t": 284090	"P": 1003.0	"F": 0}
{"v": 1	"t": 284110	"P": 1008.25	"F": 0}
{"v": 1	"t": 284130	"P": 1005.0	"F": 0}
{"v": 1	"t": 284151	"P": 1002.0	"F": 0}
{"v": 1	"t": 284171	"P": 1007.25	"F": 0}
{"v": 1	"t": 284191	"P": 1006.25	"F": 0}
{"v": 1	"t": 284212	"P": 1002.0	"F": 0}
{"v": 1	"t": 284232	"P": 1005.5	"F": 0}
{"v": 1	"t": 284252	"P": 1006.75	"F": 0}
{"v": 1	"t": 284273	"P": 1003.75	"F": 0}
{"v": 1	"t": 284293	"P": 1005.0	"F": 0}
{"v": 1	"t": 284314	"P": 1008.5	"F": 0}
{"v": 1	"t": 284334	"P": 1005.5	"F": 0}
{"v": 1	"t": 284354	"P": 1003.25	"F": 0}
{"v": 1	"t": 284375	"P": 1006.5	"F": 0}
{"v": 1	"t": 284395	"P": 1005.5	"F": 0}
{"v": 1	"t": 284415	"P": 1002.25	"F": 0}
{"v": 1	"t": 284436	"P": 1003.5	"F": 0}
{"v": 1	"t": 284456	"P": 1007.75	"F": 0}
{"v": 1	"t": 284477	"P": 1005.0	"F": 0}
{"v": 1	"t": 284497	"P": 1003.75	"F": 0}
{"v": 1	"t": 284517	"P": 1008.25	"F": 0}
{"v": 1	"t": 284538	"P": 1006.25	"F": 0}
{"v": 1	"t": 284558	"P": 1002.25	"F": 0}
{"v": 1	"t": 284578	"P": 1006.0	"F": 0	"C": 48.645	"D": 3078	"sn": 54091779688249	"file": "/data/device_log/data0000.out"}
{"v": 1	"t": 284599	"P": 1005.0	"F": 0}
{"v": 1	"t": 284619	"P": 1005.25	"F": 0}
{"v": 1	"t": 284640	"P": 1003.75	"F": 0}
{"v": 1	"t": 284660	"P": 1006.25	"F": 0}
{"v": 1	"t": 284680	"P": 1003.5	"F": 0}
{"v": 1	"t": 284701	"P": 1005.25	"F": 0}
{"v": 1	"t": 284721	"P": 1007.25	"F": 0}
{"v": 1	"t": 284742	"P": 1005.75	"F": 0}
{"v": 1	"t": 284762	"P": 1004.75	"F": 0}
{"v": 1	"t": 284782	"P": 1006.0	"F": 0}
{"v": 1	"t": 284803	"P": 1005.75	"F": 0}
{"v": 1	"t": 284823	"P": 1004.25	"F": 0}
{"v": 1	"t": 284843	"P": 1004.25	"F": 0}
{"v": 1	"t": 284864	"P": 1006.0	"F": 0}
{"v": 1	"t": 284884	"P": 1002.25	"F": 0}
{"v": 1	"t": 284904	"P": 1003.75	"F": 0}
{"v": 1	"t": 284925	"P": 1008.5	"F": 0}
{"v": 1	"t": 284945	"P": 1004.5	"F": 0}
{"v": 1	"t": 284966	"P": 1002.75	"F": 0}
{"v": 1	"t": 284986	"P": 1008.5	"F": 0}
{"v": 1	"t": 285006	"P": 1004.75	"F": 0}
{"v": 1	"t": 285027	"P": 1004.5	"F": 0}
{"v": 1	"t": 285047	"P": 1004.5	"F": 0}
{"v": 1	"t": 285067	"P": 1006.25	"F": 0}
{"v": 1	"t": 285088	"P": 1003.5	"F": 0}
{"v": 1	"t": 285108	"P": 1003.0	"F": 0}
{"v": 1	"t": 285129	"P": 1007.25	"F": 0}
{"v": 1	"t": 285149	"P": 1005.0	"F": 0}
{"v": 1	"t": 285169	"P": 1002.25	"F": 0}
{"v": 1	"t": 285190	"P": 1006.5	"F": 0}
{"v": 1	"t": 285210	"P": 1005.25	"F": 0}
{"v": 1	"t": 285231	"P": 1003.75	"F": 0}
{"v": 1	"t": 285251	"P": 1005.75	"F": 0}
{"v": 1	"t": 285271	"P": 1005.5	"F": 0}
{"v": 1	"t": 285292	"P": 1001.5	"F": 0}
{"v": 1	"t": 285312	"P": 1006.75	"F": 0}
{"v": 1	"t": 285332	"P": 1006.25	"F": 0}
{"v": 1	"t": 285353	"P": 1002.5	"F": 0}
{"v": 1	"t": 285373	"P": 1001.75	"F": 0}
{"v": 1	"t": 285394	"P": 1006.25	"F": 0}
{"v": 1	"t": 285414	"P": 1004.25	"F": 0}
{"v": 1	"t": 285434	"P": 1002.25	"F": 0}
{"v": 1	"t": 285455	"P": 1006.0	"F": 0}
{"v": 1	"t": 285475	"P": 1005.5	"F": 0}
{"v": 1	"t": 285495	"P": 1002.0	"F": 0}
{"v": 1	"t": 285516	"P": 1005.5	"F": 0}
{"v": 1	"t": 285536	"P": 1006.25	"F": 0}
{"v": 1	"t": 285557	"P": 1004.25	"F": 0}
{"v": 1	"t": 285577	"P": 1003.0	"F": 0}
{"v": 1	"t": 285597	"P": 1007.0	"F": 0	"C": 48.595	"D": 3077	"sn": 54091779688249	"file": "/data/device_log/data0000.out"}
{"v": 1	"t": 285618	"P": 1005.25	"F": 0}
{"v": 1	"t": 285638	"P": 1000.75	"F": 0}
{"v": 1	"t": 285658	"P": 1007.5	"F": 0}
{"v": 1	"t": 285679	"P": 1005.5	"F": 0}
{"v": 1	"t": 285699	"P": 1003.75	"F": 0}
{"v": 1	"t": 285719	"P": 1004.0	"F": 0}
{"v": 1	"t": 285740	"P": 1006.0	"F": 0}
{"v": 1	"t": 285760	"P": 1005.25	"F": 0}
{"v": 1	"t": 285781	"P": 1007.75	"F": 0}
{"v": 1	"t": 285801	"P": 1003.0	"F": 0}
{"v": 1	"t": 285822	"P": 1003.0	"F": 0}
{"v": 1	"t": 285842	"P": 1006.75	"F": 0}
{"v": 1	"t": 285863	"P": 1003.25	"F": 0}
{"v": 1	"t": 285883	"P": 1004.5	"F": 0}
{"v": 1	"t": 285903	"P": 1007.25	"F": 0}
{"v": 1	"t": 285924	"P": 1004.5	"F": 0}
{"v": 1	"t": 285944	"P": 1003.0	"F": 0}
{"v": 1	"t": 285965	"P": 1005.0	"F": 0}
{"v": 1	"t": 285985	"P": 1006.5	"F": 0}
{"v": 1	"t": 286005	"P": 1004.0	"F": 0}
{"v": 1	"t": 286026	"P": 1002.5	"F": 0}
{"v": 1	"t": 286046	"P": 1008.0	"F": 0}
{"v": 1	"t": 286066	"P": 1006.0	"F": 0}
{"v": 1	"t": 286087	"P": 1001.5	"F": 0}
{"v": 1	"t": 286107	"P": 1006.25	"F": 0}
{"v": 1	"t": 286127	"P": 1007.75	"F": 0}
{"v": 1	"t": 286148	"P": 1004.0	"F": 0}
{"v": 1	"t": 286168	"P": 1002.0	"F": 0}
{"v": 1	"t": 286189	"P": 1006.25	"F": 0}
{"v": 1	"t": 286209	"P": 1004.75	"F": 0}
{"v": 1	"t": 286229	"P": 1002.5	"F": 0}
{"v": 1	"t": 286250	"P": 1006.25	"F": 0}
{"v": 1	"t": 286270	"P": 1006.25	"F": 0}
{"v": 1	"t": 286290	"P": 1002.0	"F": 0}
{"v": 1	"t": 286311	"P": 1003.75	"F": 0}
{"v": 1	"t": 286331	"P": 1009.0	"F": 0}
{"v": 1	"t": 286352	"P": 1005.25	"F": 0}
{"v": 1	"t": 286372	"P": 1003.25	"F": 0}
{"v": 1	"t": 286392	"P": 1007.0	"F": 0}
{"v": 1	"t": 286413	"P": 1004.75	"F": 0}
{"v": 1	"t": 286433	"P": 1002.75	"F": 0}
{"v": 1	"t": 286454	"P": 1006.5	"F": 0}
{"v": 1	"t": 286474	"P": 1004.75	"F": 0}
{"v": 1	"t": 286494	"P": 1003.0	"F": 0}
{"v": 1	"t": 286515	"P": 1006.5	"F": 0}
{"v": 1	"t": 286535	"P": 1007.0	"F": 0}
{"v": 1	"t": 286555	"P": 1004.25	"F": 0}
{"v": 1	"t": 286576	"P": 1006.75	"F": 0}
{"v": 1	"t": 286596	"P": 1006.0	"F": 0}
{"v": 1	"t": 286617	"P": 1002.5	"F": 0	"C": 48.57	"D": 3076	"sn": 54091779688249	"file": "/data/device_log/data0000.out"}
{"v": 1	"t": 286637	"P": 1004.5	"F": 0}
{"v": 1	"t": 286658	"P": 1005.5	"F": 0}
{"v": 1	"t": 286678	"P": 1001.75	"F": 0}
{"v": 1	"t": 286698	"P": 1007.0	"F": 0}
{"v": 1	"t": 286719	"P": 1004.5	"F": 0}
{"v": 1	"t": 286739	"P": 1002.5	"F": 0}
{"v": 1	"t": 286760	"P": 1003.5	"F": 0}
{"v": 1	"t": 286780	"P": 1004.75	"F": 0}
{"v": 1	"t": 286800	"P": 1003.25	"F": 0}
{"v": 1	"t": 286821	"P": 1003.75	"F": 0}
{"v": 1	"t": 286841	"P": 1009.5	"F": 0}
{"v": 1	"t": 286861	"P": 1005.5	"F": 0}
{"v": 1	"t": 286882	"P": 1001.5	"F": 0}
{"v": 1	"t": 286902	"P": 1007.0	"F": 0}
{"v": 1	"t": 286923	"P": 1006.0	"F": 0}
{"v": 1	"t": 286943	"P": 1002.0	"F": 0}
{"v": 1	"t": 286963	"P": 1004.0	"F": 0}
{"v": 1	"t": 286984	"P": 1008.5	"F": 0}
{"v": 1	"t": 287004	"P": 1004.5	"F": 0}
{"v": 1	"t": 287024	"P": 1001.5	"F": 0}
{"v": 1	"t": 287045	"P": 1008.0	"F": 0}
{"v": 1	"t": 287065	"P": 1004.75	"F": 0}
{"v": 1	"t": 287086	"P": 1003.0	"F": 0}
{"v": 1	"t": 287106	"P": 1006.0	"F": 0}
{"v": 1	"t": 287126	"P": 1007.5	"F": 0}
{"v": 1	"t": 287147	"P": 1001.5	"F": 0}
{"v": 1	"t": 287167	"P": 1002.5	"F": 0}
{"v": 1	"t": 287187	"P": 1007.75	"F": 0}
{"v": 1	"t": 287208	"P": 1003.75	"F": 0}
{"v": 1	"t": 287228	"P": 1002.25	"F": 0}
{"v": 1	"t": 287248	"P": 1006.75	"F": 0}
{"v": 1	"t": 287269	"P": 1006.0	"F": 0}
{"v": 1	"t": 287289	"P": 1003.75	"F": 0}
{"v": 1	"t": 287309	"P": 1001.75	"F": 0}
{"v": 1	"t": 287330	"P": 1006.25	"F": 0}
{"v": 1	"t": 287350	"P": 1007.5	"F": 0}
{"v": 1	"t": 287370	"P": 1003.5	"F": 0}
{"v": 1	"t": 287390	"P": 1003.0	"F": 0}
{"v": 1	"t": 287411	"P": 1003.5	"F": 0}
{"v": 1	"t": 287431	"P": 1007.25	"F": 0}
{"v": 1	"t": 287451	"P": 1005.75	"F": 0}
{"v": 1	"t": 287472	"P": 1002.5	"F": 0}
{"v": 1	"t": 287492	"P": 1003.0	"F": 0}
{"v": 1	"t": 287512	"P": 1008.5	"F": 0}
{"v": 1	"t": 287532	"P": 1007.25	"F": 0}
{"v": 1	"t": 287553	"P": 1003.5	"F": 0}
{"v": 1	"t": 287573	"P": 1003.25	"F": 0}
{"v": 1	"t": 287593	"P": 1004.75	"F": 0}
{"v": 1	"t": 287614	"P": 1007.0	"F": 0}
{"v": 1	"t": 287634	"P": 1004.5	"F": 0	"C": 48.515	"D": 3075	"sn": 54091779688249	"file": "/data/device_log/data0000.out"}
{"v": 1	"t": 287654	"P": 1003.5	"F": 0}
{"v": 1	"t": 287674	"P": 1002.75	"F": 0}
{"v": 1	"t": 287695	"P": 1008.75	"F": 0}
{"v": 1	"t": 287715	"P": 1005.75	"F": 0}
{"v": 1	"t": 287735	"P": 1004.25	"F": 0}
{"v": 1	"t": 287755	"P": 1002.75	"F": 0}
{"v": 1	"t": 287776	"P": 1005.25	"F": 0}
{"v": 1	"t": 287796	"P": 1007.75	"F": 0}
{"v": 1	"t": 287816	"P": 1004.5	"F": 0}
{"v": 1	"t": 287837	"P": 1002.25	"F": 0}
{"v": 1	"t": 287857	"P": 1002.0	"F": 0}
{"v": 1	"t": 287877	"P": 1007.5	"F": 0}
{"v": 1	"t": 287897	"P": 1006.0	"F": 0}
{"v": 1	"t": 287918	"P": 1004.25	"F": 0}
{"v": 1	"t": 287938	"P": 1001.5	"F": 0}
{"v": 1	"t": 287958	"P": 1005.75	"F": 0}
{"v": 1	"t": 287979	"P": 1006.5	"F": 0}
{"v": 1	"t": 287999	"P": 1005.75	"F": 0}
{"v": 1	"t": 288019	"P": 1002.0	"F": 0}
{"v": 1	"t": 288039	"P": 1002.75	"F": 0}
{"v": 1	"t": 288060	"P": 1007.25	"F": 0}
{"v": 1	"t": 288080	"P": 1005.75	"F": 0}
{"v": 1	"t": 288100	"P": 1004.0	"F": 0}
{"v": 1	"t": 288121	"P": 1001.75	"F": 0}
{"v": 1	"t": 288141	"P": 1005.75	"F": 0}
{"v": 1	"t": 288161	"P": 1007.25	"F": 0}
{"v": 1	"t": 288181	"P": 1003.25	"F": 0}
{"v": 1	"t": 288202	"P": 1001.25	"F": 0}
{"v": 1	"t": 288222	"P": 1002.75	"F": 0}
{"v": 1	"t": 288242	"P": 1008.0	"F": 0}
{"v": 1	"t": 288262	"P": 1006.0	"F": 0}
{"v": 1	"t": 288283	"P": 1002.25	"F": 0}
{"v": 1	"t": 288303	"P": 1001.75	"F": 0}
{"v": 1	"t": 288323	"P": 1005.5	"F": 0}
{"v": 1	"t": 288344	"P": 1006.0	"F": 0}
{"v": 1	"t": 288364	"P": 1004.0	"F": 0}
{"v": 1	"t": 288384	"P": 1003.25	"F": 0}
{"v": 1	"t": 288404	"P": 1001.0	"F": 0}
{"v": 1	"t": 288425	"P": 1008.0	"F": 0}
{"v": 1	"t": 288445	"P": 1005.25	"F": 0}
{"v": 1	"t": 288465	"P": 1004.25	"F": 0}
{"v": 1	"t": 288485	"P": 1003.25	"F": 0}
{"v": 1	"t": 288506	"P": 1005.0	"F": 0}
{"v": 1	"t": 288526	"P": 1007.0	"F": 0}
{"v": 1	"t": 288546	"P": 1004.25	"F": 0}
{"v": 1	"t": 288567	"P": 1003.5	"F": 0}
{"v": 1	"t": 288587	"P": 1002.75	"F": 0}
{"v": 1	"t": 288607	"P": 1007.75	"F": 0}
{"v": 1	"t": 288627	"P": 1006.75	"F": 0}
{"v": 1	"t": 288648	"P": 1004.0	"F": 0	"C": 48.475	"D": 3074	"sn": 54091779688249	"file": "/data/device_log/data0000.out"}
{"v": 1	"t": 288668	"P": 1000.0	"F": 0}
{"v": 1	"t": 288688	"P": 1005.75	"F": 0}
{"v": 1	"t": 288709	"P": 1006.25	"F": 0}
{"v": 1	"t": 288729	"P": 1003.75	"F": 0}
{"v": 1	"t": 288749	"P": 1002.0	"F": 0}
{"v": 1	"t": 288770	"P": 1005.0	"F": 0}
{"v": 1	"t": 288790	"P": 1007.75	"F": 0}
{"v": 1	"t": 288810	"P": 1005.0	"F": 0}
{"v": 1	"t": 288830	"P": 1001.75	"F": 0}
{"v": 1	"t": 288851	"P": 1002.5	"F": 0}
{"v": 1	"t": 288871	"P": 1007.0	"F": 0}
{"v": 1	"t": 288891	"P": 1005.75	"F": 0}
{"v": 1	"t": 288911	"P": 1004.25	"F": 0}
{"v": 1	"t": 288932	"P": 1001.75	"F": 0}
{"v": 1	"t": 288952	"P": 1004.5	"F": 0}
{"v": 1	"t": 288972	"P": 1007.5	"F": 0}
{"v": 1	"t": 288992	"P": 1005.75	"F": 0}
{"v": 1	"t": 289013	"P": 1004.5	"F": 0}
{"v": 1	"t": 289033	"P": 1002.25	"F": 0}
{"v": 1	"t": 289053	"P": 1003.5	"F": 0}
{"v": 1	"t": 289074	"P": 1006.75	"F": 0}
{"v": 1	"t": 289094	"P": 1004.0	"F": 0}
{"v": 1	"t": 289114	"P": 1002.5	"F": 0}
{"v": 1	"t": 289134	"P": 1001.5	"F": 0}
{"v": 1	"t": 289155	"P": 1008.0	"F": 0}
{"v": 1	"t": 289175	"P": 1004.5	"F": 0}
{"v": 1	"t": 289195	"P": 1001.0	"F": 0}
{"v": 1	"t": 289216	"P": 1002.25	"F": 0}
{"v": 1	"t": 289236	"P": 1006.25	"F": 0}
{"v": 1	"t": 289256	"P": 1007.5	"F": 0}
{"v": 1	"t": 289276	"P": 1004.25	"F": 0}
{"v": 1	"t": 289297	"P": 1004.0	"F": 0}
{"v": 1	"t": 289317	"P": 1003.0	"F": 0}
{"v": 1	"t": 289337	"P": 1007.0	"F": 0}
{"v": 1	"t": 289358	"P": 1005.25	"F": 0}
{"v": 1	"t": 289378	"P": 1002.0	"F": 0}
{"v": 1	"t": 289398	"P": 1003.0	"F": 0}
{"v": 1	"t": 289418	"P": 1005.5	"F": 0}
{"v": 1	"t": 289439	"P": 1005.75	"F": 0}
{"v": 1	"t": 289459	"P": 1004.5	"F": 0}
{"v": 1	"t": 289479	"P": 1002.75	"F": 0}
{"v": 1	"t": 289499	"P": 1004.5	"F": 0}
{"v": 1	"t": 289520	"P": 1007.25	"F": 0}
{"v": 1	"t": 289540	"P": 1003.75	"F": 0}
{"v": 1	"t": 289560	"P": 1003.75	"F": 0}
{"v": 1	"t": 289581	"P": 1001.75	"F": 0}
{"v": 1	"t": 289601	"P": 1005.5	"F": 0}
{"v": 1	"t": 289621	"P": 1007.25	"F": 0}
{"v": 1	"t": 289641	"P": 1005.25	"F": 0}
{"v": 1	"t": 289662	"P": 1001.5	"F": 0	"C": 48.46	"D": 3073	"sn": 54091779688249	"file": "/data/device_log/data0000.out"}
{"v": 1	"t": 289682	"P": 1003.25	"F": 0}
{"v": 1	"t": 289702	"P": 1008.0	"F": 0}
{"v": 1	"t": 289723	"P": 1005.5	"F": 0}
{"v": 1	"t": 289743	"P": 1004.25	"F": 0}
{"v": 1	"t": 289763	"P": 1002.0	"F": 0}
{"v": 1	"t": 289783	"P": 1007.5	"F": 0}
{"v": 1	"t": 289804	"P": 1007.0	"F": 0}
{"v": 1	"t": 289824	"P": 1003.75	"F": 0}
{"v": 1	"t": 289844	"P": 1002.5	"F": 0}
{"v": 1	"t": 289864	"P": 1005.5	"F": 0}
{"v": 1	"t": 289885	"P": 1007.5	"F": 0}
{"v": 1	"t": 289905	"P": 1005.0	"F": 0}
{"v": 1	"t": 289925	"P": 1003.75	"F": 0}
{"v": 1	"t": 289946	"P": 1003.75	"F": 0}
{"v": 1	"t": 289966	"P": 1007.0	"F": 0}
{"v": 1	"t": 289986	"P": 1007.25	"F": 0}
{"v": 1	"t": 290006	"P": 1003.75	"F": 0}
{"v": 1	"t": 290027	"P": 1004.0	"F": 0}
{"v": 1	"t": 290047	"P": 1003.5	"F": 0}
{"v": 1	"t": 290067	"P": 1006.5	"F": 0}
{"v": 1	"t": 290088	"P": 1006.0	"F": 0}
{"v": 1	"t": 290108	"P": 1002.75	"F": 0}
{"v": 1	"t": 290128	"P": 1005.0	"F": 0}
{"v": 1	"t": 290149	"P": 1006.75	"F": 0}
{"v": 1	"t": 290169	"P": 1005.25	"F": 1}
{"v": 1	"t": 290189	"P": 1002.75	"F": 0}
{"v": 1	"t": 290209	"P": 1003.5	"F": 0}
{"v": 1	"t": 290230	"P": 1006.75	"F": 0}
{"v": 1	"t": 290250	"P": 1002.5	"F": 0}
{"v": 1	"t": 290270	"P": 1001.0	"F": 0}
{"v": 1	"t": 290291	"P": 1006.0	"F": 0}
{"v": 1	"t": 290311	"P": 1008.25	"F": 0}
{"v": 1	"t": 290331	"P": 1005.0	"F": 0}
{"v": 1	"t": 290352	"P": 1003.0	"F": 0}
{"v": 1	"t": 290372	"P": 1007.0	"F": 0}
{"v": 1	"t": 290392	"P": 1007.5	"F": 0}
{"v": 1	"t": 290413	"P": 1004.75	"F": 0}
{"v": 1	"t": 290433	"P": 1001.75	"F": 0}
{"v": 1	"t": 290453	"P": 1006.5	"F": 0}
{"v": 1	"t": 290474	"P": 1008.0	"F": 0}
{"v": 1	"t": 290494	"P": 1005.0	"F": 0}
{"v": 1	"t": 290514	"P": 1001.75	"F": 0}
{"v": 1	"t": 290534	"P": 1004.5	"F": 0}
{"v": 1	"t": 290555	"P": 1005.5	"F": 0}
{"v": 1	"t": 290575	"P": 1005.5	"F": 0}
{"v": 1	"t": 290595	"P": 1002.0	"F": 0}
{"v": 1	"t": 290616	"P": 1003.5	"F": 0}
{"v": 1	"t": 290636	"P": 1008.0	"F": 0}
{"v": 1	"t": 290656	"P": 1006.75	"F": 0}
{"v": 1	"t": 290676	"P": 1002.5	"F": 0	"C": 48.375	"D": 3072	"sn": 54091779688249	"file": "/data/device_log/data0000.out"}
{"v": 1	"t": 290697	"P": 1001.25	"F": 0}
{"v": 1	"t": 290717	"P": 1003.75	"F": 0}
{"v": 1	"t": 290737	"P": 1007.75	"F": 0}
{"v": 1	"t": 290758	"P": 1006.5	"F": 0}
{"v": 1	"t": 290778	"P": 1002.75	"F": 0}
{"v": 1	"t": 290798	"P": 1003.5	"F": 0}
{"v": 1	"t": 290818	"P": 1008.0	"F": 0}
{"v": 1	"t": 290839	"P": 1008.0	"F": 0}
{"v": 1	"t": 290859	"P": 1003.75	"F": 0}
{"v": 1	"t": 290879	"P": 1000.25	"F": 0}
{"v": 1	"t": 290899	"P": 1004.0	"F": 0}
{"v": 1	"t": 290920	"P": 1007.0	"F": 0}
{"v": 1	"t": 290940	"P": 1004.75	"F": 0}
{"v": 1	"t": 290960	"P": 1003.75	"F": 0}
{"v": 1	"t": 290981	"P": 1002.25	"F": 0}
{"v": 1	"t": 291001	"P": 1006.75	"F": 0}
{"v": 1	"t": 291021	"P": 1006.25	"F": 0}
{"v": 1	"t": 291041	"P": 1003.25	"F": 0}
{"v": 1	"t": 291062	"P": 1002.0	"F": 1}
{"v": 1	"t": 291082	"P": 1004.5	"F": 0}
{"v": 1	"t": 291102	"P": 1008.75	"F": 0}
{"v": 1	"t": 291123	"P": 1005.0	"F": 0}
{"v": 1	"t": 291143	"P": 1002.75	"F": 0}
{"v": 1	"t": 291163	"P": 1004.5	"F": 0}
{"v": 1	"t": 291184	"P": 1007.25	"F": 0}
{"v": 1	"t": 291204	"P": 1004.25	"F": 0}
{"v": 1	"t": 291224	"P": 1004.25	"F": 0}
{"v": 1	"t": 291244	"P": 1003.75	"F": 0}
{"v": 1	"t": 291265	"P": 1008.75	"F": 0}
{"v": 1	"t": 291285	"P": 1006.5	"F": 0}
{"v": 1	"t": 291305	"P": 1003.75	"F": 0}
{"v": 1	"t": 291326	"P": 1004.5	"F": 0}
{"v": 1	"t": 291346	"P": 1008.25	"F": 0}
{"v": 1	"t": 291366	"P": 1005.25	"F": 0}
{"v": 1	"t": 291386	"P": 1002.5	"F": 0}
{"v": 1	"t": 291407	"P": 1001.75	"F": 0}
{"v": 1	"t": 291427	"P": 1004.0	"F": 0}
{"v": 1	"t": 291447	"P": 1008.25	"F": 0}
{"v": 1	"t": 291468	"P": 1003.75	"F": 0}
{"v": 1	"t": 291488	"P": 1000.5	"F": 0}
{"v": 1	"t": 291508	"P": 1002.0	"F": 0}
{"v": 1	"t": 291528	"P": 1006.5	"F": 0}
{"v": 1	"t": 291549	"P": 1006.25	"F": 0}
{"v": 1	"t": 291569	"P": 1002.75	"F": 0}
{"v": 1	"t": 291589	"P": 1002.5	"F": 0}
{"v": 1	"t": 291610	"P": 1005.5	"F": 0}
{"v": 1	"t": 291630	"P": 1004.75	"F": 0}
{"v": 1	"t": 291650	"P": 1004.25	"F": 0}
{"v": 1	"t": 291670	"P": 1002.5	"F": 0}
{"v": 1	"t": 291691	"P": 1006.25	"F": 0	"C": 48.36	"D": 3071	"sn": 54091779688249	"file": "/data/device_log/data0000.out"}
{"v": 1	"t": 291711	"P": 1006.0	"F": 0}
{"v": 1	"t": 291731	"P": 1005.75	"F": 0}
{"v": 1	"t": 291752	"P": 1002.25	"F": 0}
{"v": 1	"t": 291772	"P": 1003.0	"F": 0}
{"v": 1	"t": 291792	"P": 1006.0	"F": 0}
{"v": 1	"t": 291813	"P": 1004.5	"F": 0}
{"v": 1	"t": 291833	"P": 1003.25	"F": 0}
{"v": 1	"t": 291853	"P": 1004.25	"F": 0}
{"v": 1	"t": 291873	"P": 1006.75	"F": 0}
{"v": 1	"t": 291894	"P": 1004.25	"F": 0}
{"v": 1	"t": 291914	"P": 1003.0	"F": 0}
{"v": 1	"t": 291934	"P": 1002.25	"F": 0}
{"v": 1	"t": 291955	"P": 1007.0	"F": 0}
{"v": 1	"t": 291975	"P": 1007.5	"F": 0}
{"v": 1	"t": 291995	"P": 1002.5	"F": 0}
{"v": 1	"t": 292016	"P": 1001.0	"F": 0}
{"v": 1	"t": 292036	"P": 1005.5	"F": 0}
{"v": 1	"t": 292056	"P": 1007.0	"F": 0}
{"v": 1	"t": 292076	"P": 1004.25	"F": 0}
{"v": 1	"t": 292097	"P": 1003.0	"F": 0}
{"v": 1	"t": 292117	"P": 1004.0	"F": 0}
{"v": 1	"t": 292137	"P": 1006.75	"F": 0}
{"v": 1	"t": 292157	"P": 1005.25	"F": 0}
{"v": 1	"t": 292178	"P": 1003.25	"F": 0}
{"v": 1	"t": 292198	"P": 1003.25	"F": 0}
{"v": 1	"t": 292218	"P": 1006.25	"F": 0}
{"v": 1	"t": 292239	"P": 1007.25	"F": 0}
{"v": 1	"t": 292259	"P": 1003.25	"F": 0}
{"v": 1	"t": 292279	"P": 1002.25	"F": 0}
{"v": 1	"t": 292299	"P": 1004.25	"F": 0}
{"v": 1	"t": 292320	"P": 1006.25	"F": 0}
{"v": 1	"t": 292340	"P": 1005.5	"F": 0}
{"v": 1	"t": 292360	"P": 1003.5	"F": 0}
{"v": 1	"t": 292381	"P": 1001.75	"F": 0}
{"v": 1	"t": 292401	"P": 1007.5	"F": 0}
{"v": 1	"t": 292421	"P": 1007.5	"F": 0}
{"v": 1	"t": 292441	"P": 1003.5	"F": 0}
{"v": 1	"t": 292462	"P": 1002.0	"F": 0}
{"v": 1	"t": 292482	"P": 1004.5	"F": 0}
{"v": 1	"t": 292502	"P": 1006.5	"F": 0}
{"v": 1	"t": 292523	"P": 1005.25	"F": 0}
{"v": 1	"t": 292543	"P": 1004.75	"F": 0}
{"v": 1	"t": 292563	"P": 1005.5	"F": 0}
{"v": 1	"t": 292584	"P": 1007.25	"F": 0}
{"v": 1	"t": 292604	"P": 1005.0	"F": 0}
{"v": 1	"t": 292624	"P": 1004.0	"F": 0}
{"v": 1	"t": 292644	"P": 1002.0	"F": 0}
{"v": 1	"t": 292665	"P": 1006.0	"F": 0}
{"v": 1	"t": 292685	"P": 1007.0	"F": 0}
{"v": 1	"t": 292705	"P": 1005.0	"F": 0	"C": 48.29	"D": 3070	"sn": 54091779688249	"file": "/data/device_log/data0000.out"}
{"v": 1	"t": 292726	"P": 1001.5	"F": 0}
{"v": 1	"t": 292746	"P": 1005.75	"F": 0}
{"v": 1	"t": 292766	"P": 1007.0	"F": 0}
{"v": 1	"t": 292786	"P": 1005.25	"F": 0}
{"v": 1	"t": 292807	"P": 1001.75	"F": 0}
{"v": 1	"t": 292827	"P": 1003.25	"F": 0}
{"v": 1	"t": 292847	"P": 1008.25	"F": 0}
{"v": 1	"t": 292868	"P": 1005.75	"F": 0}
{"v": 1	"t": 292888	"P": 1002.0	"F": 0}
{"v": 1	"t": 292908	"P": 1003.0	"F": 0}
{"v": 1	"t": 292928	"P": 1006.75	"F": 0}
{"v": 1	"t": 292949	"P": 1007.0	"F": 0}
{"v": 1	"t": 292969	"P": 1005.0	"F": 0}
{"v": 1	"t": 292989	"P": 1003.0	"F": 0}
{"v": 1	"t": 293009	"P": 1003.25	"F": 0}
{"v": 1	"t": 293030	"P": 1008.5	"F": 0}
{"v": 1	"t": 293050	"P": 1004.25	"F": 0}
{"v": 1	"t": 293070	"P": 1003.5	"F": 0}
{"v": 1	"t": 293091	"P": 1002.5	"F": 0}
{"v": 1	"t": 293111	"P": 1006.25	"F": 0}
{"v": 1	"t": 293131	"P": 1006.25	"F": 0}
{"v": 1	"t": 293151	"P": 1002.5	"F": 0}
{"v": 1	"t": 293172	"P": 1002.5	"F": 0}
{"v": 1	"t": 293192	"P": 1006.25	"F": 0}
{"v": 1	"t": 293212	"P": 1005.0	"F": 0}
{"v": 1	"t": 293233	"P": 1004.0	"F": 0}
{"v": 1	"t": 293253	"P": 1002.0	"F": 0}
{"v": 1	"t": 293273	"P": 1005.0	"F": 0}
{"v": 1	"t": 293294	"P": 1006.75	"F": 0}
{"v": 1	"t": 293314	"P": 1005.25	"F": 0}
{"v": 1	"t": 293334	"P": 1000.75	"F": 0}
{"v": 1	"t": 293354	"P": 1004.25	"F": 0}
{"v": 1	"t": 293375	"P": 1006.75	"F": 0}
{"v": 1	"t": 293395	"P": 1005.75	"F": 0}
{"v": 1	"t": 293415	"P": 1002.25	"F": 0}
{"v": 1	"t": 293436	"P": 1002.0	"F": 0}
{"v": 1	"t": 293456	"P": 1005.75	"F": 0}
{"v": 1	"t": 293476	"P": 1006.5	"F": 0}
{"v": 1	"t": 293496	"P": 1005.75	"F": 0}
{"v": 1	"t": 293517	"P": 1003.25	"F": 0}
{"v": 1	"t": 293537	"P": 1003.5	"F": 0}
{"v": 1	"t": 293557	"P": 1008.0	"F": 0}
{"v": 1	"t": 293578	"P": 1005.25	"F": 0}
{"v": 1	"t": 293598	"P": 1004.0	"F": 0}
{"v": 1	"t": 293618	"P": 1001.25	"F": 0}
{"v": 1	"t": 293638	"P": 1007.0	"F": 0}
{"v": 1	"t": 293659	"P": 1007.0	"F": 0}
{"v": 1	"t": 293679	"P": 1005.0	"F": 0}
{"v": 1	"t": 293699	"P": 1000.75	"F": 0}
{"v": 1	"t": 293720	"P": 1004.5	"F": 0	"C": 48.27	"D": 3069	"sn": 54091779688249	"file": "/data/device_log/data0000.out"}
{"v": 1	"t": 293740	"P": 1007.75	"F": 0}
{"v": 1	"t": 293760	"P": 1005.0	"F": 0}
{"v": 1	"t": 293780	"P": 1001.25	"F": 0}
{"v": 1	"t": 293801	"P": 1003.0	"F": 0}
{"v": 1	"t": 293821	"P": 1007.0	"F": 0}
{"v": 1	"t": 293841	"P": 1004.0	"F": 0}
{"v": 1	"t": 293862	"P": 1002.75	"F": 0}
{"v": 1	"t": 293882	"P": 1003.0	"F": 0}
{"v": 1	"t": 293902	"P": 1007.25	"F": 0}
{"v": 1	"t": 293923	"P": 1004.5	"F": 0}
{"v": 1	"t": 293943	"P": 1003.0	"F": 0}
{"v": 1	"t": 293963	"P": 1004.75	"F": 0}
{"v": 1	"t": 293983	"P": 1007.0	"F": 0}
{"v": 1	"t": 294004	"P": 1006.0	"F": 0}
{"v": 1	"t": 294024	"P": 1004.5	"F": 0}
{"v": 1	"t": 294044	"P": 1003.75	"F": 0}
{"v": 1	"t": 294065	"P": 1005.5	"F": 0}
{"v": 1	"t": 294085	"P": 1004.75	"F": 0}
{"v": 1	"t": 294105	"P": 1002.0	"F": 0}
{"v": 1	"t": 294126	"P": 1004.0	"F": 0}
{"v": 1	"t": 294146	"P": 1007.5	"F": 0}
{"v": 1	"t": 294166	"P": 1005.5	"F": 0}
{"v": 1	"t": 294187	"P": 1004.0	"F": 0}
{"v": 1	"t": 294207	"P": 1006.25	"F": 0}
{"v": 1	"t": 294227	"P": 1007.25	"F": 0}
{"v": 1	"t": 294248	"P": 1003.5	"F": 0}
{"v": 1	"t": 294268	"P": 1002.5	"F": 0}
{"v": 1	"t": 294288	"P": 1006.75	"F": 0}
{"v": 1	"t": 294309	"P": 1007.0	"F": 0}
{"v": 1	"t": 294329	"P": 1004.25	"F": 0}
{"v": 1	"t": 294349	"P": 1002.75	"F": 0}
{"v": 1	"t": 294369	"P": 1003.75	"F": 0}
{"v": 1	"t": 294390	"P": 1007.75	"F": 0}
{"v": 1	"t": 294410	"P": 1005.0	"F": 0}
{"v": 1	"t": 294430	"P": 1003.75	"F": 0}
{"v": 1	"t": 294451	"P": 1001.5	"F": 0}
{"v": 1	"t": 294471	"P": 1008.0	"F": 0}
{"v": 1	"t": 294491	"P": 1005.75	"F": 0}
{"v": 1	"t": 294511	"P": 1003.5	"F": 0}
{"v": 1	"t": 294532	"P": 1001.5	"F": 0}
{"v": 1	"t": 294552	"P": 1004.5	"F": 0}
{"v": 1	"t": 294572	"P": 1008.5	"F": 0}
{"v": 1	"t": 294593	"P": 1004.5	"F": 0}
{"v": 1	"t": 294613	"P": 1003.5	"F": 0}
{"v": 1	"t": 294633	"P": 1002.75	"F": 0}
{"v": 1	"t": 294653	"P": 1008.0	"F": 0}
{"v": 1	"t": 294674	"P": 1004.75	"F": 0}
{"v": 1	"t": 294694	"P": 1005.0	"F": 0}
{"v": 1	"t": 294714	"P": 1004.0	"F": 0}
{"v": 1	"t": 294735	"P": 1004.5	"F": 0	"C": 48.215	"D": 3068	"sn": 54091779688249	"file": "/data/device_log/data0000.out"}
{"v": 1	"t": 294755	"P": 1006.25	"F": 0}
{"v": 1	"t": 294775	"P": 1004.75	"F": 0}
{"v": 1	"t": 294795	"P": 1002.5	"F": 0}
{"v": 1	"t": 294816	"P": 1003.0	"F": 0}
{"v": 1	"t": 294836	"P": 1005.75	"F": 0}
{"v": 1	"t": 294856	"P": 1004.5	"F": 0}
{"v": 1	"t": 294877	"P": 1002.75	"F": 0}
{"v": 1	"t": 294897	"P": 1003.25	"F": 0}
{"v": 1	"t": 294917	"P": 1008.0	"F": 0}
{"v": 1	"t": 294938	"P": 1006.5	"F": 0}
{"v": 1	"t": 294958	"P": 1003.75	"F": 0}
{"v": 1	"t": 294978	"P": 1002.0	"F": 0}
{"v": 1	"t": 294998	"P": 1006.5	"F": 0}
{"v": 1	"t": 295019	"P": 1007.0	"F": 0}
{"v": 1	"t": 295039	"P": 1004.75	"F": 0}
{"v": 1	"t": 295059	"P": 1002.0	"F": 0}
{"v": 1	"t": 295079	"P": 1004.25	"F": 0}
{"v": 1	"t": 295100	"P": 1007.0	"F": 0}
{"v": 1	"t": 295120	"P": 1006.5	"F": 0}
{"v": 1	"t": 295140	"P": 1001.75	"F": 0}
{"v": 1	"t": 295161	"P": 1002.75	"F": 0}
{"v": 1	"t": 295181	"P": 1006.25	"F": 0}
{"v": 1	"t": 295201	"P": 1006.25	"F": 0}
{"v": 1	"t": 295221	"P": 1003.75	"F": 0}
{"v": 1	"t": 295242	"P": 1002.75	"F": 0}
{"v": 1	"t": 295262	"P": 1004.75	"F": 0}
{"v": 1	"t": 295282	"P": 1007.5	"F": 0}
{"v": 1	"t": 295303	"P": 1005.0	"F": 0}
{"v": 1	"t": 295323	"P": 1002.0	"F": 0}
{"v": 1	"t": 295343	"P": 1001.0	"F": 0}
{"v": 1	"t": 295363	"P": 1007.5	"F": 0}
{"v": 1	"t": 295384	"P": 1006.75	"F": 0}
{"v": 1	"t": 295404	"P": 1003.25	"F": 0}
{"v": 1	"t": 295424	"P": 1003.25	"F": 0}
{"v": 1	"t": 295445	"P": 1005.75	"F": 0}
{"v": 1	"t": 295465	"P": 1006.5	"F": 0}
{"v": 1	"t": 295485	"P": 1003.0	"F": 0}
{"v": 1	"t": 295505	"P": 1002.5	"F": 0}
{"v": 1	"t": 295526	"P": 1004.25	"F": 0}
{"v": 1	"t": 295546	"P": 1007.25	"F": 0}
{"v": 1	"t": 295566	"P": 1005.0	"F": 0}
{"v": 1	"t": 295587	"P": 1002.0	"F": 0}
{"v": 1	"t": 295607	"P": 1004.25	"F": 0}
{"v": 1	"t": 295627	"P": 1008.25	"F": 0}
{"v": 1	"t": 295647	"P": 1006.0	"F": 0}
{"v": 1	"t": 295668	"P": 1003.25	"F": 0}
{"v": 1	"t": 295688	"P": 1001.75	"F": 0}
{"v": 1	"t": 295708	"P": 1007.25	"F": 0}
{"v": 1	"t": 295729	"P": 1006.5	"F": 0}
{"v": 1	"t": 295749	"P": 1005.75	"F": 0	"C": 48.19	"D": 3067	"sn": 54091779688249	"file": "/data/device_log/data0000.out"}
{"v": 1	"t": 295769	"P": 1002.75	"F": 0}
{"v": 1	"t": 295790	"P": 1004.75	"F": 0}
{"v": 1	"t": 295810	"P": 1006.0	"F": 0}
{"v": 1	"t": 295830	"P": 1005.25	"F": 0}
{"v": 1	"t": 295850	"P": 1001.25	"F": 0}
{"v": 1	"t": 295871	"P": 1003.5	"F": 0}
{"v": 1	"t": 295891	"P": 1007.0	"F": 0}
{"v": 1	"t": 295911	"P": 1005.0	"F": 0}
{"v": 1	"t": 295932	"P": 1004.0	"F": 0}
{"v": 1	"t": 295952	"P": 1003.0	"F": 0}
{"v": 1	"t": 295972	"P": 1009.0	"F": 0}
{"v": 1	"t": 295993	"P": 1005.0	"F": 0}
{"v": 1	"t": 296013	"P": 1001.75	"F": 0}
{"v": 1	"t": 296033	"P": 1001.5	"F": 0}
{"v": 1	"t": 296053	"P": 1006.25	"F": 0}
{"v": 1	"t": 296074	"P": 1005.0	"F": 0}
{"v": 1	"t": 296094	"P": 1004.25	"F": 0}
{"v": 1	"t": 296114	"P": 1002.75	"F": 0}
{"v": 1	"t": 296135	"P": 1006.5	"F": 0}
{"v": 1	"t": 296155	"P": 1006.75	"F": 0}
{"v": 1	"t": 296175	"P": 1003.5	"F": 0}
{"v": 1	"t": 296195	"P": 1001.25	"F": 0}
{"v": 1	"t": 296216	"P": 1003.0	"F": 0}
{"v": 1	"t": 296236	"P": 1008.25	"F": 0}
{"v": 1	"t": 296256	"P": 1005.5	"F": 0}
{"v": 1	"t": 296277	"P": 1004.25	"F": 0}
{"v": 1	"t": 296297	"P": 1004.0	"F": 0}
{"v": 1	"t": 296317	"P": 1006.75	"F": 0}
{"v": 1	"t": 296337	"P": 1006.75	"F": 0}
{"v": 1	"t": 296358	"P": 1003.5	"F": 0}
{"v": 1	"t": 296378	"P": 1003.25	"F": 0}
{"v": 1	"t": 296398	"P": 1005.75	"F": 0}
{"v": 1	"t": 296419	"P": 1005.5	"F": 0}
{"v": 1	"t": 296439	"P": 1003.5	"F": 0}
{"v": 1	"t": 296459	"P": 1001.5	"F": 0}
{"v": 1	"t": 296479	"P": 1004.75	"F": 0}
{"v": 1	"t": 296500	"P": 1006.0	"F": 0}
{"v": 1	"t": 296520	"P": 1005.75	"F": 0}
{"v": 1	"t": 296540	"P": 1004.0	"F": 0}
{"v": 1	"t": 296561	"P": 1001.75	"F": 0}
{"v": 1	"t": 296581	"P": 1007.0	"F": 0}
{"v": 1	"t": 296601	"P": 1006.0	"F": 0}
{"v": 1	"t": 296621	"P": 1003.75	"F": 0}
{"v": 1	"t": 296642	"P": 1001.5	"F": 0}
{"v": 1	"t": 296662	"P": 1004.75	"F": 0}
{"v": 1	"t": 296682	"P": 1007.25	"F": 0}
{"v": 1	"t": 296703	"P": 1004.5	"F": 0}
{"v": 1	"t": 296723	"P": 1003.5	"F": 0}
{"v": 1	"t": 296743	"P": 1002.75	"F": 0}
{"v": 1	"t": 296763	"P": 1006.75	"F": 0	"C": 48.155	"D": 3066	"sn": 54091779688249	"file": "/data/device_log/data0000.out"}
{"v": 1	"t": 296784	"P": 1006.75	"F": 0}
{"v": 1	"t": 296804	"P": 1004.75	"F": 0}
{"v": 1	"t": 296824	"P": 1001.75	"F": 0}
{"v": 1	"t": 296845	"P": 1006.5	"F": 0}
{"v": 1	"t": 296865	"P": 1007.5	"F": 0}
{"v": 1	"t": 296885	"P": 1003.25	"F": 0}
{"v": 1	"t": 296906	"P": 1003.25	"F": 0}
{"v": 1	"t": 296926	"P": 1006.0	"F": 0}
{"v": 1	"t": 296946	"P": 1007.75	"F": 0}
{"v": 1	"t": 296966	"P": 1004.0	"F": 0}
{"v": 1	"t": 296987	"P": 1003.75	"F": 0}
{"v": 1	"t": 297007	"P": 1004.25	"F": 0}
{"v": 1	"t": 297027	"P": 1007.5	"F": 0}
{"v": 1	"t": 297048	"P": 1005.75	"F": 0}
{"v": 1	"t": 297068	"P": 1003.25	"F": 0}
{"v": 1	"t": 297088	"P": 1001.75	"F": 0}
{"v": 1	"t": 297108	"P": 1008.25	"F": 0}
{"v": 1	"t": 297129	"P": 1007.0	"F": 0}
{"v": 1	"t": 297149	"P": 1004.25	"F": 0}
{"v": 1	"t": 297169	"P": 1002.0	"F": 0}
{"v": 1	"t": 297189	"P": 1003.25	"F": 0}
{"v": 1	"t": 297210	"P": 1007.0	"F": 0}
{"v": 1	"t": 297230	"P": 1004.25	"F": 0}
{"v": 1	"t": 297250	"P": 1003.25	"F": 0}
{"v": 1	"t": 297271	"P": 1000.25	"F": 0}
{"v": 1	"t": 297291	"P": 1007.75	"F": 0}
{"v": 1	"t": 297311	"P": 1006.75	"F": 0}
{"v": 1	"t": 297331	"P": 1003.75	"F": 0}
{"v": 1	"t": 297352	"P": 1003.0	"F": 0}
{"v": 1	"t": 297372	"P": 1004.25	"F": 0}
{"v": 1	"t": 297392	"P": 1007.75	"F": 0}
{"v": 1	"t": 297413	"P": 1004.5	"F": 0}
{"v": 1	"t": 297433	"P": 1003.75	"F": 0}
{"v": 1	"t": 297453	"P": 1003.0	"F": 0}
{"v": 1	"t": 297473	"P": 1007.5	"F": 0}
{"v": 1	"t": 297494	"P": 1006.25	"F": 0}
{"v": 1	"t": 297514	"P": 1003.25	"F": 0}
{"v": 1	"t": 297534	"P": 1002.5	"F": 0}
{"v": 1	"t": 297555	"P": 1007.25	"F": 0}
{"v": 1	"t": 297575	"P": 1006.0	"F": 0}
{"v": 1	"t": 297595	"P": 1003.5	"F": 0}
{"v": 1	"t": 297616	"P": 1001.25	"F": 0}
{"v": 1	"t": 297636	"P": 1005.5	"F": 0}
{"v": 1	"t": 297656	"P": 1006.0	"F": 0}
{"v": 1	"t": 297676	"P": 1004.0	"F": 0}
{"v": 1	"t": 297697	"P": 1000.75	"F": 0}
{"v": 1	"t": 297717	"P": 1006.0	"F": 0}
{"v": 1	"t": 297738	"P": 1004.0	"F": 0}
{"v": 1	"t": 297758	"P": 1002.5	"F": 0}
{"v": 1	"t": 297778	"P": 1006.75	"F": 0	"C": 48.1	"D": 3065	"sn": 54091779688249	"file": "/data/device_log/data0000.out"}
{"v": 1	"t": 297799	"P": 1008.25	"F": 0}
{"v": 1	"t": 297819	"P": 1003.5	"F": 0}
{"v": 1	"t": 297839	"P": 1001.0	"F": 0}
{"v": 1	"t": 297859	"P": 1004.0	"F": 0}
{"v": 1	"t": 297880	"P": 1007.75	"F": 0}
{"v": 1	"t": 297900	"P": 1005.75	"F": 0}
{"v": 1	"t": 297920	"P": 1004.75	"F": 0}
{"v": 1	"t": 297941	"P": 1004.25	"F": 0}
{"v": 1	"t": 297961	"P": 1005.75	"F": 0}
{"v": 1	"t": 297981	"P": 1006.0	"F": 0}
{"v": 1	"t": 298001	"P": 1004.5	"F": 0}
{"v": 1	"t": 298022	"P": 1002.5	"F": 0}
{"v": 1	"t": 298042	"P": 1005.0	"F": 1}
{"v": 1	"t": 298062	"P": 1006.75	"F": 0}
{"v": 1	"t": 298083	"P": 1005.75	"F": 0}
{"v": 1	"t": 298103	"P": 1002.25	"F": 0}
{"v": 1	"t": 298123	"P": 1002.25	"F": 0}
{"v": 1	"t": 298143	"P": 1008.0	"F": 0}
{"v": 1	"t": 298164	"P": 1004.75	"F": 0}
{"v": 1	"t": 298184	"P": 1002.5	"F": 0}
{"v": 1	"t": 298204	"P": 1003.75	"F": 0}
{"v": 1	"t": 298225	"P": 1005.75	"F": 0}
{"v": 1	"t": 298245	"P": 1007.5	"F": 0}
{"v": 1	"t": 298265	"P": 1004.75	"F": 0}
{"v": 1	"t": 298286	"P": 1003.5	"F": 0}
{"v": 1	"t": 298306	"P": 1007.25	"F": 0}
{"v": 1	"t": 298326	"P": 1005.0	"F": 0}
{"v": 1	"t": 298347	"P": 1000.75	"F": 0}
{"v": 1	"t": 298367	"P": 1006.5	"F": 0}
{"v": 1	"t": 298388	"P": 1006.5	"F": 0}
{"v": 1	"t": 298408	"P": 1000.75	"F": 0}
{"v": 1	"t": 298428	"P": 1003.75	"F": 0}
{"v": 1	"t": 298449	"P": 1006.0	"F": 0}
{"v": 1	"t": 298469	"P": 1003.25	"F": 0}
{"v": 1	"t": 298489	"P": 1003.0	"F": 0}
{"v": 1	"t": 298510	"P": 1005.5	"F": 0}
{"v": 1	"t": 298530	"P": 1004.75	"F": 0}
{"v": 1	"t": 298550	"P": 1002.5	"F": 0}
{"v": 1	"t": 298571	"P": 1004.75	"F": 0}
{"v": 1	"t": 298591	"P": 1005.5	"F": 0}
{"v": 1	"t": 298612	"P": 1002.75	"F": 0}
{"v": 1	"t": 298632	"P": 1004.0	"F": 0}
{"v": 1	"t": 298652	"P": 1005.75	"F": 0}
{"v": 1	"t": 298673	"P": 1004.5	"F": 0}
{"v": 1	"t": 298693	"P": 1003.5	"F": 0}
{"v": 1	"t": 298713	"P": 1006.0	"F": 0}
{"v": 1	"t": 298734	"P": 1005.75	"F": 0}
{"v": 1	"t": 298754	"P": 1003.0	"F": 0}
{"v": 1	"t": 298774	"P": 1003.25	"F": 0}
{"v": 1	"t": 298795	"P": 1006.25	"F": 0	"C": 48.06	"D": 3064	"sn": 54091779688249	"file": "/data/device_log/data0000.out"}
{"v": 1	"t": 298815	"P": 1005.0	"F": 0}
{"v": 1	"t": 298835	"P": 1002.0	"F": 0}
{"v": 1	"t": 298856	"P": 1004.25	"F": 0}
{"v": 1	"t": 298876	"P": 1005.0	"F": 0}
{"v": 1	"t": 298897	"P": 1004.25	"F": 0}
{"v": 1	"t": 298917	"P": 1005.5	"F": 0}
{"v": 1	"t": 298937	"P": 1007.5	"F": 0}
{"v": 1	"t": 298958	"P": 1004.5	"F": 0}
{"v": 1	"t": 298978	"P": 1004.5	"F": 0}
{"v": 1	"t": 298999	"P": 1006.25	"F": 0}
{"v": 1	"t": 299019	"P": 1003.5	"F": 0}
{"v": 1	"t": 299039	"P": 1002.75	"F": 0}
{"v": 1	"t": 299060	"P": 1007.5	"F": 0}
{"v": 1	"t": 299080	"P": 1005.75	"F": 0}
{"v": 1	"t": 299100	"P": 1002.75	"F": 0}
{"v": 1	"t": 299121	"P": 1006.75	"F": 0}
{"v": 1	"t": 299141	"P": 1005.25	"F": 0}
{"v": 1	"t": 299162	"P": 1005.0	"F": 0}
{"v": 1	"t": 299182	"P": 1002.0	"F": 0}
{"v": 1	"t": 299202	"P": 1006.25	"F": 0}
{"v": 1	"t": 299223	"P": 1006.75	"F": 0}
{"v": 1	"t": 299243	"P": 1003.25	"F": 0}
{"v": 1	"t": 299263	"P": 1005.25	"F": 0}
{"v": 1	"t": 299284	"P": 1006.0	"F": 0}
{"v": 1	"t": 299304	"P": 1003.25	"F": 0}
{"v": 1	"t": 299324	"P": 1001.5	"F": 0}
{"v": 1	"t": 299345	"P": 1008.0	"F": 0}
{"v": 1	"t": 299365	"P": 1004.25	"F": 0}
{"v": 1	"t": 299385	"P": 1001.75	"F": 0}
{"v": 1	"t": 299406	"P": 1004.0	"F": 0}
{"v": 1	"t": 299426	"P": 1008.25	"F": 0}
{"v": 1	"t": 299447	"P": 1005.75	"F": 0}
{"v": 1	"t": 299467	"P": 1003.25	"F": 0}
{"v": 1	"t": 299487	"P": 1007.0	"F": 0}
{"v": 1	"t": 299508	"P": 1003.75	"F": 0}
{"v": 1	"t": 299528	"P": 1004.25	"F": 0}
{"v": 1	"t": 299548	"P": 1004.25	"F": 0}
{"v": 1	"t": 299569	"P": 1004.75	"F": 0}
{"v": 1	"t": 299589	"P": 1003.0	"F": 0}
{"v": 1	"t": 299610	"P": 1004.75	"F": 0}
{"v": 1	"t": 299630	"P": 1005.75	"F": 0}
{"v": 1	"t": 299650	"P": 1003.0	"F": 0}
{"v": 1	"t": 299671	"P": 1005.25	"F": 0}
{"v": 1	"t": 299691	"P": 1006.5	"F": 0}
{"v": 1	"t": 299712	"P": 1003.25	"F": 0}
{"v": 1	"t": 299732	"P": 1002.75	"F": 0}
{"v": 1	"t": 299752	"P": 1007.75	"F": 0}
{"v": 1	"t": 299773	"P": 1004.75	"F": 0}
{"v": 1	"t": 299793	"P": 1001.75	"F": 0}
{"v": 1	"t": 299813	"P": 1005.75	"F": 0	"C": 48.06	"D": 3063	"sn": 54091779688249	"file": "/data/device_log/data0000.out"}
{"v": 1	"t": 299834	"P": 1005.0	"F": 0}
{"v": 1	"t": 299854	"P": 1003.5	"F": 0}
{"v": 1	"t": 299874	"P": 1004.75	"F": 0}
{"v": 1	"t": 299895	"P": 1007.5	"F": 0}
{"v": 1	"t": 299915	"P": 1005.25	"F": 0}
{"v": 1	"t": 299936	"P": 1001.25	"F": 0}
{"v": 1	"t": 299956	"P": 1007.5	"F": 0}
{"v": 1	"t": 299976	"P": 1004.75	"F": 0}
{"v": 1	"t": 299997	"P": 1003.5	"F": 0}
{"v": 1	"t": 300017	"P": 1003.5	"F": 0}
{"v": 1	"t": 300037	"P": 1008.25	"F": 0}
{"v": 1	"t": 300058	"P": 1004.0	"F": 0}
{"v": 1	"t": 300078	"P": 1002.0	"F": 0}
{"v": 1	"t": 300098	"P": 1006.0	"F": 0}
{"v": 1	"t": 300119	"P": 1005.0	"F": 0}
{"v": 1	"t": 300139	"P": 1003.75	"F": 0}
{"v": 1	"t": 300160	"P": 1004.0	"F": 0}
{"v": 1	"t": 300180	"P": 1006.5	"F": 0}
{"v": 1	"t": 300200	"P": 1005.25	"F": 0}
{"v": 1	"t": 300221	"P": 1001.5	"F": 0}
{"v": 1	"t": 300241	"P": 1007.25	"F": 0}
{"v": 1	"t": 300261	"P": 1004.25	"F": 0}
{"v": 1	"t": 300282	"P": 1004.25	"F": 0}
{"v": 1	"t": 300302	"P": 1006.75	"F": 0}
{"v": 1	"t": 300323	"P": 1004.75	"F": 0}
{"v": 1	"t": 300343	"P": 1001.25	"F": 0}
{"v": 1	"t": 300363	"P": 1005.5	"F": 0}
{"v": 1	"t": 300384	"P": 1006.25	"F": 0}
{"v": 1	"t": 300404	"P": 1005.0	"F": 0}
{"v": 1	"t": 300424	"P": 1003.0	"F": 0}
{"v": 1	"t": 300445	"P": 1009.25	"F": 0}
{"v": 1	"t": 300465	"P": 1003.75	"F": 0}
{"v": 1	"t": 300486	"P": 1002.5	"F": 0}
{"v": 1	"t": 300506	"P": 1004.25	"F": 0}
{"v": 1	"t": 300526	"P": 1006.75	"F": 0}
{"v": 1	"t": 300547	"P": 1003.25	"F": 0}
{"v": 1	"t": 300567	"P": 1003.0	"F": 0}
{"v": 1	"t": 300587	"P": 1008.0	"F": 0}
{"v": 1	"t": 300608	"P": 1004.25	"F": 0}
{"v": 1	"t": 300628	"P": 1001.75	"F": 0}
{"v": 1	"t": 300648	"P": 1005.25	"F": 0}
{"v": 1	"t": 300669	"P": 1004.5	"F": 0}
{"v": 1	"t": 300689	"P": 1001.75	"F": 0}
{"v": 1	"t": 300709	"P": 1003.75	"F": 0}
{"v": 1	"t": 300730	"P": 1007.5	"F": 0}
{"v": 1	"t": 300750	"P": 1004.25	"F": 0}
{"v": 1	"t": 300771	"P": 1001.5	"F": 0}
{"v": 1	"t": 300791	"P": 1007.0	"F": 0}
{"v": 1	"t": 300811	"P": 1004.5	"F": 0}
{"v": 1	"t": 300832	"P": 1001.75	"F": 0	"C": 47.985	"D": 3062	"sn": 54091779688249	"file": "/data/device_log/data0000.out"}
{"v": 1	"t": 300852	"P": 1002.5	"F": 0}
{"v": 1	"t": 300872	"P": 1006.0	"F": 0}
{"v": 1	"t": 300893	"P": 1004.25	"F": 0}
{"v": 1	"t": 300913	"P": 1003.5	"F": 0}
{"v": 1	"t": 300934	"P": 1007.5	"F": 0}
{"v": 1	"t": 300954	"P": 1002.0	"F": 0}
{"v": 1	"t": 300975	"P": 1005.5	"F": 0}
{"v": 1	"t": 300995	"P": 1005.25	"F": 0}
{"v": 1	"t": 301015	"P": 1003.5	"F": 0}
{"v": 1	"t": 301036	"P": 1005.75	"F": 0}
{"v": 1	"t": 301056	"P": 1007.5	"F": 0}
{"v": 1	"t": 301077	"P": 1003.5	"F": 0}
{"v": 1	"t": 301097	"P": 1003.25	"F": 0}
{"v": 1	"t": 301117	"P": 1006.25	"F": 0}
{"v": 1	"t": 301138	"P": 1004.5	"F": 0}
{"v": 1	"t": 301158	"P": 1002.5	"F": 0}
{"v": 1	"t": 301178	"P": 1004.0	"F": 0}
{"v": 1	"t": 301199	"P": 1006.75	"F": 0}
{"v": 1	"t": 301219	"P": 1003.25	"F": 0}
{"v": 1	"t": 301239	"P": 1002.0	"F": 0}
{"v": 1	"t": 301260	"P": 1007.75	"F": 0}
{"v": 1	"t": 301280	"P": 1005.5	"F": 0}
{"v": 1	"t": 301300	"P": 1001.25	"F": 0}
{"v": 1	"t": 301321	"P": 1004.25	"F": 0}
{"v": 1	"t": 301341	"P": 1006.25	"F": 0}
{"v": 1	"t": 301362	"P": 1002.75	"F": 0}
{"v": 1	"t": 301382	"P": 1002.25	"F": 0}
{"v": 1	"t": 301402	"P": 1008.25	"F": 0}
{"v": 1	"t": 301423	"P": 1005.0	"F": 0}
{"v": 1	"t": 301443	"P": 1003.0	"F": 0}
{"v": 1	"t": 301463	"P": 1004.0	"F": 0}
{"v": 1	"t": 301484	"P": 1004.25	"F": 0}
{"v": 1	"t": 301504	"P": 1004.25	"F": 0}
{"v": 1	"t": 301524	"P": 1001.5	"F": 0}
{"v": 1	"t": 301545	"P": 1007.5	"F": 0}
{"v": 1	"t": 301565	"P": 1005.25	"F": 0}
{"v": 1	"t": 301586	"P": 1000.75	"F": 0}
{"v": 1	"t": 301606	"P": 1005.5	"F": 0}
{"v": 1	"t": 301626	"P": 1005.0	"F": 0}
{"v": 1	"t": 301647	"P": 1004.0	"F": 0}
{"v": 1	"t": 301667	"P": 1005.5	"F": 0}
{"v": 1	"t": 301687	"P": 1005.5	"F": 0}
{"v": 1	"t": 301708	"P": 1003.75	"F": 0}
{"v": 1	"t": 301728	"P": 1002.75	"F": 0}
{"v": 1	"t": 301748	"P": 1006.25	"F": 0}
{"v": 1	"t": 301769	"P": 1004.5	"F": 0}
{"v": 1	"t": 301789	"P": 1001.75	"F": 0}
{"v": 1	"t": 301810	"P": 1003.75	"F": 0}
{"v": 1	"t": 301830	"P": 1005.75	"F": 0}
{"v": 1	"t": 301850	"P": 1002.5	"F": 0	"C": 47.985	"D": 3062	"sn": 54091779688249	"file": "/data/device_log/data0000.out"}
{"v": 1	"t": 301871	"P": 1001.75	"F": 0}
{"v": 1	"t": 301891	"P": 1007.25	"F": 0}
{"v": 1	"t": 301911	"P": 1003.0	"F": 0}
{"v": 1	"t": 301932	"P": 1001.5	"F": 0}
{"v": 1	"t": 301952	"P": 1006.5	"F": 0}
{"v": 1	"t": 301972	"P": 1008.0	"F": 0}
{"v": 1	"t": 301993	"P": 1005.5	"F": 0}
{"v": 1	"t": 302013	"P": 1002.0	"F": 0}
{"v": 1	"t": 302033	"P": 1007.75	"F": 0}
{"v": 1	"t": 302054	"P": 1005.5	"F": 0}
{"v": 1	"t": 302074	"P": 1003.25	"F": 0}
{"v": 1	"t": 302095	"P": 1005.75	"F": 0}
{"v": 1	"t": 302115	"P": 1006.5	"F": 0}
{"v": 1	"t": 302135	"P": 1004.25	"F": 0}
{"v": 1	"t": 302156	"P": 1004.75	"F": 0}
{"v": 1	"t": 302176	"P": 1007.0	"F": 0}
{"v": 1	"t": 302196	"P": 1003.5	"F": 0}
{"v": 1	"t": 302217	"P": 1001.75	"F": 0}
{"v": 1	"t": 302237	"P": 1006.0	"F": 0}
{"v": 1	"t": 302258	"P": 1007.0	"F": 0}
{"v": 1	"t": 302278	"P": 1002.0	"F": 0}
{"v": 1	"t": 302298	"P": 1002.75	"F": 0}
{"v": 1	"t": 302319	"P": 1007.75	"F": 0}
{"v": 1	"t": 302339	"P": 1005.25	"F": 0}
{"v": 1	"t": 302359	"P": 1002.5	"F": 0}
{"v": 1	"t": 302380	"P": 1006.5	"F": 0}
{"v": 1	"t": 302400	"P": 1003.5	"F": 0}
{"v": 1	"t": 302420	"P": 1004.5	"F": 0}
{"v": 1	"t": 302441	"P": 1005.75	"F": 0}
{"v": 1	"t": 302461	"P": 1006.0	"F": 0}
{"v": 1	"t": 302482	"P": 1004.5	"F": 0}
{"v": 1	"t": 302502	"P": 1002.0	"F": 0}
{"v": 1	"t": 302522	"P": 1007.0	"F": 0}
{"v": 1	"t": 302543	"P": 1004.75	"F": 0}
{"v": 1	"t": 302563	"P": 1002.25	"F": 0}
{"v": 1	"t": 302583	"P": 1004.0	"F": 0}
{"v": 1	"t": 302604	"P": 1006.25	"F": 0}
{"v": 1	"t": 302624	"P": 1004.0	"F": 0}
{"v": 1	"t": 302644	"P": 1003.0	"F": 0}
{"v": 1	"t": 302665	"P": 1007.5	"F": 0}
{"v": 1	"t": 302685	"P": 1005.25	"F": 0}
{"v": 1	"t": 302706	"P": 1000.0	"F": 0}
{"v": 1	"t": 302726	"P": 1006.5	"F": 0}
{"v": 1	"t": 302746	"P": 1005.75	"F": 0}
{"v": 1	"t": 302767	"P": 1003.25	"F": 0}
{"v": 1	"t": 302787	"P": 1004.75	"F": 0}
{"v": 1	"t": 302808	"P": 1004.75	"F": 0}
{"v": 1	"t": 302829	"P": 1005.5	"F": 0}
{"v": 1	"t": 302849	"P": 1004.25	"F": 0}
{"v": 1	"t": 302869	"P": 1002.0	"F": 0	"C": 47.92	"D": 3062	"sn": 54091779688249	"file": "/data/device_log/data0000.out"}
{"v": 1	"t": 302890	"P": 1007.5	"F": 0}
{"v": 1	"t": 302910	"P": 1005.5	"F": 0}
{"v": 1	"t": 302930	"P": 1004.0	"F": 0}
{"v": 1	"t": 302950	"P": 1002.5	"F": 0}
{"v": 1	"t": 302971	"P": 1003.25	"F": 0}
{"v": 1	"t": 302991	"P": 1007.5	"F": 0}
{"v": 1	"t": 303011	"P": 1005.5	"F": 0}
{"v": 1	"t": 303031	"P": 1003.25	"F": 0}
{"v": 1	"t": 303052	"P": 1003.0	"F": 0}
{"v": 1	"t": 303072	"P": 1005.75	"F": 0}
{"v": 1	"t": 303092	"P": 1005.5	"F": 0}
{"v": 1	"t": 303113	"P": 1004.0	"F": 0}
{"v": 1	"t": 303133	"P": 1003.25	"F": 0}
{"v": 1	"t": 303153	"P": 1002.0	"F": 0}
{"v": 1	"t": 303173	"P": 1005.75	"F": 0}
{"v": 1	"t": 303194	"P": 1005.75	"F": 0}
{"v": 1	"t": 303214	"P": 1004.0	"F": 0}
{"v": 1	"t": 303234	"P": 1001.5	"F": 0}
{"v": 1	"t": 303255	"P": 1005.0	"F": 0}
{"v": 1	"t": 303275	"P": 1003.5	"F": 0}
{"v": 1	"t": 303296	"P": 1002.75	"F": 0}
{"v": 1	"t": 303316	"P": 1006.0	"F": 0}
{"v": 1	"t": 303336	"P": 1005.5	"F": 0}
{"v": 1	"t": 303357	"P": 1001.75	"F": 0}
{"v": 1	"t": 303377	"P": 1002.0	"F": 0}
{"v": 1	"t": 303397	"P": 1005.5	"F": 0}
{"v": 1	"t": 303417	"P": 1007.0	"F": 0}
{"v": 1	"t": 303438	"P": 1005.0	"F": 0}
{"v": 1	"t": 303458	"P": 1003.75	"F": 0}
{"v": 1	"t": 303478	"P": 1003.5	"F": 0}
{"v": 1	"t": 303498	"P": 1007.0	"F": 0}
{"v": 1	"t": 303519	"P": 1006.5	"F": 0}
{"v": 1	"t": 303539	"P": 1004.25	"F": 0}
{"v": 1	"t": 303559	"P": 1001.0	"F": 0}
{"v": 1	"t": 303579	"P": 1003.0	"F": 0}
{"v": 1	"t": 303600	"P": 1006.5	"F": 0}
{"v": 1	"t": 303620	"P": 1004.75	"F": 0}
{"v": 1	"t": 303640	"P": 1002.75	"F": 0}
{"v": 1	"t": 303661	"P": 1002.75	"F": 0}
{"v": 1	"t": 303681	"P": 1005.25	"F": 0}
{"v": 1	"t": 303701	"P": 1007.25	"F": 0}
{"v": 1	"t": 303721	"P": 1002.75	"F": 0}
{"v": 1	"t": 303742	"P": 1001.0	"F": 0}
{"v": 1	"t": 303762	"P": 1002.5	"F": 0}
{"v": 1	"t": 303782	"P": 1007.75	"F": 0}
{"v": 1	"t": 303802	"P": 1006.25	"F": 0}
{"v": 1	"t": 303823	"P": 1003.5	"F": 0}
{"v": 1	"t": 303843	"P": 1005.0	"F": 0}
{"v": 1	"t": 303864	"P": 1005.0	"F": 0}
{"v": 1	"t": 303884	"P": 1001.5	"F": 0	"C": 47.88	"D": 3062	"sn": 54091779688249	"file": "/data/device_log/data0000.out"}
{"v": 1	"t": 303905	"P": 1005.5	"F": 0}
{"v": 1	"t": 303925	"P": 1009.0	"F": 0}
{"v": 1	"t": 303945	"P": 1006.0	"F": 0}
{"v": 1	"t": 303965	"P": 1003.25	"F": 0}
{"v": 1	"t": 303986	"P": 1002.75	"F": 0}
{"v": 1	"t": 304006	"P": 1005.5	"F": 0}
{"v": 1	"t": 304026	"P": 1006.25	"F": 0}
{"v": 1	"t": 304046	"P": 1004.0	"F": 0}
{"v": 1	"t": 304067	"P": 1000.25	"F": 0}
{"v": 1	"t": 304087	"P": 1003.25	"F": 0}
{"v": 1	"t": 304107	"P": 1005.75	"F": 0}
{"v": 1	"t": 304127	"P": 1006.25	"F": 0}
{"v": 1	"t": 304148	"P": 1003.5	"F": 0}
{"v": 1	"t": 304168	"P": 1003.5	"F": 0}
{"v": 1	"t": 304188	"P": 1003.25	"F": 0}
{"v": 1	"t": 304209	"P": 1006.0	"F": 0}
{"v": 1	"t": 304229	"P": 1003.5	"F": 0}
{"v": 1	"t": 304249	"P": 1003.75	"F": 0}
{"v": 1	"t": 304269	"P": 1002.75	"F": 0}
{"v": 1	"t": 304290	"P": 1006.0	"F": 0}
{"v": 1	"t": 304310	"P": 1007.5	"F": 0}
{"v": 1	"t": 304330	"P": 1005.0	"F": 0}
{"v": 1	"t": 304351	"P": 1002.5	"F": 0}
{"v": 1	"t": 304371	"P": 1006.0	"F": 0}
{"v": 1	"t": 304391	"P": 1004.75	"F": 0}
{"v": 1	"t": 304412	"P": 1002.75	"F": 0}
{"v": 1	"t": 304432	"P": 1005.75	"F": 0}
{"v": 1	"t": 304453	"P": 1004.5	"F": 0}
{"v": 1	"t": 304473	"P": 1004.25	"F": 0}
{"v": 1	"t": 304494	"P": 1005.75	"F": 0}
{"v": 1	"t": 304514	"P": 1002.25	"F": 0}
{"v": 1	"t": 304535	"P": 1005.0	"F": 0}
{"v": 1	"t": 304555	"P": 1004.75	"F": 0}
{"v": 1	"t": 304575	"P": 1003.5	"F": 0}
{"v": 1	"t": 304596	"P": 1004.75	"F": 0}
{"v": 1	"t": 304616	"P": 1006.75	"F": 0}
{"v": 1	"t": 304636	"P": 1005.75	"F": 0}
{"v": 1	"t": 304657	"P": 1002.5	"F": 0}
{"v": 1	"t": 304677	"P": 1002.5	"F": 0}
{"v": 1	"t": 304697	"P": 1004.75	"F": 0}
{"v": 1	"t": 304717	"P": 1008.75	"F": 0}
{"v": 1	"t": 304738	"P": 1004.25	"F": 0}
{"v": 1	"t": 304758	"P": 1002.5	"F": 0}
{"v": 1	"t": 304778	"P": 1004.0	"F": 0}
{"v": 1	"t": 304798	"P": 1007.5	"F": 0}
{"v": 1	"t": 304819	"P": 1006.0	"F": 0}
{"v": 1	"t": 304839	"P": 1003.75	"F": 0}
{"v": 1	"t": 304859	"P": 1002.0	"F": 0}
{"v": 1	"t": 304879	"P": 1003.75	"F": 0}
{"v": 1	"t": 304900	"P": 1007.25	"F": 0	"C": 47.845	"D": 3062	"sn": 54091779688249	"file": "/data/device_log/data0000.out"}
{"v": 1	"t": 304920	"P": 1005.5	"F": 0}
{"v": 1	"t": 304940	"P": 1003.75	"F": 0}
{"v": 1	"t": 304961	"P": 1003.5	"F": 0}
{"v": 1	"t": 304981	"P": 1007.0	"F": 0}
{"v": 1	"t": 305001	"P": 1006.5	"F": 0}
{"v": 1	"t": 305021	"P": 1004.5	"F": 0}
{"v": 1	"t": 305042	"P": 1003.5	"F": 0}
{"v": 1	"t": 305062	"P": 1003.75	"F": 0}
{"v": 1	"t": 305082	"P": 1007.25	"F": 0}
{"v": 1	"t": 305103	"P": 1003.25	"F": 0}
{"v": 1	"t": 305123	"P": 1006.25	"F": 0}
{"v": 1	"t": 305144	"P": 1007.0	"F": 0}
{"v": 1	"t": 305164	"P": 1005.0	"F": 0}
{"v": 1	"t": 305184	"P": 1002.25	"F": 0}
{"v": 1	"t": 305204	"P": 1003.25	"F": 0}
{"v": 1	"t": 305225	"P": 1008.25	"F": 0}
{"v": 1	"t": 305245	"P": 1004.5	"F": 0}
{"v": 1	"t": 305265	"P": 1000.5	"F": 0}
{"v": 1	"t": 305285	"P": 1003.5	"F": 0}
{"v": 1	"t": 305306	"P": 1004.75	"F": 0}
{"v": 1	"t": 305326	"P": 1008.5	"F": 0}
{"v": 1	"t": 305346	"P": 1004.25	"F": 0}
{"v": 1	"t": 305367	"P": 1005.0	"F": 0}
{"v": 1	"t": 305387	"P": 1002.25	"F": 0}
{"v": 1	"t": 305407	"P": 1006.25	"F": 0}
{"v": 1	"t": 305427	"P": 1007.75	"F": 0}
{"v": 1	"t": 305448	"P": 1004.25	"F": 0}
{"v": 1	"t": 305468	"P": 1002.75	"F": 0}
{"v": 1	"t": 305488	"P": 1002.5	"F": 0}
{"v": 1	"t": 305508	"P": 1008.0	"F": 0}
{"v": 1	"t": 305529	"P": 1006.0	"F": 0}
{"v": 1	"t": 305549	"P": 1005.0	"F": 0}
{"v": 1	"t": 305569	"P": 1002.5	"F": 0}
{"v": 1	"t": 305589	"P": 1003.25	"F": 0}
{"v": 1	"t": 305610	"P": 1007.75	"F": 0}
{"v": 1	"t": 305630	"P": 1005.25	"F": 0}
{"v": 1	"t": 305651	"P": 1003.25	"F": 0}
{"v": 1	"t": 305671	"P": 1004.0	"F": 0}
{"v": 1	"t": 305691	"P": 1004.0	"F": 0}
{"v": 1	"t": 305712	"P": 1001.5	"F": 0}
{"v": 1	"t": 305732	"P": 1002.0	"F": 0}
{"v": 1	"t": 305752	"P": 1008.25	"F": 0}
{"v": 1	"t": 305773	"P": 1006.0	"F": 0}
{"v": 1	"t": 305793	"P": 1002.25	"F": 0}
{"v": 1	"t": 305813	"P": 1003.25	"F": 0}
{"v": 1	"t": 305833	"P": 1007.0	"F": 0}
{"v": 1	"t": 305854	"P": 1007.0	"F": 0}
{"v": 1	"t": 305874	"P": 1003.5	"F": 0}
{"v": 1	"t": 305894	"P": 1003.75	"F": 0}
{"v": 1	"t": 305914	"P": 1003.25	"F": 0	"C": 47.805	"D": 3062	"sn": 54091779688249	"file": "/data/device_log/data0000.out"}
{"v": 1	"t": 305935	"P": 1007.0	"F": 0}
{"v": 1	"t": 305955	"P": 1006.5	"F": 0}
{"v": 1	"t": 305976	"P": 1002.0	"F": 0}
{"v": 1	"t": 305996	"P": 1006.25	"F": 0}
{"v": 1	"t": 306016	"P": 1007.0	"F": 0}
{"v": 1	"t": 306037	"P": 1003.0	"F": 0}
{"v": 1	"t": 306057	"P": 1003.0	"F": 0}
{"v": 1	"t": 306077	"P": 1007.75	"F": 0}
{"v": 1	"t": 306098	"P": 1003.25	"F": 0}
{"v": 1	"t": 306118	"P": 1004.0	"F": 0}
{"v": 1	"t": 306138	"P": 1007.25	"F": 0}
{"v": 1	"t": 306159	"P": 1005.75	"F": 0}
{"v": 1	"t": 306179	"P": 1001.5	"F": 0}
{"v": 1	"t": 306199	"P": 1003.25	"F": 0}
{"v": 1	"t": 306220	"P": 1008.0	"F": 0}
{"v": 1	"t": 306240	"P": 1005.75	"F": 0}
{"v": 1	"t": 306260	"P": 1002.75	"F": 0}
{"v": 1	"t": 306281	"P": 1003.5	"F": 0}
{"v": 1	"t": 306301	"P": 1006.75	"F": 0}
{"v": 1	"t": 306321	"P": 1005.0	"F": 0}
{"v": 1	"t": 306342	"P": 1003.25	"F": 0}
{"v": 1	"t": 306362	"P": 1005.5	"F": 0}
{"v": 1	"t": 306383	"P": 1006.5	"F": 0}
{"v": 1	"t": 306403	"P": 1001.5	"F": 0}
{"v": 1	"t": 306423	"P": 1006.25	"F": 0}
{"v": 1	"t": 306444	"P": 1005.5	"F": 0}
{"v": 1	"t": 306464	"P": 1002.25	"F": 0}
{"v": 1	"t": 306484	"P": 1002.5	"F": 0}
{"v": 1	"t": 306505	"P": 1007.25	"F": 1}
{"v": 1	"t": 306525	"P": 1006.25	"F": 0}
{"v": 1	"t": 306545	"P": 1002.5	"F": 0}
{"v": 1	"t": 306566	"P": 1001.25	"F": 0}
{"v": 1	"t": 306586	"P": 1006.0	"F": 0}
{"v": 1	"t": 306606	"P": 1007.25	"F": 0}
{"v": 1	"t": 306626	"P": 1004.25	"F": 0}
{"v": 1	"t": 306647	"P": 1002.5	"F": 0}
{"v": 1	"t": 306667	"P": 1005.0	"F": 0}
{"v": 1	"t": 306687	"P": 1006.75	"F": 0}
{"v": 1	"t": 306708	"P": 1005.0	"F": 0}
{"v": 1	"t": 306728	"P": 1003.5	"F": 0}
{"v": 1	"t": 306748	"P": 1006.5	"F": 0}
{"v": 1	"t": 306768	"P": 1006.75	"F": 0}
{"v": 1	"t": 306789	"P": 1004.25	"F": 0}
{"v": 1	"t": 306809	"P": 1002.0	"F": 0}
{"v": 1	"t": 306829	"P": 1002.5	"F": 0}
{"v": 1	"t": 306850	"P": 1008.0	"F": 0}
{"v": 1	"t": 306870	"P": 1006.0	"F": 0}
{"v": 1	"t": 306890	"P": 1002.25	"F": 0}
{"v": 1	"t": 306911	"P": 1002.75	"F": 0}
{"v": 1	"t": 306931	"P": 1008.75	"F": 0	"C": 47.795	"D": 3062	"sn": 54091779688249	"file": "/data/device_log/data0000.out"}
{"v": 1	"t": 306951	"P": 1005.0	"F": 0}
{"v": 1	"t": 306972	"P": 1003.25	"F": 0}
{"v": 1	"t": 306992	"P": 1001.25	"F": 0}
{"v": 1	"t": 307012	"P": 1006.5	"F": 0}
{"v": 1	"t": 307032	"P": 1007.0	"F": 0}
{"v": 1	"t": 307053	"P": 1003.0	"F": 0}
{"v": 1	"t": 307073	"P": 1002.25	"F": 0}
{"v": 1	"t": 307093	"P": 1005.75	"F": 0}
{"v": 1	"t": 307114	"P": 1006.75	"F": 0}
{"v": 1	"t": 307134	"P": 1003.75	"F": 0}
{"v": 1	"t": 307154	"P": 1002.75	"F": 0}
{"v": 1	"t": 307175	"P": 1003.25	"F": 0}
{"v": 1	"t": 307195	"P": 1006.25	"F": 0}
{"v": 1	"t": 307215	"P": 1004.5	"F": 0}
{"v": 1	"t": 307235	"P": 1002.0	"F": 0}
{"v": 1	"t": 307256	"P": 1001.25	"F": 0}
{"v": 1	"t": 307276	"P": 1007.0	"F": 0}
{"v": 1	"t": 307296	"P": 1003.25	"F": 0}
{"v": 1	"t": 307317	"P": 1002.5	"F": 0}
{"v": 1	"t": 307337	"P": 1000.75	"F": 0}
{"v": 1	"t": 307357	"P": 1006.75	"F": 0}
{"v": 1	"t": 307377	"P": 1005.5	"F": 0}
{"v": 1	"t": 307398	"P": 1003.0	"F": 0}
{"v": 1	"t": 307418	"P": 1001.5	"F": 0}
{"v": 1	"t": 307438	"P": 1006.0	"F": 0}
{"v": 1	"t": 307459	"P": 1006.0	"F": 0}
{"v": 1	"t": 307479	"P": 1004.5	"F": 0}
{"v": 1	"t": 307499	"P": 1001.5	"F": 0}
{"v": 1	"t": 307520	"P": 1005.25	"F": 0}
{"v": 1	"t": 307540	"P": 1006.5	"F": 0}
{"v": 1	"t": 307560	"P": 1004.75	"F": 0}
{"v": 1	"t": 307580	"P": 1002.5	"F": 0}
{"v": 1	"t": 307601	"P": 1004.0	"F": 0}
{"v": 1	"t": 307621	"P": 1008.25	"F": 0}
{"v": 1	"t": 307641	"P": 1004.25	"F": 0}
{"v": 1	"t": 307662	"P": 1000.75	"F": 0}
{"v": 1	"t": 307682	"P": 1003.25	"F": 0}
{"v": 1	"t": 307702	"P": 1006.5	"F": 0}
{"v": 1	"t": 307723	"P": 1005.0	"F": 0}
{"v": 1	"t": 307743	"P": 1003.5	"F": 0}
{"v": 1	"t": 307763	"P": 1004.75	"F": 0}
{"v": 1	"t": 307784	"P": 1003.75	"F": 0}
{"v": 1	"t": 307804	"P": 1003.0	"F": 0}
{"v": 1	"t": 307825	"P": 1006.25	"F": 0}
{"v": 1	"t": 307845	"P": 1006.25	"F": 0}
{"v": 1	"t": 307865	"P": 1003.0	"F": 0}
{"v": 1	"t": 307886	"P": 1001.0	"F": 0}
{"v": 1	"t": 307906	"P": 1006.0	"F": 0}
{"v": 1	"t": 307926	"P": 1006.0	"F": 0}
{"v": 1	"t": 307946	"P": 1003.0	"F": 0	"C": 47.725	"D": 3062	"sn": 54091779688249	"file": "/data/device_log/data0000.out"}
{"v": 1	"t": 307967	"P": 1003.0	"F": 0}
{"v": 1	"t": 307987	"P": 1001.5	"F": 0}
{"v": 1	"t": 308007	"P": 1009.5	"F": 0}
{"v": 1	"t": 308028	"P": 1004.25	"F": 0}
{"v": 1	"t": 308048	"P": 1001.5	"F": 0}
{"v": 1	"t": 308068	"P": 1002.75	"F": 0}
{"v": 1	"t": 308088	"P": 1006.0	"F": 0}
{"v": 1	"t": 308109	"P": 1004.25	"F": 0}
{"v": 1	"t": 308129	"P": 1004.0	"F": 0}
{"v": 1	"t": 308149	"P": 1002.0	"F": 0}
{"v": 1	"t": 308170	"P": 1006.0	"F": 0}
{"v": 1	"t": 308190	"P": 1004.75	"F": 0}
{"v": 1	"t": 308210	"P": 1003.75	"F": 0}
{"v": 1	"t": 308231	"P": 1002.5	"F": 0}
{"v": 1	"t": 308251	"P": 1004.75	"F": 0}
{"v": 1	"t": 308271	"P": 1006.5	"F": 0}
{"v": 1	"t": 308292	"P": 1003.5	"F": 0}
{"v": 1	"t": 308312	"P": 1001.5	"F": 0}
{"v": 1	"t": 308332	"P": 1005.75	"F": 0}
{"v": 1	"t": 308353	"P": 1003.25	"F": 0}
{"v": 1	"t": 308373	"P": 1000.75	"F": 0}
{"v": 1	"t": 308393	"P": 1004.5	"F": 0}
{"v": 1	"t": 308414	"P": 1006.5	"F": 0}
{"v": 1	"t": 308434	"P": 1004.5	"F": 0}
{"v": 1	"t": 308454	"P": 1002.75	"F": 0}
{"v": 1	"t": 308475	"P": 1007.5	"F": 0}
{"v": 1	"t": 308495	"P": 1002.25	"F": 0}
{"v": 1	"t": 308516	"P": 1002.0	"F": 0}
{"v": 1	"t": 308536	"P": 1005.5	"F": 0}
{"v": 1	"t": 308556	"P": 1004.25	"F": 0}
{"v": 1	"t": 308577	"P": 1003.0	"F": 0}
{"v": 1	"t": 308597	"P": 1005.75	"F": 0}
{"v": 1	"t": 308617	"P": 1004.25	"F": 0}
{"v": 1	"t": 308638	"P": 1001.5	"F": 0}
{"v": 1	"t": 308658	"P": 1000.5	"F": 0}
{"v": 1	"t": 308678	"P": 1006.75	"F": 0}
{"v": 1	"t": 308699	"P": 1006.75	"F": 0}
{"v": 1	"t": 308719	"P": 1002.5	"F": 0}
{"v": 1	"t": 308740	"P": 1003.75	"F": 0}
{"v": 1	"t": 308760	"P": 1007.75	"F": 0}
{"v": 1	"t": 308780	"P": 1004.5	"F": 0}
{"v": 1	"t": 308801	"P": 1002.5	"F": 0}
{"v": 1	"t": 308821	"P": 1006.0	"F": 0}
{"v": 1	"t": 308841	"P": 1004.75	"F": 0}
{"v": 1	"t": 308862	"P": 1001.0	"F": 0}
{"v": 1	"t": 308882	"P": 1004.25	"F": 0}
{"v": 1	"t": 308902	"P": 1005.25	"F": 0}
{"v": 1	"t": 308923	"P": 1002.5	"F": 0}
{"v": 1	"t": 308943	"P": 1001.5	"F": 0}
{"v": 1	"t": 308964	"P": 1007.0	"F": 0	"C": 47.71	"D": 3062	"sn": 54091779688249	"file": "/data/device_log/data0000.out"}
{"v": 1	"t": 308986	"P": 1005.25	"F": 0}
{"v": 1	"t": 309006	"P": 1005.25	"F": 0}
{"v": 1	"t": 309026	"P": 1002.75	"F": 0}
{"v": 1	"t": 309047	"P": 1002.0	"F": 0}
{"v": 1	"t": 309067	"P": 1003.25	"F": 0}
{"v": 1	"t": 309087	"P": 1005.25	"F": 0}
{"v": 1	"t": 309108	"P": 1005.0	"F": 0}
{"v": 1	"t": 309128	"P": 1001.0	"F": 0}
{"v": 1	"t": 309148	"P": 1003.0	"F": 0}
{"v": 1	"t": 309169	"P": 1006.0	"F": 0}
{"v": 1	"t": 309189	"P": 1004.5	"F": 0}
{"v": 1	"t": 309209	"P": 1000.75	"F": 0}
{"v": 1	"t": 309229	"P": 1003.5	"F": 0}
{"v": 1	"t": 309250	"P": 1008.0	"F": 0}
{"v": 1	"t": 309270	"P": 1005.25	"F": 0}
{"v": 1	"t": 309290	"P": 1002.25	"F": 0}
{"v": 1	"t": 309311	"P": 1002.25	"F": 0}
{"v": 1	"t": 309331	"P": 1007.25	"F": 0}
{"v": 1	"t": 309351	"P": 1005.0	"F": 0}
{"v": 1	"t": 309372	"P": 1002.25	"F": 0}
{"v": 1	"t": 309392	"P": 1002.0	"F": 0}
{"v": 1	"t": 309412	"P": 1006.0	"F": 0}
{"v": 1	"t": 309433	"P": 1005.0	"F": 0}
{"v": 1	"t": 309453	"P": 1001.75	"F": 0}
{"v": 1	"t": 309473	"P": 1003.25	"F": 0}
{"v": 1	"t": 309494	"P": 1006.75	"F": 0}
{"v": 1	"t": 309514	"P": 1005.0	"F": 0}
{"v": 1	"t": 309534	"P": 999.25	"F": 0}
{"v": 1	"t": 309554	"P": 1004.5	"F": 0}
{"v": 1	"t": 309575	"P": 1007.5	"F": 0}
{"v": 1	"t": 309595	"P": 1004.5	"F": 0}
{"v": 1	"t": 309615	"P": 1003.0	"F": 0}
{"v": 1	"t": 309636	"P": 1003.0	"F": 0}
{"v": 1	"t": 309656	"P": 1007.5	"F": 0}
{"v": 1	"t": 309676	"P": 1004.0	"F": 0}
{"v": 1	"t": 309697	"P": 1004.0	"F": 0}
{"v": 1	"t": 309717	"P": 1002.25	"F": 0}
{"v": 1	"t": 309737	"P": 1006.75	"F": 0}
{"v": 1	"t": 309757	"P": 1004.5	"F": 0}
{"v": 1	"t": 309778	"P": 1003.5	"F": 0}
{"v": 1	"t": 309798	"P": 1001.5	"F": 0}
{"v": 1	"t": 309818	"P": 1006.0	"F": 0}
{"v": 1	"t": 309839	"P": 1005.25	"F": 0}
{"v": 1	"t": 309859	"P": 1002.25	"F": 0}
{"v": 1	"t": 309879	"P": 1000.75	"F": 0}
{"v": 1	"t": 309899	"P": 1002.5	"F": 0}
{"v": 1	"t": 309920	"P": 1006.5	"F": 0}
{"v": 1	"t": 309940	"P": 1005.5	"F": 0}
{"v": 1	"t": 309960	"P": 1002.0	"F": 0}
{"v": 1	"t": 309981	"P": 1002.25	"F": 0	"C": 47.67	"D": 3062	"sn": 54091779688249	"file": "/data/device_log/data0000.out"}
{"v": 1	"t": 310001	"P": 1000.25	"F": 0}
{"v": 1	"t": 310021	"P": 1004.5	"F": 0}
{"v": 1	"t": 310042	"P": 1004.25	"F": 0}
{"v": 1	"t": 310062	"P": 1003.0	"F": 0}
{"v": 1	"t": 310082	"P": 1005.75	"F": 0}
{"v": 1	"t": 310102	"P": 1004.0	"F": 0}
{"v": 1	"t": 310123	"P": 1002.5	"F": 0}
{"v": 1	"t": 310143	"P": 1001.5	"F": 0}
{"v": 1	"t": 310163	"P": 1006.0	"F": 0}
{"v": 1	"t": 310184	"P": 1004.5	"F": 0}
{"v": 1	"t": 310204	"P": 1002.75	"F": 0}
{"v": 1	"t": 310224	"P": 1002.5	"F": 0}
{"v": 1	"t": 310245	"P": 1007.75	"F": 0}
{"v": 1	"t": 310265	"P": 1006.5	"F": 0}
{"v": 1	"t": 310285	"P": 1003.5	"F": 0}
{"v": 1	"t": 310306	"P": 1001.75	"F": 0}
{"v": 1	"t": 310326	"P": 1005.5	"F": 0}
{"v": 1	"t": 310346	"P": 1006.25	"F": 0}
{"v": 1	"t": 310366	"P": 1002.5	"F": 0}
{"v": 1	"t": 310387	"P": 1000.75	"F": 0}
{"v": 1	"t": 310407	"P": 1005.5	"F": 0}
{"v": 1	"t": 310427	"P": 1006.75	"F": 0}
{"v": 1	"t": 310448	"P": 1003.75	"F": 0}
{"v": 1	"t": 310468	"P": 1001.0	"F": 0}
{"v": 1	"t": 310488	"P": 1004.0	"F": 0}
{"v": 1	"t": 310509	"P": 1007.0	"F": 0}
{"v": 1	"t": 310529	"P": 1003.75	"F": 0}
{"v": 1	"t": 310549	"P": 1002.5	"F": 0}
{"v": 1	"t": 310569	"P": 1002.75	"F": 0}
{"v": 1	"t": 310590	"P": 1006.25	"F": 0}
{"v": 1	"t": 310610	"P": 1004.25	"F": 0}
{"v": 1	"t": 310630	"P": 1003.75	"F": 0}
{"v": 1	"t": 310651	"P": 1002.75	"F": 0}
{"v": 1	"t": 310671	"P": 1004.75	"F": 0}
{"v": 1	"t": 310691	"P": 1006.5	"F": 0}
{"v": 1	"t": 310711	"P": 1003.5	"F": 0}
{"v": 1	"t": 310732	"P": 1000.0	"F": 0}
{"v": 1	"t": 310752	"P": 1005.75	"F": 0}
{"v": 1	"t": 310772	"P": 1005.25	"F": 0}
{"v": 1	"t": 310793	"P": 1001.75	"F": 0}
{"v": 1	"t": 310813	"P": 1004.25	"F": 0}
{"v": 1	"t": 310834	"P": 1003.5	"F": 0}
{"v": 1	"t": 310854	"P": 1002.0	"F": 0}
{"v": 1	"t": 310874	"P": 1003.5	"F": 0}
{"v": 1	"t": 310895	"P": 1006.75	"F": 0}
{"v": 1	"t": 310915	"P": 1005.0	"F": 0}
{"v": 1	"t": 310935	"P": 1000.5	"F": 0}
{"v": 1	"t": 310956	"P": 1002.0	"F": 0}
{"v": 1	"t": 310976	"P": 1007.0	"F": 0}
{"v": 1	"t": 310996	"P": 1004.75	"F": 0	"C": 47.625	"D": 3062	"sn": 54091779688249	"file": "/data/device_log/data0000.out"}
{"v": 1	"t": 311017	"P": 1002.5	"F": 0}
{"v": 1	"t": 311037	"P": 1002.0	"F": 0}
{"v": 1	"t": 311057	"P": 1005.75	"F": 0}
{"v": 1	"t": 311077	"P": 1006.0	"F": 0}
{"v": 1	"t": 311098	"P": 1003.0	"F": 0}
{"v": 1	"t": 311118	"P": 1002.25	"F": 0}
{"v": 1	"t": 311138	"P": 1004.75	"F": 0}
{"v": 1	"t": 311159	"P": 1004.75	"F": 0}
{"v": 1	"t": 311179	"P": 1005.0	"F": 0}
{"v": 1	"t": 311199	"P": 1001.75	"F": 0}
{"v": 1	"t": 311219	"P": 1002.75	"F": 0}
{"v": 1	"t": 311240	"P": 1007.25	"F": 0}
{"v": 1	"t": 311260	"P": 1003.5	"F": 0}
{"v": 1	"t": 311280	"P": 1003.5	"F": 0}
{"v": 1	"t": 311301	"P": 1002.25	"F": 0}
{"v": 1	"t": 311321	"P": 1007.0	"F": 0}
{"v": 1	"t": 311341	"P": 1004.5	"F": 0}
{"v": 1	"t": 311362	"P": 1002.5	"F": 0}
{"v": 1	"t": 311382	"P": 1001.75	"F": 0}
{"v": 1	"t": 311402	"P": 1006.5	"F": 0}
{"v": 1	"t": 311422	"P": 1004.5	"F": 0}
{"v": 1	"t": 311443	"P": 1003.0	"F": 0}
{"v": 1	"t": 311463	"P": 1002.0	"F": 0}
{"v": 1	"t": 311483	"P": 1005.75	"F": 0}
{"v": 1	"t": 311504	"P": 1005.5	"F": 0}
{"v": 1	"t": 311524	"P": 1003.0	"F": 0}
{"v": 1	"t": 311544	"P": 1000.75	"F": 0}
{"v": 1	"t": 311565	"P": 1003.25	"F": 0}
{"v": 1	"t": 311585	"P": 1005.5	"F": 0}
{"v": 1	"t": 311605	"P": 1002.0	"F": 0}
{"v": 1	"t": 311626	"P": 999.5	"F": 0}
{"v": 1	"t": 311646	"P": 1003.5	"F": 0}
{"v": 1	"t": 311666	"P": 1006.25	"F": 0}
{"v": 1	"t": 311686	"P": 1003.0	"F": 0}
{"v": 1	"t": 311707	"P": 1000.5	"F": 0}
{"v": 1	"t": 311727	"P": 1002.25	"F": 0}
{"v": 1	"t": 311747	"P": 1006.25	"F": 0}
{"v": 1	"t": 311768	"P": 1004.0	"F": 0}
{"v": 1	"t": 311788	"P": 1001.75	"F": 0}
{"v": 1	"t": 311808	"P": 1003.5	"F": 0}
{"v": 1	"t": 311829	"P": 1006.25	"F": 0}
{"v": 1	"t": 311849	"P": 1003.25	"F": 0}
{"v": 1	"t": 311869	"P": 1001.5	"F": 0}
{"v": 1	"t": 311889	"P": 999.5	"F": 0}
{"v": 1	"t": 311910	"P": 1005.25	"F": 0}
{"v": 1	"t": 311930	"P": 1004.5	"F": 0}
{"v": 1	"t": 311950	"P": 1002.5	"F": 0}
{"v": 1	"t": 311971	"P": 1001.25	"F": 0}
{"v": 1	"t": 311991	"P": 1004.5	"F": 0}
{"v": 1	"t": 312011	"P": 1005.75	"F": 0	"C": 47.63	"D": 3062	"sn": 54091779688249	"file": "/data/device_log/data0000.out"}
{"v": 1	"t": 312032	"P": 1002.75	"F": 0}
{"v": 1	"t": 312052	"P": 999.25	"F": 0}
{"v": 1	"t": 312072	"P": 1005.5	"F": 0}
{"v": 1	"t": 312092	"P": 1007.0	"F": 0}
{"v": 1	"t": 312113	"P": 1001.75	"F": 0}
{"v": 1	"t": 312133	"P": 1000.0	"F": 0}
{"v": 1	"t": 312153	"P": 1006.75	"F": 0}
{"v": 1	"t": 312174	"P": 1005.25	"F": 0}
{"v": 1	"t": 312194	"P": 1002.5	"F": 0}
{"v": 1	"t": 312214	"P": 1001.5	"F": 0}
{"v": 1	"t": 312235	"P": 1006.5	"F": 0}
{"v": 1	"t": 312255	"P": 1004.5	"F": 0}
{"v": 1	"t": 312275	"P": 1002.75	"F": 0}
{"v": 1	"t": 312296	"P": 1002.0	"F": 0}
{"v": 1	"t": 312316	"P": 1004.25	"F": 0}
{"v": 1	"t": 312336	"P": 1004.5	"F": 0}
{"v": 1	"t": 312356	"P": 1002.5	"F": 0}
{"v": 1	"t": 312377	"P": 1000.0	"F": 0}
{"v": 1	"t": 312397	"P": 1003.75	"F": 0}
{"v": 1	"t": 312417	"P": 1006.75	"F": 0}
{"v": 1	"t": 312438	"P": 1005.25	"F": 0}
{"v": 1	"t": 312458	"P": 1002.25	"F": 0}
{"v": 1	"t": 312478	"P": 1002.0	"F": 0}
{"v": 1	"t": 312498	"P": 1007.0	"F": 0}
{"v": 1	"t": 312519	"P": 1004.5	"F": 0}
{"v": 1	"t": 312539	"P": 1000.5	"F": 0}
{"v": 1	"t": 312559	"P": 1002.75	"F": 0}
{"v": 1	"t": 312580	"P": 1006.0	"F": 0}
{"v": 1	"t": 312600	"P": 1005.0	"F": 0}
{"v": 1	"t": 312620	"P": 1003.0	"F": 0}
{"v": 1	"t": 312641	"P": 1001.75	"F": 0}
{"v": 1	"t": 312661	"P": 1006.25	"F": 0}
{"v": 1	"t": 312681	"P": 1006.25	"F": 0}
{"v": 1	"t": 312701	"P": 1002.0	"F": 0}
{"v": 1	"t": 312722	"P": 1002.75	"F": 0}
{"v": 1	"t": 312742	"P": 1006.5	"F": 0}
{"v": 1	"t": 312762	"P": 1005.25	"F": 0}
{"v": 1	"t": 312783	"P": 1003.5	"F": 0}
{"v": 1	"t": 312803	"P": 1003.5	"F": 0}
{"v": 1	"t": 312823	"P": 1004.75	"F": 0}
{"v": 1	"t": 312844	"P": 1006.75	"F": 0}
{"v": 1	"t": 312864	"P": 1002.25	"F": 0}
{"v": 1	"t": 312884	"P": 1003.75	"F": 0}
{"v": 1	"t": 312905	"P": 1003.0	"F": 0}
{"v": 1	"t": 312925	"P": 1005.5	"F": 0}
{"v": 1	"t": 312945	"P": 1003.25	"F": 0}
{"v": 1	"t": 312965	"P": 1000.75	"F": 0}
{"v": 1	"t": 312986	"P": 1003.25	"F": 0}
{"v": 1	"t": 313006	"P": 1005.75	"F": 0}
{"v": 1	"t": 313026	"P": 1005.25	"F": 0	"C": 47.575	"D": 3062	"sn": 54091779688249	"file": "/data/device_log/data0000.out"}
{"v": 1	"t": 313047	"P": 1001.75	"F": 0}
{"v": 1	"t": 313067	"P": 1001.0	"F": 0}
{"v": 1	"t": 313087	"P": 1007.75	"F": 0}
{"v": 1	"t": 313108	"P": 1004.75	"F": 0}
{"v": 1	"t": 313128	"P": 1001.0	"F": 0}
{"v": 1	"t": 313148	"P": 1001.5	"F": 0}
{"v": 1	"t": 313168	"P": 1004.25	"F": 0}
{"v": 1	"t": 313189	"P": 1005.25	"F": 0}
{"v": 1	"t": 313209	"P": 1001.0	"F": 0}
{"v": 1	"t": 313229	"P": 1000.0	"F": 0}
{"v": 1	"t": 313250	"P": 1004.75	"F": 0}
{"v": 1	"t": 313270	"P": 1005.25	"F": 0}
{"v": 1	"t": 313290	"P": 1003.0	"F": 0}
{"v": 1	"t": 313311	"P": 1001.0	"F": 0}
{"v": 1	"t": 313331	"P": 1005.75	"F": 0}
{"v": 1	"t": 313351	"P": 1006.0	"F": 0}
{"v": 1	"t": 313371	"P": 1003.75	"F": 0}
{"v": 1	"t": 313392	"P": 1001.5	"F": 0}
{"v": 1	"t": 313412	"P": 1006.0	"F": 0}
{"v": 1	"t": 313432	"P": 1005.5	"F": 0}
{"v": 1	"t": 313453	"P": 1004.25	"F": 0}
{"v": 1	"t": 313473	"P": 1000.0	"F": 0}
{"v": 1	"t": 313493	"P": 1004.5	"F": 0}
{"v": 1	"t": 313514	"P": 1006.5	"F": 0}
{"v": 1	"t": 313534	"P": 1003.5	"F": 0}
{"v": 1	"t": 313554	"P": 1003.25	"F": 0}
{"v": 1	"t": 313575	"P": 1005.75	"F": 0}
{"v": 1	"t": 313595	"P": 1005.0	"F": 0}
{"v": 1	"t": 313615	"P": 1004.5	"F": 0}
{"v": 1	"t": 313635	"P": 1002.25	"F": 0}
{"v": 1	"t": 313656	"P": 1003.5	"F": 0}
{"v": 1	"t": 313676	"P": 1004.75	"F": 0}
{"v": 1	"t": 313696	"P": 1005.0	"F": 0}
{"v": 1	"t": 313717	"P": 1001.75	"F": 0}
{"v": 1	"t": 313737	"P": 1004.0	"F": 0}
{"v": 1	"t": 313757	"P": 1007.5	"F": 0}
{"v": 1	"t": 313778	"P": 1004.5	"F": 0}
{"v": 1	"t": 313798	"P": 1001.75	"F": 0}
{"v": 1	"t": 313818	"P": 1003.0	"F": 0}
{"v": 1	"t": 313838	"P": 1005.25	"F": 0}
{"v": 1	"t": 313859	"P": 1004.0	"F": 0}
{"v": 1	"t": 313879	"P": 1001.75	"F": 0}
{"v": 1	"t": 313899	"P": 1000.5	"F": 0}
{"v": 1	"t": 313920	"P": 1007.25	"F": 0}
{"v": 1	"t": 313940	"P": 1006.5	"F": 0}
{"v": 1	"t": 313960	"P": 1002.75	"F": 0}
{"v": 1	"t": 313981	"P": 1003.0	"F": 0}
{"v": 1	"t": 314001	"P": 1005.5	"F": 0}
{"v": 1	"t": 314021	"P": 1008.25	"F": 0}
{"v": 1	"t": 314041	"P": 1003.75	"F": 0	"C": 47.525	"D": 3062	"sn": 54091779688249	"file": "/data/device_log/data0000.out"}
{"v": 1	"t": 314062	"P": 999.5	"F": 0}
{"v": 1	"t": 314082	"P": 1005.0	"F": 0}
{"v": 1	"t": 314102	"P": 1006.5	"F": 0}
{"v": 1	"t": 314123	"P": 1002.75	"F": 0}
{"v": 1	"t": 314143	"P": 1002.0	"F": 0}
{"v": 1	"t": 314163	"P": 1004.0	"F": 0}
{"v": 1	"t": 314184	"P": 1006.25	"F": 0}
{"v": 1	"t": 314204	"P": 1002.0	"F": 0}
{"v": 1	"t": 314224	"P": 1001.5	"F": 0}
{"v": 1	"t": 314245	"P": 1005.0	"F": 0}
{"v": 1	"t": 314265	"P": 1006.5	"F": 0}
{"v": 1	"t": 314285	"P": 1004.5	"F": 0}
{"v": 1	"t": 314306	"P": 1000.5	"F": 0}
{"v": 1	"t": 314326	"P": 1004.25	"F": 0}
{"v": 1	"t": 314346	"P": 1006.75	"F": 0}
{"v": 1	"t": 314367	"P": 1003.25	"F": 0}
{"v": 1	"t": 314387	"P": 1004.25	"F": 0}
{"v": 1	"t": 314407	"P": 1005.75	"F": 0}
{"v": 1	"t": 314428	"P": 1003.25	"F": 0}
{"v": 1	"t": 314448	"P": 1000.5	"F": 0}
{"v": 1	"t": 314468	"P": 1001.5	"F": 0}
{"v": 1	"t": 314489	"P": 1005.75	"F": 0}
{"v": 1	"t": 314509	"P": 1003.25	"F": 0}
{"v": 1	"t": 314529	"P": 1002.5	"F": 0}
{"v": 1	"t": 314550	"P": 1006.75	"F": 0}
{"v": 1	"t": 314570	"P": 1004.25	"F": 0}
{"v": 1	"t": 314590	"P": 1002.0	"F": 0}
{"v": 1	"t": 314611	"P": 1001.5	"F": 0}
{"v": 1	"t": 314631	"P": 1005.75	"F": 0}
{"v": 1	"t": 314651	"P": 1004.0	"F": 0}
{"v": 1	"t": 314672	"P": 1001.75	"F": 0}
{"v": 1	"t": 314692	"P": 1001.0	"F": 0}
{"v": 1	"t": 314712	"P": 1007.0	"F": 0}
{"v": 1	"t": 314733	"P": 1005.0	"F": 0}
{"v": 1	"t": 314753	"P": 1002.25	"F": 0}
{"v": 1	"t": 314773	"P": 1002.0	"F": 0}
{"v": 1	"t": 314793	"P": 1006.75	"F": 0}
{"v": 1	"t": 314814	"P": 1005.75	"F": 0}
{"v": 1	"t": 314834	"P": 1001.25	"F": 0}
{"v": 1	"t": 314854	"P": 1000.5	"F": 0}
{"v": 1	"t": 314875	"P": 1006.5	"F": 0}
{"v": 1	"t": 314895	"P": 1006.75	"F": 0}
{"v": 1	"t": 314915	"P": 1002.25	"F": 0}
{"v": 1	"t": 314936	"P": 1004.0	"F": 0}
{"v": 1	"t": 314956	"P": 1004.0	"F": 0}
{"v": 1	"t": 314976	"P": 1006.5	"F": 0}
{"v": 1	"t": 314996	"P": 1005.0	"F": 0}
{"v": 1	"t": 315017	"P": 1002.5	"F": 0}
{"v": 1	"t": 315037	"P": 1003.0	"F": 0}
{"v": 1	"t": 315057	"P": 1006.0	"F": 0	"C": 47.54	"D": 3062	"sn": 54091779688249	"file": "/data/device_log/data0000.out"}
{"v": 1	"t": 315078	"P": 1004.75	"F": 0}
{"v": 1	"t": 315098	"P": 1002.75	"F": 0}
{"v": 1	"t": 315118	"P": 1002.5	"F": 0}
{"v": 1	"t": 315138	"P": 1005.5	"F": 0}
{"v": 1	"t": 315159	"P": 1004.25	"F": 0}
{"v": 1	"t": 315179	"P": 1002.75	"F": 0}
{"v": 1	"t": 315199	"P": 1001.75	"F": 0}
{"v": 1	"t": 315220	"P": 1007.25	"F": 0}
{"v": 1	"t": 315240	"P": 1005.0	"F": 0}
{"v": 1	"t": 315260	"P": 1002.0	"F": 0}
{"v": 1	"t": 315281	"P": 1002.0	"F": 0}
{"v": 1	"t": 315301	"P": 1005.25	"F": 0}
{"v": 1	"t": 315321	"P": 1003.5	"F": 0}
{"v": 1	"t": 315342	"P": 1000.5	"F": 0}
{"v": 1	"t": 315362	"P": 1002.25	"F": 0}
{"v": 1	"t": 315382	"P": 1005.5	"F": 0}
{"v": 1	"t": 315403	"P": 1006.25	"F": 0}
{"v": 1	"t": 315423	"P": 1001.5	"F": 0}
{"v": 1	"t": 315443	"P": 1002.25	"F": 0}
{"v": 1	"t": 315463	"P": 1006.5	"F": 0}
{"v": 1	"t": 315484	"P": 1004.75	"F": 0}
{"v": 1	"t": 315504	"P": 1003.25	"F": 0}
{"v": 1	"t": 315524	"P": 1001.5	"F": 0}
{"v": 1	"t": 315545	"P": 1004.0	"F": 0}
{"v": 1	"t": 315565	"P": 1004.75	"F": 0}
{"v": 1	"t": 315585	"P": 1004.0	"F": 0}
{"v": 1	"t": 315606	"P": 1002.0	"F": 0}
{"v": 1	"t": 315626	"P": 1004.25	"F": 0}
{"v": 1	"t": 315646	"P": 1004.5	"F": 0}
{"v": 1	"t": 315666	"P": 1003.75	"F": 0}
{"v": 1	"t": 315687	"P": 1001.5	"F": 0}
{"v": 1	"t": 315707	"P": 1004.0	"F": 0}
{"v": 1	"t": 315727	"P": 1005.75	"F": 0}
{"v": 1	"t": 315748	"P": 1004.0	"F": 0}
{"v": 1	"t": 315768	"P": 999.75	"F": 0}
{"v": 1	"t": 315788	"P": 1002.75	"F": 0}
{"v": 1	"t": 315808	"P": 1007.25	"F": 0}
{"v": 1	"t": 315829	"P": 1002.5	"F": 0}
{"v": 1	"t": 315849	"P": 1002.75	"F": 0}
{"v": 1	"t": 315869	"P": 1003.5	"F": 0}
{"v": 1	"t": 315890	"P": 1005.75	"F": 0}
{"v": 1	"t": 315910	"P": 1005.25	"F": 0}
{"v": 1	"t": 315930	"P": 1003.0	"F": 0}
{"v": 1	"t": 315951	"P": 1003.25	"F": 0}
{"v": 1	"t": 315971	"P": 1006.5	"F": 0}
{"v": 1	"t": 315991	"P": 1003.25	"F": 0}
{"v": 1	"t": 316012	"P": 1002.0	"F": 0}
{"v": 1	"t": 316032	"P": 1002.5	"F": 0}
{"v": 1	"t": 316052	"P": 1006.25	"F": 0}
{"v": 1	"t": 316073	"P": 1004.5	"F": 0	"C": 47.47	"D": 3062	"sn": 54091779688249	"file": "/data/device_log/data0000.out"}
{"v": 1	"t": 316093	"P": 1001.0	"F": 0}
{"v": 1	"t": 316113	"P": 1002.75	"F": 0}
{"v": 1	"t": 316134	"P": 1007.25	"F": 0}
{"v": 1	"t": 316154	"P": 1003.5	"F": 0}
{"v": 1	"t": 316174	"P": 1000.0	"F": 0}
{"v": 1	"t": 316194	"P": 1002.0	"F": 0}
{"v": 1	"t": 316215	"P": 1006.5	"F": 0}
{"v": 1	"t": 316235	"P": 1006.0	"F": 0}
{"v": 1	"t": 316255	"P": 1000.5	"F": 0}
{"v": 1	"t": 316276	"P": 1002.5	"F": 0}
{"v": 1	"t": 316296	"P": 1006.0	"F": 0}
{"v": 1	"t": 316316	"P": 1003.75	"F": 0}
{"v": 1	"t": 316337	"P": 1001.75	"F": 0}
{"v": 1	"t": 316357	"P": 1002.25	"F": 0}
{"v": 1	"t": 316377	"P": 1007.75	"F": 0}
{"v": 1	"t": 316397	"P": 1004.25	"F": 1}
{"v": 1	"t": 316418	"P": 1002.0	"F": 0}
{"v": 1	"t": 316438	"P": 1001.5	"F": 0}
{"v": 1	"t": 316458	"P": 1006.5	"F": 0}
{"v": 1	"t": 316479	"P": 1006.5	"F": 0}
{"v": 1	"t": 316499	"P": 1003.5	"F": 0}
{"v": 1	"t": 316519	"P": 1000.75	"F": 0}
{"v": 1	"t": 316540	"P": 1003.25	"F": 0}
{"v": 1	"t": 316560	"P": 1006.25	"F": 0}
{"v": 1	"t": 316580	"P": 1003.75	"F": 0}
{"v": 1	"t": 316600	"P": 1001.75	"F": 0}
{"v": 1	"t": 316621	"P": 1003.25	"F": 0}
{"v": 1	"t": 316641	"P": 1006.5	"F": 0}
{"v": 1	"t": 316661	"P": 1002.75	"F": 0}
{"v": 1	"t": 316682	"P": 1000.0	"F": 0}
{"v": 1	"t": 316702	"P": 1002.25	"F": 0}
{"v": 1	"t": 316722	"P": 1005.75	"F": 0}
{"v": 1	"t": 316743	"P": 1003.5	"F": 0}
{"v": 1	"t": 316763	"P": 1001.5	"F": 0}
{"v": 1	"t": 316783	"P": 1001.25	"F": 0}
{"v": 1	"t": 316804	"P": 1006.25	"F": 0}
{"v": 1	"t": 316824	"P": 1003.0	"F": 0}
{"v": 1	"t": 316844	"P": 1002.75	"F": 0}
{"v": 1	"t": 316864	"P": 1002.75	"F": 0}
{"v": 1	"t": 316885	"P": 1007.25	"F": 0}
{"v": 1	"t": 316905	"P": 1004.25	"F": 0}
{"v": 1	"t": 316925	"P": 1003.0	"F": 0}
{"v": 1	"t": 316946	"P": 1001.75	"F": 0}
{"v": 1	"t": 316966	"P": 1006.5	"F": 0}
{"v": 1	"t": 316986	"P": 1006.0	"F": 0}
{"v": 1	"t": 317007	"P": 1001.0	"F": 0}
{"v": 1	"t": 317027	"P": 1000.75	"F": 0}
{"v": 1	"t": 317047	"P": 1005.25	"F": 0}
{"v": 1	"t": 317067	"P": 1005.5	"F": 0}
{"v": 1	"t": 317088	"P": 1001.5	"F": 0	"C": 47.47	"D": 3062	"sn": 54091779688249	"file": "/data/device_log/data0000.out"}
{"v": 1	"t": 317108	"P": 1001.5	"F": 0}
{"v": 1	"t": 317128	"P": 1005.75	"F": 0}
{"v": 1	"t": 317149	"P": 1005.75	"F": 0}
{"v": 1	"t": 317169	"P": 1003.0	"F": 0}
{"v": 1	"t": 317189	"P": 1002.25	"F": 1}
{"v": 1	"t": 317209	"P": 1004.0	"F": 0}
{"v": 1	"t": 317230	"P": 1005.25	"F": 0}
{"v": 1	"t": 317250	"P": 1004.0	"F": 0}
{"v": 1	"t": 317270	"P": 1001.75	"F": 0}
{"v": 1	"t": 317291	"P": 1001.5	"F": 0}
{"v": 1	"t": 317311	"P": 1005.75	"F": 0}
{"v": 1	"t": 317331	"P": 1004.75	"F": 0}
{"v": 1	"t": 317352	"P": 1002.0	"F": 0}
{"v": 1	"t": 317372	"P": 1003.5	"F": 0}
{"v": 1	"t": 317392	"P": 1006.25	"F": 0}
{"v": 1	"t": 317413	"P": 1003.75	"F": 0}
{"v": 1	"t": 317433	"P": 1002.75	"F": 0}
{"v": 1	"t": 317453	"P": 1003.75	"F": 0}
{"v": 1	"t": 317474	"P": 1006.0	"F": 0}
{"v": 1	"t": 317494	"P": 1002.5	"F": 0}
{"v": 1	"t": 317514	"P": 1001.5	"F": 0}
{"v": 1	"t": 317534	"P": 1002.5	"F": 0}
{"v": 1	"t": 317555	"P": 1006.5	"F": 0}
{"v": 1	"t": 317575	"P": 1003.5	"F": 0}
{"v": 1	"t": 317595	"P": 1001.0	"F": 0}
{"v": 1	"t": 317616	"P": 1001.0	"F": 0}
{"v": 1	"t": 317636	"P": 1006.0	"F": 0}
{"v": 1	"t": 317656	"P": 1002.5	"F": 0}
{"v": 1	"t": 317677	"P": 1001.5	"F": 0}
{"v": 1	"t": 317697	"P": 1002.0	"F": 0}
{"v": 1	"t": 317717	"P": 1005.0	"F": 0}
{"v": 1	"t": 317737	"P": 1006.5	"F": 0}
{"v": 1	"t": 317758	"P": 1003.5	"F": 0}
{"v": 1	"t": 317778	"P": 1002.0	"F": 0}
{"v": 1	"t": 317798	"P": 1004.0	"F": 0}
{"v": 1	"t": 317819	"P": 1006.75	"F": 0}
{"v": 1	"t": 317839	"P": 1004.0	"F": 0}
{"v": 1	"t": 317859	"P": 1000.75	"F": 0}
{"v": 1	"t": 317880	"P": 1003.0	"F": 0}
{"v": 1	"t": 317900	"P": 1006.75	"F": 0}
{"v": 1	"t": 317920	"P": 1004.5	"F": 0}
{"v": 1	"t": 317940	"P": 1002.0	"F": 0}
{"v": 1	"t": 317961	"P": 1002.5	"F": 0}
{"v": 1	"t": 317981	"P": 1006.25	"F": 0}
{"v": 1	"t": 318001	"P": 1005.0	"F": 0}
{"v": 1	"t": 318022	"P": 1001.75	"F": 0}
{"v": 1	"t": 318042	"P": 1003.75	"F": 0}
{"v": 1	"t": 318062	"P": 1007.5	"F": 0}
{"v": 1	"t": 318083	"P": 1004.25	"F": 0}
{"v": 1	"t": 318103	"P": 1000.75	"F": 0	"C": 47.41	"D": 3062	"sn": 54091779688249	"file": "/data/device_log/data0000.out"}
{"v": 1	"t": 318123	"P": 1003.5	"F": 0}
{"v": 1	"t": 318144	"P": 1007.75	"F": 0}
{"v": 1	"t": 318164	"P": 1005.25	"F": 0}
{"v": 1	"t": 318184	"P": 1001.0	"F": 0}
{"v": 1	"t": 318204	"P": 1002.25	"F": 0}
{"v": 1	"t": 318225	"P": 1005.75	"F": 0}
{"v": 1	"t": 318245	"P": 1004.75	"F": 0}
{"v": 1	"t": 318265	"P": 1002.25	"F": 0}
{"v": 1	"t": 318286	"P": 1002.5	"F": 0}
{"v": 1	"t": 318306	"P": 1005.75	"F": 0}
{"v": 1	"t": 318326	"P": 1004.5	"F": 0}
{"v": 1	"t": 318347	"P": 1000.0	"F": 0}
{"v": 1	"t": 318367	"P": 1004.5	"F": 0}
{"v": 1	"t": 318387	"P": 1006.0	"F": 0}
{"v": 1	"t": 318408	"P": 1004.75	"F": 0}
{"v": 1	"t": 318428	"P": 1000.0	"F": 0}
{"v": 1	"t": 318448	"P": 1004.25	"F": 0}
{"v": 1	"t": 318469	"P": 1004.25	"F": 0}
{"v": 1	"t": 318489	"P": 1003.0	"F": 0}
{"v": 1	"t": 318510	"P": 1004.25	"F": 0}
{"v": 1	"t": 318530	"P": 1004.75	"F": 0}
{"v": 1	"t": 318550	"P": 1001.0	"F": 0}
{"v": 1	"t": 318570	"P": 1000.5	"F": 0}
{"v": 1	"t": 318591	"P": 1003.25	"F": 0}
{"v": 1	"t": 318611	"P": 1004.25	"F": 0}
{"v": 1	"t": 318631	"P": 1003.0	"F": 0}
{"v": 1	"t": 318652	"P": 1001.75	"F": 0}
{"v": 1	"t": 318672	"P": 1004.0	"F": 0}
{"v": 1	"t": 318692	"P": 1005.25	"F": 0}
{"v": 1	"t": 318713	"P": 1004.75	"F": 0}
{"v": 1	"t": 318733	"P": 1001.5	"F": 0}
{"v": 1	"t": 318753	"P": 1003.5	"F": 0}
{"v": 1	"t": 318773	"P": 1007.75	"F": 0}
{"v": 1	"t": 318794	"P": 1004.25	"F": 0}
{"v": 1	"t": 318814	"P": 1001.0	"F": 0}
{"v": 1	"t": 318834	"P": 1004.25	"F": 0}
{"v": 1	"t": 318855	"P": 1005.0	"F": 0}
{"v": 1	"t": 318875	"P": 1003.5	"F": 0}
{"v": 1	"t": 318895	"P": 1001.75	"F": 0}
{"v": 1	"t": 318916	"P": 1003.0	"F": 0}
{"v": 1	"t": 318936	"P": 1007.0	"F": 0}
{"v": 1	"t": 318956	"P": 1005.0	"F": 0}
{"v": 1	"t": 318976	"P": 1001.5	"F": 0}
{"v": 1	"t": 318997	"P": 1002.25	"F": 0}
{"v": 1	"t": 319017	"P": 1005.0	"F": 0}
{"v": 1	"t": 319037	"P": 1005.0	"F": 0}
{"v": 1	"t": 319058	"P": 1005.25	"F": 0}
{"v": 1	"t": 319078	"P": 1000.5	"F": 0}
{"v": 1	"t": 319098	"P": 1003.5	"F": 0}
{"v": 1	"t": 319119	"P": 1007.75	"F": 0	"C": 47.365	"D": 3062	"sn": 54091779688249	"file": "/data/device_log/data0000.out"}
{"v": 1	"t": 319139	"P": 1004.25	"F": 0}
{"v": 1	"t": 319159	"P": 1002.25	"F": 0}
{"v": 1	"t": 319179	"P": 1003.0	"F": 0}
{"v": 1	"t": 319200	"P": 1005.25	"F": 0}
{"v": 1	"t": 319220	"P": 1004.75	"F": 0}
{"v": 1	"t": 319240	"P": 1000.75	"F": 0}
{"v": 1	"t": 319261	"P": 1004.25	"F": 0}
{"v": 1	"t": 319281	"P": 1006.25	"F": 0}
{"v": 1	"t": 319301	"P": 1002.75	"F": 0}
{"v": 1	"t": 319322	"P": 1002.0	"F": 0}
{"v": 1	"t": 319342	"P": 1004.0	"F": 0}
{"v": 1	"t": 319362	"P": 1006.5	"F": 0}
{"v": 1	"t": 319383	"P": 1005.0	"F": 0}
{"v": 1	"t": 319403	"P": 1002.0	"F": 0}
{"v": 1	"t": 319423	"P": 1003.75	"F": 0}
{"v": 1	"t": 319443	"P": 1007.5	"F": 0}
{"v": 1	"t": 319464	"P": 1005.75	"F": 0}
{"v": 1	"t": 319484	"P": 1002.75	"F": 0}
{"v": 1	"t": 319504	"P": 1000.75	"F": 0}
{"v": 1	"t": 319525	"P": 1006.5	"F": 0}
{"v": 1	"t": 319545	"P": 1004.5	"F": 0}
{"v": 1	"t": 319565	"P": 1001.0	"F": 0}
{"v": 1	"t": 319586	"P": 1001.5	"F": 0}
{"v": 1	"t": 319606	"P": 1006.5	"F": 0}
{"v": 1	"t": 319626	"P": 1004.5	"F": 0}
{"v": 1	"t": 319647	"P": 1002.25	"F": 0}
{"v": 1	"t": 319667	"P": 1002.25	"F": 0}
{"v": 1	"t": 319687	"P": 1005.0	"F": 0}
{"v": 1	"t": 319707	"P": 1007.75	"F": 0}
{"v": 1	"t": 319728	"P": 1001.75	"F": 0}
{"v": 1	"t": 319748	"P": 1001.0	"F": 0}
{"v": 1	"t": 319768	"P": 1001.75	"F": 0}
{"v": 1	"t": 319789	"P": 1006.75	"F": 0}
{"v": 1	"t": 319809	"P": 1005.25	"F": 0}
{"v": 1	"t": 319829	"P": 1000.5	"F": 0}
{"v": 1	"t": 319849	"P": 1004.0	"F": 0}
{"v": 1	"t": 319870	"P": 1007.5	"F": 0}
{"v": 1	"t": 319890	"P": 1003.75	"F": 0}
{"v": 1	"t": 319910	"P": 1000.5	"F": 0}
{"v": 1	"t": 319931	"P": 1004.0	"F": 0}
{"v": 1	"t": 319951	"P": 1006.75	"F": 0}
{"v": 1	"t": 319971	"P": 1002.75	"F": 0}
{"v": 1	"t": 319992	"P": 1001.75	"F": 0}
{"v": 1	"t": 320012	"P": 1004.75	"F": 0}
{"v": 1	"t": 320032	"P": 1006.0	"F": 0}
{"v": 1	"t": 320053	"P": 1004.75	"F": 0}
{"v": 1	"t": 320073	"P": 1002.25	"F": 0}
{"v": 1	"t": 320093	"P": 1005.0	"F": 0}
{"v": 1	"t": 320114	"P": 1007.5	"F": 0}
{"v": 1	"t": 320134	"P": 1004.0	"F": 0	"C": 47.36	"D": 3062	"sn": 54091779688249	"file": "/data/device_log/data0000.out"}
{"v": 1	"t": 320154	"P": 1000.75	"F": 0}
{"v": 1	"t": 320174	"P": 1004.25	"F": 0}
{"v": 1	"t": 320195	"P": 1005.75	"F": 0}
{"v": 1	"t": 320215	"P": 1004.25	"F": 0}
{"v": 1	"t": 320235	"P": 1001.5	"F": 0}
{"v": 1	"t": 320256	"P": 1000.25	"F": 0}
{"v": 1	"t": 320276	"P": 1006.0	"F": 0}
{"v": 1	"t": 320296	"P": 1004.5	"F": 0}
{"v": 1	"t": 320317	"P": 1002.5	"F": 0}
{"v": 1	"t": 320337	"P": 1000.5	"F": 0}
{"v": 1	"t": 320357	"P": 1006.5	"F": 0}
{"v": 1	"t": 320377	"P": 1005.75	"F": 0}
{"v": 1	"t": 320398	"P": 1002.0	"F": 0}
{"v": 1	"t": 320418	"P": 1002.25	"F": 0}
{"v": 1	"t": 320438	"P": 1004.5	"F": 0}
{"v": 1	"t": 320459	"P": 1007.25	"F": 0}
{"v": 1	"t": 320479	"P": 1004.75	"F": 0}
{"v": 1	"t": 320499	"P": 1000.5	"F": 0}
{"v": 1	"t": 320519	"P": 1002.5	"F": 0}
{"v": 1	"t": 320540	"P": 1006.75	"F": 0}
{"v": 1	"t": 320560	"P": 1002.5	"F": 0}
{"v": 1	"t": 320580	"P": 1001.75	"F": 0}
{"v": 1	"t": 320601	"P": 1002.75	"F": 0}
{"v": 1	"t": 320621	"P": 1006.5	"F": 0}
{"v": 1	"t": 320641	"P": 1005.0	"F": 0}
{"v": 1	"t": 320662	"P": 1001.25	"F": 0}
{"v": 1	"t": 320682	"P": 1004.25	"F": 0}
{"v": 1	"t": 320702	"P": 1007.0	"F": 0}
{"v": 1	"t": 320723	"P": 1003.0	"F": 0}
{"v": 1	"t": 320743	"P": 1003.25	"F": 0}
{"v": 1	"t": 320763	"P": 1003.25	"F": 0}
{"v": 1	"t": 320784	"P": 1007.5	"F": 0}
{"v": 1	"t": 320804	"P": 1005.25	"F": 0}
{"v": 1	"t": 320824	"P": 1001.75	"F": 0}
{"v": 1	"t": 320844	"P": 1003.0	"F": 0}
{"v": 1	"t": 320865	"P": 1007.25	"F": 0}
{"v": 1	"t": 320885	"P": 1005.75	"F": 0}
{"v": 1	"t": 320905	"P": 1003.25	"F": 0}
{"v": 1	"t": 320926	"P": 1002.75	"F": 0}
{"v": 1	"t": 320946	"P": 1006.25	"F": 0}
{"v": 1	"t": 320966	"P": 1006.0	"F": 0}
{"v": 1	"t": 320986	"P": 1003.5	"F": 0}
{"v": 1	"t": 321007	"P": 1001.25	"F": 0}
{"v": 1	"t": 321027	"P": 1006.25	"F": 0}
{"v": 1	"t": 321047	"P": 1006.5	"F": 0}
{"v": 1	"t": 321068	"P": 1005.25	"F": 0}
{"v": 1	"t": 321088	"P": 1002.0	"F": 0}
{"v": 1	"t": 321108	"P": 1003.75	"F": 0}
{"v": 1	"t": 321129	"P": 1005.75	"F": 0}
{"v": 1	"t": 321149	"P": 1004.25	"F": 0	"C": 47.315	"D": 3062	"sn": 54091779688249	"file": "/data/device_log/data0000.out"}
{"v": 1	"t": 321169	"P": 1002.5	"F": 0}
{"v": 1	"t": 321189	"P": 1003.25	"F": 0}
{"v": 1	"t": 321210	"P": 1007.25	"F": 0}
{"v": 1	"t": 321230	"P": 1005.0	"F": 0}
{"v": 1	"t": 321250	"P": 1001.75	"F": 0}
{"v": 1	"t": 321271	"P": 1004.0	"F": 0}
{"v": 1	"t": 321291	"P": 1005.75	"F": 0}
{"v": 1	"t": 321311	"P": 1004.0	"F": 0}
{"v": 1	"t": 321332	"P": 1001.25	"F": 0}
{"v": 1	"t": 321352	"P": 1002.25	"F": 0}
{"v": 1	"t": 321372	"P": 1004.5	"F": 0}
{"v": 1	"t": 321393	"P": 1004.0	"F": 0}
{"v": 1	"t": 321413	"P": 1001.75	"F": 0}
{"v": 1	"t": 321433	"P": 1002.0	"F": 0}
{"v": 1	"t": 321454	"P": 1006.5	"F": 0}
{"v": 1	"t": 321474	"P": 1003.5	"F": 0}
{"v": 1	"t": 321494	"P": 1003.25	"F": 0}
{"v": 1	"t": 321514	"P": 1004.0	"F": 0}
{"v": 1	"t": 321535	"P": 1005.75	"F": 0}
{"v": 1	"t": 321555	"P": 1002.75	"F": 0}
{"v": 1	"t": 321575	"P": 1002.0	"F": 0}
{"v": 1	"t": 321596	"P": 1003.0	"F": 0}
{"v": 1	"t": 321616	"P": 1008.25	"F": 0}
{"v": 1	"t": 321636	"P": 1005.25	"F": 0}
{"v": 1	"t": 321657	"P": 1001.5	"F": 0}
{"v": 1	"t": 321677	"P": 1002.25	"F": 0}
{"v": 1	"t": 321697	"P": 1006.25	"F": 0}
{"v": 1	"t": 321717	"P": 1005.25	"F": 0}
{"v": 1	"t": 321738	"P": 1003.25	"F": 0}
{"v": 1	"t": 321758	"P": 1000.75	"F": 0}
{"v": 1	"t": 321778	"P": 1004.25	"F": 0}
{"v": 1	"t": 321799	"P": 1006.0	"F": 0}
{"v": 1	"t": 321819	"P": 1003.75	"F": 0}
{"v": 1	"t": 321839	"P": 1001.25	"F": 0}
{"v": 1	"t": 321860	"P": 1003.0	"F": 0}
{"v": 1	"t": 321880	"P": 1006.5	"F": 0}
{"v": 1	"t": 321900	"P": 1004.75	"F": 0}
{"v": 1	"t": 321920	"P": 1001.0	"F": 0}
{"v": 1	"t": 321941	"P": 1002.0	"F": 0}
{"v": 1	"t": 321961	"P": 1006.5	"F": 0}
{"v": 1	"t": 321981	"P": 1004.0	"F": 0}
{"v": 1	"t": 322002	"P": 1001.5	"F": 0}
{"v": 1	"t": 322022	"P": 1001.75	"F": 0}
{"v": 1	"t": 322042	"P": 1007.75	"F": 0}
{"v": 1	"t": 322063	"P": 1004.25	"F": 0}
{"v": 1	"t": 322083	"P": 1001.5	"F": 0}
{"v": 1	"t": 322103	"P": 1003.5	"F": 0}
{"v": 1	"t": 322123	"P": 1007.0	"F": 0}
{"v": 1	"t": 322144	"P": 1004.75	"F": 0}
{"v": 1	"t": 322164	"P": 1001.0	"F": 0	"C": 47.29	"D": 3062	"sn": 54091779688249	"file": "/data/device_log/data0000.out"}
{"v": 1	"t": 322184	"P": 1001.75	"F": 0}
{"v": 1	"t": 322205	"P": 1008.0	"F": 0}
{"v": 1	"t": 322225	"P": 1004.25	"F": 0}
{"v": 1	"t": 322245	"P": 999.5	"F": 0}
{"v": 1	"t": 322266	"P": 1004.0	"F": 0}
{"v": 1	"t": 322286	"P": 1007.25	"F": 0}
{"v": 1	"t": 322306	"P": 1005.25	"F": 0}
{"v": 1	"t": 322327	"P": 1002.0	"F": 0}
{"v": 1	"t": 322347	"P": 1003.75	"F": 0}
{"v": 1	"t": 322367	"P": 1006.75	"F": 0}
{"v": 1	"t": 322388	"P": 1002.0	"F": 0}
{"v": 1	"t": 322408	"P": 1002.0	"F": 0}
{"v": 1	"t": 322428	"P": 1005.75	"F": 0}
{"v": 1	"t": 322449	"P": 1005.5	"F": 0}
{"v": 1	"t": 322469	"P": 1002.75	"F": 0}
{"v": 1	"t": 322489	"P": 1002.25	"F": 0}
{"v": 1	"t": 322510	"P": 1006.0	"F": 0}
{"v": 1	"t": 322530	"P": 1005.0	"F": 0}
{"v": 1	"t": 322550	"P": 1002.75	"F": 0}
{"v": 1	"t": 322571	"P": 1002.5	"F": 0}
{"v": 1	"t": 322591	"P": 1008.0	"F": 0}
{"v": 1	"t": 322611	"P": 1004.75	"F": 0}
{"v": 1	"t": 322632	"P": 1002.0	"F": 0}
{"v": 1	"t": 322652	"P": 1005.0	"F": 0}
{"v": 1	"t": 322672	"P": 1006.0	"F": 0}
{"v": 1	"t": 322693	"P": 1003.25	"F": 0}
{"v": 1	"t": 322713	"P": 1000.5	"F": 0}
{"v": 1	"t": 322733	"P": 1004.0	"F": 0}
{"v": 1	"t": 322754	"P": 1007.0	"F": 0}
{"v": 1	"t": 322774	"P": 1004.0	"F": 0}
{"v": 1	"t": 322794	"P": 1001.25	"F": 0}
{"v": 1	"t": 322814	"P": 1003.25	"F": 0}
{"v": 1	"t": 322835	"P": 1006.25	"F": 0}
{"v": 1	"t": 322855	"P": 1004.75	"F": 0}
{"v": 1	"t": 322875	"P": 1000.75	"F": 0}
{"v": 1	"t": 322896	"P": 1002.75	"F": 0}
{"v": 1	"t": 322916	"P": 1006.0	"F": 0}
{"v": 1	"t": 322936	"P": 1005.0	"F": 0}
{"v": 1	"t": 322957	"P": 1003.0	"F": 0}
{"v": 1	"t": 322977	"P": 1002.75	"F": 0}
{"v": 1	"t": 322997	"P": 1006.75	"F": 0}
{"v": 1	"t": 323017	"P": 1005.0	"F": 0}
{"v": 1	"t": 323038	"P": 1002.75	"F": 0}
{"v": 1	"t": 323058	"P": 999.75	"F": 0}
{"v": 1	"t": 323078	"P": 1005.5	"F": 0}
{"v": 1	"t": 323099	"P": 1006.0	"F": 0}
{"v": 1	"t": 323119	"P": 1004.75	"F": 0}
{"v": 1	"t": 323139	"P": 1000.25	"F": 0}
{"v": 1	"t": 323159	"P": 1004.0	"F": 0}
{"v": 1	"t": 323180	"P": 1008.5	"F": 0	"C": 47.245	"D": 3062	"sn": 54091779688249	"file": "/data/device_log/data0000.out"}
{"v": 1	"t": 323200	"P": 1003.75	"F": 0}
{"v": 1	"t": 323220	"P": 1003.0	"F": 0}
{"v": 1	"t": 323241	"P": 1002.75	"F": 0}
{"v": 1	"t": 323261	"P": 1008.5	"F": 0}
{"v": 1	"t": 323281	"P": 1003.25	"F": 0}
{"v": 1	"t": 323302	"P": 1002.25	"F": 0}
{"v": 1	"t": 323322	"P": 1002.75	"F": 0}
{"v": 1	"t": 323342	"P": 1008.25	"F": 0}
{"v": 1	"t": 323363	"P": 1003.5	"F": 0}
{"v": 1	"t": 323383	"P": 1001.5	"F": 0}
{"v": 1	"t": 323403	"P": 1004.5	"F": 0}
{"v": 1	"t": 323423	"P": 1007.75	"F": 0}
{"v": 1	"t": 323444	"P": 1003.5	"F": 0}
{"v": 1	"t": 323464	"P": 1004.5	"F": 0}
{"v": 1	"t": 323484	"P": 1001.25	"F": 0}
{"v": 1	"t": 323505	"P": 1008.0	"F": 0}
{"v": 1	"t": 323525	"P": 1005.25	"F": 0}
{"v": 1	"t": 323545	"P": 1003.25	"F": 0}
{"v": 1	"t": 323566	"P": 1001.5	"F": 0}
{"v": 1	"t": 323586	"P": 1005.75	"F": 0}
{"v": 1	"t": 323606	"P": 1005.5	"F": 0}
{"v": 1	"t": 323626	"P": 1002.0	"F": 0}
{"v": 1	"t": 323647	"P": 1000.75	"F": 0}
{"v": 1	"t": 323667	"P": 1004.25	"F": 0}
{"v": 1	"t": 323687	"P": 1006.0	"F": 0}
{"v": 1	"t": 323708	"P": 1004.25	"F": 0}
{"v": 1	"t": 323728	"P": 1001.75	"F": 0}
{"v": 1	"t": 323748	"P": 1004.0	"F": 0}
{"v": 1	"t": 323769	"P": 1004.25	"F": 0}
{"v": 1	"t": 323789	"P": 1004.75	"F": 0}
{"v": 1	"t": 323809	"P": 1000.75	"F": 0}
{"v": 1	"t": 323830	"P": 1003.5	"F": 0}
{"v": 1	"t": 323850	"P": 1006.0	"F": 0}
{"v": 1	"t": 323870	"P": 1005.75	"F": 0}
{"v": 1	"t": 323890	"P": 1002.0	"F": 0}
{"v": 1	"t": 323911	"P": 1001.75	"F": 0}
{"v": 1	"t": 323931	"P": 1006.75	"F": 0}
{"v": 1	"t": 323951	"P": 1003.0	"F": 0}
{"v": 1	"t": 323972	"P": 1001.75	"F": 0}
{"v": 1	"t": 323992	"P": 1002.75	"F": 0}
{"v": 1	"t": 324012	"P": 1006.5	"F": 0}
{"v": 1	"t": 324033	"P": 1004.5	"F": 0}
{"v": 1	"t": 324053	"P": 1002.0	"F": 0}
{"v": 1	"t": 324073	"P": 1001.0	"F": 0}
{"v": 1	"t": 324094	"P": 1005.75	"F": 0}
{"v": 1	"t": 324114	"P": 1004.25	"F": 0}
{"v": 1	"t": 324134	"P": 1001.0	"F": 0}
{"v": 1	"t": 324154	"P": 1002.5	"F": 0}
{"v": 1	"t": 324175	"P": 1005.5	"F": 0}
{"v": 1	"t": 324195	"P": 1004.25	"F": 0	"C": 47.21	"D": 3062	"sn": 54091779688249	"file": "/data/device_log/data0000.out"}
{"v": 1	"t": 324215	"P": 1002.0	"F": 0}
{"v": 1	"t": 324236	"P": 1004.0	"F": 0}
{"v": 1	"t": 324256	"P": 1005.0	"F": 0}
{"v": 1	"t": 324276	"P": 1005.25	"F": 0}
{"v": 1	"t": 324297	"P": 1002.0	"F": 0}
{"v": 1	"t": 324317	"P": 1004.0	"F": 0}
{"v": 1	"t": 324337	"P": 1006.25	"F": 0}
{"v": 1	"t": 324358	"P": 1004.5	"F": 0}
{"v": 1	"t": 324378	"P": 1000.75	"F": 0}
{"v": 1	"t": 324398	"P": 1002.5	"F": 0}
{"v": 1	"t": 324418	"P": 1005.75	"F": 0}
{"v": 1	"t": 324439	"P": 1005.75	"F": 0}
{"v": 1	"t": 324459	"P": 1003.5	"F": 0}
{"v": 1	"t": 324479	"P": 999.25	"F": 0}
{"v": 1	"t": 324500	"P": 1003.5	"F": 0}
{"v": 1	"t": 324520	"P": 1007.5	"F": 0}
{"v": 1	"t": 324540	"P": 1001.25	"F": 0}
{"v": 1	"t": 324560	"P": 1001.75	"F": 0}
{"v": 1	"t": 324581	"P": 1003.0	"F": 0}
{"v": 1	"t": 324601	"P": 1007.75	"F": 0}
{"v": 1	"t": 324621	"P": 1005.0	"F": 0}
{"v": 1	"t": 324642	"P": 1001.0	"F": 0}
{"v": 1	"t": 324662	"P": 1003.25	"F": 0}
{"v": 1	"t": 324682	"P": 1007.75	"F": 0}
{"v": 1	"t": 324703	"P": 1003.0	"F": 0}
{"v": 1	"t": 324723	"P": 1002.25	"F": 0}
{"v": 1	"t": 324743	"P": 1003.0	"F": 0}
{"v": 1	"t": 324764	"P": 1005.75	"F": 0}
{"v": 1	"t": 324784	"P": 1006.0	"F": 0}
{"v": 1	"t": 324804	"P": 1001.5	"F": 0}
{"v": 1	"t": 324824	"P": 1002.75	"F": 0}
{"v": 1	"t": 324845	"P": 1006.75	"F": 0}
{"v": 1	"t": 324865	"P": 1005.25	"F": 0}
{"v": 1	"t": 324885	"P": 1002.5	"F": 0}
{"v": 1	"t": 324906	"P": 1002.0	"F": 0}
{"v": 1	"t": 324926	"P": 1007.5	"F": 0}
{"v": 1	"t": 324946	"P": 1003.0	"F": 0}
{"v": 1	"t": 324967	"P": 1002.5	"F": 0}
{"v": 1	"t": 324987	"P": 1002.0	"F": 0}
{"v": 1	"t": 325007	"P": 1006.75	"F": 0}
{"v": 1	"t": 325027	"P": 1004.75	"F": 0}
{"v": 1	"t": 325048	"P": 1002.5	"F": 0}
{"v": 1	"t": 325068	"P": 1001.5	"F": 0}
{"v": 1	"t": 325088	"P": 1006.25	"F": 0}
{"v": 1	"t": 325109	"P": 1005.0	"F": 0}
{"v": 1	"t": 325129	"P": 1003.5	"F": 0}
{"v": 1	"t": 325149	"P": 1000.75	"F": 0}
{"v": 1	"t": 325170	"P": 1003.5	"F": 0}
{"v": 1	"t": 325190	"P": 1005.25	"F": 0}
{"v": 1	"t": 325210	"P": 1004.0	"F": 0	"C": 47.19	"D": 3062	"sn": 54091779688249	"file": "/data/device_log/data0000.out"}
{"v": 1	"t": 325231	"P": 1001.0	"F": 0}
{"v": 1	"t": 325251	"P": 1004.5	"F": 0}
{"v": 1	"t": 325271	"P": 1005.75	"F": 0}
{"v": 1	"t": 325291	"P": 1004.5	"F": 0}
{"v": 1	"t": 325312	"P": 1002.25	"F": 0}
{"v": 1	"t": 325332	"P": 1002.25	"F": 0}
{"v": 1	"t": 325352	"P": 1006.5	"F": 0}
{"v": 1	"t": 325373	"P": 1005.0	"F": 0}
{"v": 1	"t": 325393	"P": 1001.25	"F": 0}
{"v": 1	"t": 325413	"P": 1002.5	"F": 0}
{"v": 1	"t": 325434	"P": 1005.75	"F": 0}
{"v": 1	"t": 325454	"P": 1003.5	"F": 0}
{"v": 1	"t": 325474	"P": 1002.25	"F": 0}
{"v": 1	"t": 325494	"P": 1003.0	"F": 0}
{"v": 1	"t": 325515	"P": 1006.5	"F": 0}
{"v": 1	"t": 325535	"P": 1006.0	"F": 0}
{"v": 1	"t": 325555	"P": 1002.0	"F": 0}
{"v": 1	"t": 325576	"P": 1002.75	"F": 0}
{"v": 1	"t": 325596	"P": 1007.25	"F": 0}
{"v": 1	"t": 325616	"P": 1003.0	"F": 0}
{"v": 1	"t": 325637	"P": 1001.25	"F": 0}
{"v": 1	"t": 325657	"P": 1000.75	"F": 0}
{"v": 1	"t": 325677	"P": 1007.5	"F": 0}
{"v": 1	"t": 325698	"P": 1004.5	"F": 0}
{"v": 1	"t": 325718	"P": 1003.25	"F": 0}
{"v": 1	"t": 325738	"P": 1000.0	"F": 0}
{"v": 1	"t": 325758	"P": 1007.5	"F": 0}
{"v": 1	"t": 325779	"P": 1005.5	"F": 0}
{"v": 1	"t": 325799	"P": 1001.0	"F": 0}
{"v": 1	"t": 325819	"P": 1000.5	"F": 0}
{"v": 1	"t": 325840	"P": 1005.0	"F": 0}
{"v": 1	"t": 325860	"P": 1004.0	"F": 0}
{"v": 1	"t": 325880	"P": 1002.0	"F": 0}
{"v": 1	"t": 325901	"P": 1001.0	"F": 0}
{"v": 1	"t": 325921	"P": 1006.5	"F": 0}
{"v": 1	"t": 325941	"P": 1005.5	"F": 0}
{"v": 1	"t": 325962	"P": 1001.5	"F": 0}
{"v": 1	"t": 325982	"P": 1001.0	"F": 0}
{"v": 1	"t": 326002	"P": 1007.25	"F": 0}
{"v": 1	"t": 326022	"P": 1005.25	"F": 0}
{"v": 1	"t": 326043	"P": 1003.25	"F": 0}
{"v": 1	"t": 326063	"P": 1001.0	"F": 0}
{"v": 1	"t": 326083	"P": 1004.25	"F": 0}
{"v": 1	"t": 326104	"P": 1006.25	"F": 0}
{"v": 1	"t": 326124	"P": 1003.5	"F": 0}
{"v": 1	"t": 326144	"P": 1000.75	"F": 0}
{"v": 1	"t": 326165	"P": 1005.0	"F": 0}
{"v": 1	"t": 326185	"P": 1006.0	"F": 0}
{"v": 1	"t": 326205	"P": 1003.5	"F": 0}
{"v": 1	"t": 326226	"P": 1001.25	"F": 0	"C": 47.185	"D": 3062	"sn": 54091779688249	"file": "/data/device_log/data0000.out"}
{"v": 1	"t": 326246	"P": 1005.25	"F": 0}
{"v": 1	"t": 326266	"P": 1004.25	"F": 0}
{"v": 1	"t": 326286	"P": 1000.5	"F": 0}
{"v": 1	"t": 326307	"P": 1001.25	"F": 0}
{"v": 1	"t": 326327	"P": 1005.25	"F": 0}
{"v": 1	"t": 326347	"P": 1004.5	"F": 0}
{"v": 1	"t": 326368	"P": 1002.75	"F": 0}
{"v": 1	"t": 326388	"P": 1003.0	"F": 0}
{"v": 1	"t": 326408	"P": 1008.0	"F": 0}
{"v": 1	"t": 326429	"P": 1006.0	"F": 0}
{"v": 1	"t": 326449	"P": 1003.0	"F": 0}
{"v": 1	"t": 326469	"P": 1003.25	"F": 0}
{"v": 1	"t": 326490	"P": 1006.25	"F": 0}
{"v": 1	"t": 326510	"P": 1002.75	"F": 0}
{"v": 1	"t": 326530	"P": 1002.5	"F": 0}
{"v": 1	"t": 326551	"P": 1004.75	"F": 0}
{"v": 1	"t": 326571	"P": 1005.5	"F": 0}
{"v": 1	"t": 326591	"P": 1004.0	"F": 0}
{"v": 1	"t": 326612	"P": 1002.5	"F": 0}
{"v": 1	"t": 326632	"P": 1004.25	"F": 0}
{"v": 1	"t": 326652	"P": 1007.25	"F": 0}
{"v": 1	"t": 326673	"P": 1003.75	"F": 0}
{"v": 1	"t": 326693	"P": 1001.25	"F": 0}
{"v": 1	"t": 326713	"P": 1003.75	"F": 0}
{"v": 1	"t": 326734	"P": 1006.0	"F": 0}
{"v": 1	"t": 326754	"P": 1002.75	"F": 0}
{"v": 1	"t": 326774	"P": 1000.75	"F": 0}
{"v": 1	"t": 326794	"P": 1003.5	"F": 0}
{"v": 1	"t": 326815	"P": 1006.0	"F": 0}
{"v": 1	"t": 326835	"P": 1004.0	"F": 0}
{"v": 1	"t": 326855	"P": 1000.5	"F": 0}
{"v": 1	"t": 326876	"P": 1001.0	"F": 0}
{"v": 1	"t": 326896	"P": 1005.75	"F": 0}
{"v": 1	"t": 326916	"P": 1004.75	"F": 0}
{"v": 1	"t": 326937	"P": 1001.75	"F": 0}
{"v": 1	"t": 326957	"P": 1001.0	"F": 0}
{"v": 1	"t": 326977	"P": 1005.75	"F": 0}
{"v": 1	"t": 326997	"P": 1005.0	"F": 0}
{"v": 1	"t": 327018	"P": 1001.5	"F": 0}
{"v": 1	"t": 327038	"P": 1001.0	"F": 0}
{"v": 1	"t": 327058	"P": 1004.75	"F": 0}
{"v": 1	"t": 327079	"P": 1005.25	"F": 0}
{"v": 1	"t": 327099	"P": 1003.25	"F": 0}
{"v": 1	"t": 327119	"P": 1000.5	"F": 0}
{"v": 1	"t": 327140	"P": 1003.75	"F": 0}
{"v": 1	"t": 327160	"P": 1004.75	"F": 0}
{"v": 1	"t": 327180	"P": 1003.5	"F": 0}
{"v": 1	"t": 327200	"P": 1001.25	"F": 0}
{"v": 1	"t": 327221	"P": 1004.25	"F": 0}
{"v": 1	"t": 327241	"P": 1006.0	"F": 0	"C": 47.145	"D": 3062	"sn": 54091779688249	"file": "/data/device_log/data0000.out"}
{"v": 1	"t": 327261	"P": 1004.75	"F": 0}
{"v": 1	"t": 327282	"P": 1000.5	"F": 0}
{"v": 1	"t": 327302	"P": 1004.5	"F": 0}
{"v": 1	"t": 327322	"P": 1006.0	"F": 0}
{"v": 1	"t": 327343	"P": 1004.5	"F": 0}
{"v": 1	"t": 327363	"P": 1001.75	"F": 0}
{"v": 1	"t": 327383	"P": 1002.0	"F": 0}
{"v": 1	"t": 327404	"P": 1006.25	"F": 0}
{"v": 1	"t": 327424	"P": 1004.5	"F": 0}
{"v": 1	"t": 327444	"P": 1001.75	"F": 0}
{"v": 1	"t": 327464	"P": 1003.75	"F": 0}
{"v": 1	"t": 327485	"P": 1005.5	"F": 0}
{"v": 1	"t": 327505	"P": 1002.0	"F": 0}
{"v": 1	"t": 327525	"P": 1003.0	"F": 0}
{"v": 1	"t": 327546	"P": 1001.0	"F": 0}
{"v": 1	"t": 327566	"P": 1007.0	"F": 0}
{"v": 1	"t": 327586	"P": 1003.75	"F": 0}
{"v": 1	"t": 327607	"P": 1002.25	"F": 0}
{"v": 1	"t": 327627	"P": 1003.25	"F": 0}
{"v": 1	"t": 327647	"P": 1005.75	"F": 0}
{"v": 1	"t": 327667	"P": 1004.75	"F": 0}
{"v": 1	"t": 327688	"P": 1002.25	"F": 0}
{"v": 1	"t": 327708	"P": 1001.0	"F": 0}
{"v": 1	"t": 327728	"P": 1006.0	"F": 0}
{"v": 1	"t": 327749	"P": 1006.25	"F": 0}
{"v": 1	"t": 327769	"P": 1002.5	"F": 0}
{"v": 1	"t": 327789	"P": 1001.0	"F": 0}
{"v": 1	"t": 327809	"P": 1002.5	"F": 0}
{"v": 1	"t": 327830	"P": 1006.5	"F": 0}
{"v": 1	"t": 327850	"P": 1002.5	"F": 0}
{"v": 1	"t": 327870	"P": 1000.5	"F": 0}
{"v": 1	"t": 327891	"P": 1004.75	"F": 0}
{"v": 1	"t": 327911	"P": 1005.75	"F": 0}
{"v": 1	"t": 327931	"P": 1004.5	"F": 0}
{"v": 1	"t": 327952	"P": 1000.75	"F": 0}
{"v": 1	"t": 327972	"P": 1003.25	"F": 0}
{"v": 1	"t": 327992	"P": 1006.75	"F": 0}
{"v": 1	"t": 328013	"P": 1003.25	"F": 0}
{"v": 1	"t": 328033	"P": 1002.5	"F": 0}
{"v": 1	"t": 328053	"P": 1004.5	"F": 0}
{"v": 1	"t": 328073	"P": 1005.25	"F": 0}
{"v": 1	"t": 328094	"P": 1004.0	"F": 0}
{"v": 1	"t": 328114	"P": 1003.0	"F": 0}
{"v": 1	"t": 328134	"P": 1001.25	"F": 0}
{"v": 1	"t": 328155	"P": 1005.0	"F": 0}
{"v": 1	"t": 328175	"P": 1004.5	"F": 0}
{"v": 1	"t": 328195	"P": 1001.5	"F": 0}
{"v": 1	"t": 328216	"P": 1003.0	"F": 0}
{"v": 1	"t": 328236	"P": 1006.75	"F": 0}
{"v": 1	"t": 328256	"P": 1005.75	"F": 0	"C": 47.115	"D": 3062	"sn": 54091779688249	"file": "/data/device_log/data0000.out"}
{"v": 1	"t": 328276	"P": 1002.25	"F": 0}
{"v": 1	"t": 328297	"P": 1002.0	"F": 0}
{"v": 1	"t": 328317	"P": 1003.75	"F": 0}
{"v": 1	"t": 328337	"P": 1004.75	"F": 0}
{"v": 1	"t": 328358	"P": 1002.25	"F": 0}
{"v": 1	"t": 328378	"P": 1001.75	"F": 0}
{"v": 1	"t": 328398	"P": 1004.75	"F": 0}
{"v": 1	"t": 328419	"P": 1004.5	"F": 0}
{"v": 1	"t": 328439	"P": 1001.5	"F": 0}
{"v": 1	"t": 328460	"P": 1004.75	"F": 0}
{"v": 1	"t": 328480	"P": 1004.5	"F": 0}
{"v": 1	"t": 328500	"P": 1003.25	"F": 0}
{"v": 1	"t": 328521	"P": 1002.75	"F": 0}
{"v": 1	"t": 328541	"P": 1004.0	"F": 0}
{"v": 1	"t": 328561	"P": 1002.0	"F": 0}
{"v": 1	"t": 328582	"P": 1001.25	"F": 0}
{"v": 1	"t": 328602	"P": 1006.75	"F": 0}
{"v": 1	"t": 328623	"P": 1004.75	"F": 0}
{"v": 1	"t": 328643	"P": 1002.5	"F": 0}
{"v": 1	"t": 328663	"P": 1004.5	"F": 0}
{"v": 1	"t": 328684	"P": 1005.5	"F": 0}
{"v": 1	"t": 328704	"P": 1002.75	"F": 0}
{"v": 1	"t": 328724	"P": 1001.75	"F": 0}
{"v": 1	"t": 328745	"P": 1004.5	"F": 0}
{"v": 1	"t": 328765	"P": 1002.75	"F": 0}
{"v": 1	"t": 328785	"P": 1000.75	"F": 0}
{"v": 1	"t": 328806	"P": 1004.75	"F": 0}
{"v": 1	"t": 328826	"P": 1004.25	"F": 0}
{"v": 1	"t": 328847	"P": 1001.75	"F": 0}
{"v": 1	"t": 328867	"P": 1003.0	"F": 0}
{"v": 1	"t": 328887	"P": 1007.25	"F": 0}
{"v": 1	"t": 328908	"P": 1004.5	"F": 0}
{"v": 1	"t": 328928	"P": 1003.25	"F": 0}
{"v": 1	"t": 328948	"P": 1003.75	"F": 0}
{"v": 1	"t": 328969	"P": 1003.5	"F": 0}
{"v": 1	"t": 328989	"P": 1001.25	"F": 0}
{"v": 1	"t": 329010	"P": 1003.75	"F": 0}
{"v": 1	"t": 329030	"P": 1007.5	"F": 0}
{"v": 1	"t": 329050	"P": 1001.5	"F": 0}
{"v": 1	"t": 329071	"P": 1002.0	"F": 0}
{"v": 1	"t": 329091	"P": 1005.0	"F": 0}
{"v": 1	"t": 329111	"P": 1001.75	"F": 0}
{"v": 1	"t": 329132	"P": 1001.5	"F": 0}
{"v": 1	"t": 329152	"P": 1005.5	"F": 0}
{"v": 1	"t": 329173	"P": 1004.75	"F": 0}
{"v": 1	"t": 329193	"P": 1003.0	"F": 0}
{"v": 1	"t": 329213	"P": 1003.5	"F": 0}
{"v": 1	"t": 329234	"P": 1005.75	"F": 0}
{"v": 1	"t": 329254	"P": 1002.5	"F": 0}
{"v": 1	"t": 329274	"P": 1001.5	"F": 0	"C": 47.075	"D": 3062	"sn": 54091779688249	"file": "/data/device_log/data0000.out"}
{"v": 1	"t": 329295	"P": 1007.0	"F": 0}
{"v": 1	"t": 329315	"P": 1004.25	"F": 0}
{"v": 1	"t": 329335	"P": 1003.5	"F": 0}
{"v": 1	"t": 329356	"P": 1003.5	"F": 0}
{"v": 1	"t": 329376	"P": 1005.5	"F": 0}
{"v": 1	"t": 329397	"P": 1001.5	"F": 0}
{"v": 1	"t": 329417	"P": 1002.0	"F": 0}
{"v": 1	"t": 329437	"P": 1004.75	"F": 0}
{"v": 1	"t": 329458	"P": 1003.25	"F": 0}
{"v": 1	"t": 329478	"P": 1000.75	"F": 0}
{"v": 1	"t": 329498	"P": 1004.75	"F": 0}
{"v": 1	"t": 329519	"P": 1006.25	"F": 0}
{"v": 1	"t": 329539	"P": 1004.0	"F": 0}
{"v": 1	"t": 329559	"P": 1002.0	"F": 0}
{"v": 1	"t": 329580	"P": 1007.5	"F": 0}
{"v": 1	"t": 329600	"P": 1003.0	"F": 0}
{"v": 1	"t": 329621	"P": 1002.0	"F": 0}
{"v": 1	"t": 329641	"P": 1006.25	"F": 0}
{"v": 1	"t": 329661	"P": 1003.75	"F": 0}
{"v": 1	"t": 329682	"P": 1000.75	"F": 0}
{"v": 1	"t": 329702	"P": 1005.5	"F": 0}
{"v": 1	"t": 329723	"P": 1003.5	"F": 0}
{"v": 1	"t": 329743	"P": 1003.5	"F": 0}
{"v": 1	"t": 329763	"P": 1004.5	"F": 0}
{"v": 1	"t": 329786	"P": 1003.5	"F": 0}
{"v": 1	"t": 329806	"P": 1005.5	"F": 0}
{"v": 1	"t": 329826	"P": 1001.75	"F": 0}
{"v": 1	"t": 329847	"P": 1002.25	"F": 0}
{"v": 1	"t": 329867	"P": 1004.75	"F": 0}
{"v": 1	"t": 329887	"P": 1008.0	"F": 0}
{"v": 1	"t": 329908	"P": 1003.5	"F": 0}
{"v": 1	"t": 329928	"P": 1001.75	"F": 0}
{"v": 1	"t": 329948	"P": 1003.25	"F": 0}
{"v": 1	"t": 329969	"P": 1007.25	"F": 0}
{"v": 1	"t": 329989	"P": 1003.75	"F": 0}
{"v": 1	"t": 330009	"P": 1002.75	"F": 0}
{"v": 1	"t": 330030	"P": 1004.25	"F": 0}
{"v": 1	"t": 330050	"P": 1005.5	"F": 0}
{"v": 1	"t": 330070	"P": 1003.5	"F": 0}
{"v": 1	"t": 330090	"P": 1001.5	"F": 0}
{"v": 1	"t": 330111	"P": 1005.25	"F": 0}
{"v": 1	"t": 330131	"P": 1006.75	"F": 0}
{"v": 1	"t": 330151	"P": 1004.75	"F": 0}
{"v": 1	"t": 330172	"P": 1001.5	"F": 0}
{"v": 1	"t": 330192	"P": 1003.75	"F": 0}
{"v": 1	"t": 330212	"P": 1006.0	"F": 0}
{"v": 1	"t": 330233	"P": 1004.25	"F": 0}
{"v": 1	"t": 330253	"P": 1002.25	"F": 0}
{"v": 1	"t": 330273	"P": 1002.5	"F": 0}
{"v": 1	"t": 330294	"P": 1007.0	"F": 0	"C": 47.035	"D": 3062	"sn": 54091779688249	"file": "/data/device_log/data0000.out"}
{"v": 1	"t": 330314	"P": 1002.75	"F": 0}
{"v": 1	"t": 330334	"P": 1001.75	"F": 0}
{"v": 1	"t": 330355	"P": 1006.0	"F": 0}
{"v": 1	"t": 330375	"P": 1006.0	"F": 0}
{"v": 1	"t": 330395	"P": 1003.0	"F": 0}
{"v": 1	"t": 330416	"P": 1002.0	"F": 0}
{"v": 1	"t": 330436	"P": 1005.0	"F": 0}
{"v": 1	"t": 330456	"P": 1007.5	"F": 0}
{"v": 1	"t": 330476	"P": 1002.5	"F": 0}
{"v": 1	"t": 330497	"P": 1000.0	"F": 0}
{"v": 1	"t": 330517	"P": 1002.25	"F": 0}
{"v": 1	"t": 330537	"P": 1005.75	"F": 0}
{"v": 1	"t": 330558	"P": 1003.5	"F": 0}
{"v": 1	"t": 330578	"P": 1001.5	"F": 0}
{"v": 1	"t": 330598	"P": 1000.5	"F": 0}
{"v": 1	"t": 330618	"P": 1006.75	"F": 0}
{"v": 1	"t": 330639	"P": 1005.0	"F": 0}
{"v": 1	"t": 330659	"P": 1004.75	"F": 0}
{"v": 1	"t": 330679	"P": 1002.75	"F": 0}
{"v": 1	"t": 330700	"P": 1003.25	"F": 0}
{"v": 1	"t": 330720	"P": 1006.75	"F": 0}
{"v": 1	"t": 330740	"P": 1002.75	"F": 0}
{"v": 1	"t": 330761	"P": 1001.25	"F": 0}
{"v": 1	"t": 330781	"P": 1007.25	"F": 0}
{"v": 1	"t": 330801	"P": 1004.75	"F": 0}
{"v": 1	"t": 330821	"P": 1004.75	"F": 0}
{"v": 1	"t": 330842	"P": 1002.25	"F": 0}
{"v": 1	"t": 330862	"P": 1004.75	"F": 0}
{"v": 1	"t": 330882	"P": 1005.5	"F": 0}
{"v": 1	"t": 330903	"P": 1005.0	"F": 0}
{"v": 1	"t": 330923	"P": 1002.0	"F": 0}
{"v": 1	"t": 330943	"P": 1003.75	"F": 0}
{"v": 1	"t": 330964	"P": 1007.5	"F": 0}
{"v": 1	"t": 330984	"P": 1005.25	"F": 0}
{"v": 1	"t": 331004	"P": 1002.0	"F": 0}
{"v": 1	"t": 331024	"P": 1003.5	"F": 0}
{"v": 1	"t": 331045	"P": 1007.25	"F": 0}
{"v": 1	"t": 331065	"P": 1004.0	"F": 0}
{"v": 1	"t": 331085	"P": 1001.75	"F": 0}
{"v": 1	"t": 331106	"P": 1001.75	"F": 0}
{"v": 1	"t": 331126	"P": 1006.25	"F": 0}
{"v": 1	"t": 331146	"P": 1005.25	"F": 0}
{"v": 1	"t": 331167	"P": 1002.5	"F": 0}
{"v": 1	"t": 331187	"P": 1003.75	"F": 0}
{"v": 1	"t": 331207	"P": 1006.25	"F": 0}
{"v": 1	"t": 331228	"P": 1004.5	"F": 0}
{"v": 1	"t": 331248	"P": 1001.25	"F": 0}
{"v": 1	"t": 331268	"P": 1002.25	"F": 0}
{"v": 1	"t": 331288	"P": 1005.25	"F": 0}
{"v": 1	"t": 331309	"P": 1006.0	"F": 0	"C": 47.005	"D": 3062	"sn": 54091779688249	"file": "/data/device_log/data0000.out"}
{"v": 1	"t": 331329	"P": 1004.75	"F": 0}
{"v": 1	"t": 331349	"P": 1000.5	"F": 0}
{"v": 1	"t": 331370	"P": 1005.5	"F": 0}
{"v": 1	"t": 331390	"P": 1006.0	"F": 0}
{"v": 1	"t": 331410	"P": 1005.0	"F": 0}
{"v": 1	"t": 331430	"P": 1003.5	"F": 0}
{"v": 1	"t": 331451	"P": 1003.75	"F": 0}
{"v": 1	"t": 331471	"P": 1006.5	"F": 0}
{"v": 1	"t": 331491	"P": 1003.25	"F": 0}
{"v": 1	"t": 331512	"P": 1001.0	"F": 0}
{"v": 1	"t": 331532	"P": 1001.75	"F": 0}
{"v": 1	"t": 331552	"P": 1005.0	"F": 0}
{"v": 1	"t": 331573	"P": 1005.5	"F": 0}
{"v": 1	"t": 331593	"P": 1000.75	"F": 0}
{"v": 1	"t": 331613	"P": 1000.5	"F": 0}
{"v": 1	"t": 331633	"P": 1006.75	"F": 0}
{"v": 1	"t": 331654	"P": 1004.5	"F": 0}
{"v": 1	"t": 331674	"P": 1004.0	"F": 0}
{"v": 1	"t": 331694	"P": 1000.75	"F": 0}
{"v": 1	"t": 331715	"P": 1005.5	"F": 0}
{"v": 1	"t": 331735	"P": 1003.75	"F": 0}
{"v": 1	"t": 331755	"P": 1002.0	"F": 0}
{"v": 1	"t": 331776	"P": 1002.25	"F": 0}
{"v": 1	"t": 331796	"P": 1007.75	"F": 0}
{"v": 1	"t": 331816	"P": 1004.0	"F": 0}
{"v": 1	"t": 331837	"P": 1001.75	"F": 0}
{"v": 1	"t": 331857	"P": 1002.0	"F": 0}
{"v": 1	"t": 331877	"P": 1006.0	"F": 0}
{"v": 1	"t": 331897	"P": 1004.5	"F": 0}
{"v": 1	"t": 331918	"P": 1003.25	"F": 0}
{"v": 1	"t": 331938	"P": 1000.5	"F": 0}
{"v": 1	"t": 331958	"P": 1004.5	"F": 0}
{"v": 1	"t": 331979	"P": 1004.75	"F": 0}
{"v": 1	"t": 331999	"P": 1003.25	"F": 0}
{"v": 1	"t": 332019	"P": 1001.0	"F": 0}
{"v": 1	"t": 332040	"P": 1003.0	"F": 0}
{"v": 1	"t": 332060	"P": 1007.25	"F": 0}
{"v": 1	"t": 332080	"P": 1002.0	"F": 0}
{"v": 1	"t": 332100	"P": 1000.5	"F": 0}
{"v": 1	"t": 332121	"P": 1003.5	"F": 0}
{"v": 1	"t": 332141	"P": 1004.75	"F": 0}
{"v": 1	"t": 332161	"P": 1003.25	"F": 0}
{"v": 1	"t": 332182	"P": 1000.75	"F": 0}
{"v": 1	"t": 332202	"P": 1001.5	"F": 0}
{"v": 1	"t": 332222	"P": 1005.5	"F": 0}
{"v": 1	"t": 332242	"P": 1004.5	"F": 0}
{"v": 1	"t": 332263	"P": 1003.75	"F": 0}
{"v": 1	"t": 332283	"P": 1000.0	"F": 0}
{"v": 1	"t": 332303	"P": 1004.25	"F": 0}
{"v": 1	"t": 332324	"P": 1006.0	"F": 0	"C": 47.005	"D": 3062	"sn": 54091779688249	"file": "/data/device_log/data0000.out"}
{"v": 1	"t": 332344	"P": 1004.5	"F": 0}
{"v": 1	"t": 332364	"P": 999.5	"F": 0}
{"v": 1	"t": 332385	"P": 1005.0	"F": 0}
{"v": 1	"t": 332405	"P": 1006.5	"F": 0}
{"v": 1	"t": 332425	"P": 1004.5	"F": 0}
{"v": 1	"t": 332445	"P": 1000.5	"F": 0}
{"v": 1	"t": 332466	"P": 1004.0	"F": 0}
{"v": 1	"t": 332486	"P": 1005.75	"F": 0}
{"v": 1	"t": 332506	"P": 1002.5	"F": 0}
{"v": 1	"t": 332527	"P": 1003.0	"F": 0}
{"v": 1	"t": 332547	"P": 1004.25	"F": 0}
{"v": 1	"t": 332567	"P": 1008.25	"F": 0}
{"v": 1	"t": 332588	"P": 1001.0	"F": 0}
{"v": 1	"t": 332608	"P": 1001.75	"F": 0}
{"v": 1	"t": 332628	"P": 1003.5	"F": 0}
{"v": 1	"t": 332648	"P": 1006.5	"F": 0}
{"v": 1	"t": 332669	"P": 1005.25	"F": 0}
{"v": 1	"t": 332689	"P": 1002.5	"F": 0}
{"v": 1	"t": 332709	"P": 1001.5	"F": 0}
{"v": 1	"t": 332730	"P": 1004.5	"F": 0}
{"v": 1	"t": 332750	"P": 1005.75	"F": 0}
{"v": 1	"t": 332770	"P": 1002.5	"F": 0}
{"v": 1	"t": 332791	"P": 1000.0	"F": 0}
{"v": 1	"t": 332811	"P": 1005.5	"F": 0}
{"v": 1	"t": 332831	"P": 1005.25	"F": 0}
{"v": 1	"t": 332851	"P": 1002.75	"F": 0}
{"v": 1	"t": 332872	"P": 1001.0	"F": 0}
{"v": 1	"t": 332892	"P": 1003.75	"F": 0}
{"v": 1	"t": 332912	"P": 1006.75	"F": 0}
{"v": 1	"t": 332933	"P": 1005.25	"F": 0}
{"v": 1	"t": 332953	"P": 1000.75	"F": 0}
{"v": 1	"t": 332973	"P": 1002.5	"F": 0}
{"v": 1	"t": 332994	"P": 1006.5	"F": 0}
{"v": 1	"t": 333014	"P": 1003.5	"F": 0}
{"v": 1	"t": 333034	"P": 1002.5	"F": 0}
{"v": 1	"t": 333054	"P": 1002.5	"F": 0}
{"v": 1	"t": 333075	"P": 1004.5	"F": 0}
{"v": 1	"t": 333095	"P": 1003.75	"F": 0}
{"v": 1	"t": 333115	"P": 1001.25	"F": 0}
{"v": 1	"t": 333136	"P": 1000.75	"F": 0}
{"v": 1	"t": 333156	"P": 1004.5	"F": 0}
{"v": 1	"t": 333176	"P": 1003.25	"F": 0}
{"v": 1	"t": 333197	"P": 1001.5	"F": 0}
{"v": 1	"t": 333217	"P": 999.0	"F": 0}
{"v": 1	"t": 333237	"P": 1004.5	"F": 0}
{"v": 1	"t": 333257	"P": 1004.25	"F": 0}
{"v": 1	"t": 333278	"P": 1002.5	"F": 0}
{"v": 1	"t": 333298	"P": 1000.0	"F": 0}
{"v": 1	"t": 333318	"P": 1005.25	"F": 0}
{"v": 1	"t": 333339	"P": 1002.25	"F": 0	"C": 46.965	"D": 3062	"sn": 54091779688249	"file": "/data/device_log/data0000.out"}
{"v": 1	"t": 333359	"P": 1002.5	"F": 0}
{"v": 1	"t": 333379	"P": 1002.75	"F": 0}
{"v": 1	"t": 333400	"P": 1004.0	"F": 0}
{"v": 1	"t": 333420	"P": 1004.0	"F": 0}
{"v": 1	"t": 333440	"P": 1001.0	"F": 0}
{"v": 1	"t": 333461	"P": 1002.5	"F": 0}
{"v": 1	"t": 333481	"P": 1004.75	"F": 0}
{"v": 1	"t": 333501	"P": 1004.5	"F": 0}
{"v": 1	"t": 333522	"P": 1002.5	"F": 0}
{"v": 1	"t": 333542	"P": 1005.25	"F": 0}
{"v": 1	"t": 333563	"P": 1003.75	"F": 0}
{"v": 1	"t": 333583	"P": 1002.5	"F": 0}
{"v": 1	"t": 333603	"P": 1002.75	"F": 0}
{"v": 1	"t": 333624	"P": 1007.0	"F": 0}
{"v": 1	"t": 333644	"P": 1002.5	"F": 0}
{"v": 1	"t": 333664	"P": 1000.75	"F": 0}
{"v": 1	"t": 333684	"P": 1001.5	"F": 0}
{"v": 1	"t": 333705	"P": 1006.0	"F": 0}
{"v": 1	"t": 333725	"P": 1003.5	"F": 0}
{"v": 1	"t": 333745	"P": 1002.25	"F": 0}
{"v": 1	"t": 333766	"P": 1003.25	"F": 0}
{"v": 1	"t": 333786	"P": 1006.25	"F": 0}
{"v": 1	"t": 333806	"P": 1004.25	"F": 0}
{"v": 1	"t": 333827	"P": 1001.0	"F": 0}
{"v": 1	"t": 333847	"P": 1002.5	"F": 0}
{"v": 1	"t": 333867	"P": 1004.5	"F": 0}
{"v": 1	"t": 333887	"P": 1006.25	"F": 0}
{"v": 1	"t": 333908	"P": 1003.0	"F": 0}
{"v": 1	"t": 333928	"P": 1000.0	"F": 0}
{"v": 1	"t": 333948	"P": 1005.25	"F": 0}
{"v": 1	"t": 333969	"P": 1006.25	"F": 0}
{"v": 1	"t": 333989	"P": 1000.75	"F": 0}
{"v": 1	"t": 334009	"P": 1001.5	"F": 0}
{"v": 1	"t": 334029	"P": 1002.5	"F": 0}
{"v": 1	"t": 334050	"P": 1006.0	"F": 0}
{"v": 1	"t": 334070	"P": 1003.0	"F": 0}
{"v": 1	"t": 334090	"P": 1000.75	"F": 0}
{"v": 1	"t": 334111	"P": 1002.75	"F": 0}
{"v": 1	"t": 334131	"P": 1005.5	"F": 0}
{"v": 1	"t": 334151	"P": 1002.75	"F": 0}
{"v": 1	"t": 334172	"P": 1001.75	"F": 0}
{"v": 1	"t": 334192	"P": 1000.75	"F": 0}
{"v": 1	"t": 334212	"P": 1004.5	"F": 0}
{"v": 1	"t": 334232	"P": 1004.5	"F": 0}
{"v": 1	"t": 334253	"P": 1001.75	"F": 0}
{"v": 1	"t": 334273	"P": 1002.25	"F": 0}
{"v": 1	"t": 334293	"P": 1008.25	"F": 0}
{"v": 1	"t": 334314	"P": 1006.25	"F": 0}
{"v": 1	"t": 334334	"P": 1002.5	"F": 0}
{"v": 1	"t": 334354	"P": 1001.0	"F": 0	"C": 46.94	"D": 3062	"sn": 54091779688249	"file": "/data/device_log/data0000.out"}
{"v": 1	"t": 334375	"P": 1006.25	"F": 0}
{"v": 1	"t": 334395	"P": 1002.75	"F": 0}
{"v": 1	"t": 334415	"P": 1001.75	"F": 0}
{"v": 1	"t": 334436	"P": 1001.25	"F": 0}
{"v": 1	"t": 334456	"P": 1005.5	"F": 0}
{"v": 1	"t": 334476	"P": 1004.75	"F": 0}
{"v": 1	"t": 334496	"P": 1001.5	"F": 0}
{"v": 1	"t": 334517	"P": 1000.0	"F": 0}
{"v": 1	"t": 334537	"P": 1003.5	"F": 0}
{"v": 1	"t": 334557	"P": 1005.0	"F": 0}
{"v": 1	"t": 334578	"P": 1002.0	"F": 0}
{"v": 1	"t": 334598	"P": 1001.0	"F": 0}
{"v": 1	"t": 334618	"P": 1003.0	"F": 0}
{"v": 1	"t": 334638	"P": 1005.25	"F": 0}
{"v": 1	"t": 334659	"P": 1004.25	"F": 0}
{"v": 1	"t": 334679	"P": 1001.25	"F": 0}
{"v": 1	"t": 334699	"P": 1000.25	"F": 0}
{"v": 1	"t": 334720	"P": 1006.5	"F": 0}
{"v": 1	"t": 334740	"P": 1004.0	"F": 0}
{"v": 1	"t": 334760	"P": 1001.25	"F": 0}
{"v": 1	"t": 334781	"P": 1002.25	"F": 0}
{"v": 1	"t": 334801	"P": 1005.75	"F": 0}
{"v": 1	"t": 334821	"P": 1005.75	"F": 0}
{"v": 1	"t": 334841	"P": 1003.25	"F": 0}
{"v": 1	"t": 334862	"P": 999.75	"F": 0}
{"v": 1	"t": 334882	"P": 1004.25	"F": 0}
{"v": 1	"t": 334902	"P": 1003.0	"F": 0}
{"v": 1	"t": 334923	"P": 1001.5	"F": 0}
{"v": 1	"t": 334943	"P": 1002.25	"F": 0}
{"v": 1	"t": 334963	"P": 1004.5	"F": 0}
{"v": 1	"t": 334984	"P": 1003.75	"F": 0}
{"v": 1	"t": 335004	"P": 1002.75	"F": 0}
{"v": 1	"t": 335024	"P": 1002.0	"F": 0}
{"v": 1	"t": 335045	"P": 1004.25	"F": 0}
{"v": 1	"t": 335065	"P": 1005.25	"F": 0}
{"v": 1	"t": 335085	"P": 1002.5	"F": 0}
{"v": 1	"t": 335106	"P": 1002.25	"F": 0}
{"v": 1	"t": 335126	"P": 1006.5	"F": 0}
{"v": 1	"t": 335146	"P": 1005.5	"F": 0}
{"v": 1	"t": 335166	"P": 1001.25	"F": 0}
{"v": 1	"t": 335187	"P": 1002.75	"F": 0}
{"v": 1	"t": 335207	"P": 1002.5	"F": 0}
{"v": 1	"t": 335227	"P": 1006.5	"F": 0}
{"v": 1	"t": 335248	"P": 1003.0	"F": 0}
{"v": 1	"t": 335268	"P": 1001.25	"F": 0}
{"v": 1	"t": 335288	"P": 1001.5	"F": 0}
{"v": 1	"t": 335308	"P": 1005.5	"F": 0}
{"v": 1	"t": 335329	"P": 1005.75	"F": 0}
{"v": 1	"t": 335349	"P": 1001.5	"F": 0}
{"v": 1	"t": 335369	"P": 1001.5	"F": 0	"C": 46.9	"D": 3062	"sn": 54091779688249	"file": "/data/device_log/data0000.out"}
{"v": 1	"t": 335390	"P": 1004.5	"F": 0}
{"v": 1	"t": 335410	"P": 1004.0	"F": 0}
{"v": 1	"t": 335430	"P": 1002.5	"F": 0}
{"v": 1	"t": 335451	"P": 998.25	"F": 0}
{"v": 1	"t": 335471	"P": 1006.75	"F": 0}
{"v": 1	"t": 335491	"P": 1003.0	"F": 0}
{"v": 1	"t": 335511	"P": 1002.75	"F": 0}
{"v": 1	"t": 335532	"P": 1002.0	"F": 0}
{"v": 1	"t": 335552	"P": 1004.25	"F": 0}
{"v": 1	"t": 335572	"P": 1004.25	"F": 0}
{"v": 1	"t": 335593	"P": 1004.5	"F": 0}
{"v": 1	"t": 335613	"P": 1000.25	"F": 0}
{"v": 1	"t": 335633	"P": 1002.75	"F": 0}
{"v": 1	"t": 335654	"P": 1005.5	"F": 0}
{"v": 1	"t": 335674	"P": 1001.25	"F": 0}
{"v": 1	"t": 335694	"P": 1001.0	"F": 0}
{"v": 1	"t": 335714	"P": 1003.0	"F": 0}
{"v": 1	"t": 335735	"P": 1005.5	"F": 0}
{"v": 1	"t": 335755	"P": 1002.0	"F": 0}
{"v": 1	"t": 335775	"P": 1000.0	"F": 0}
{"v": 1	"t": 335796	"P": 1003.0	"F": 0}
{"v": 1	"t": 335816	"P": 1007.0	"F": 0}
{"v": 1	"t": 335836	"P": 1004.75	"F": 0}
{"v": 1	"t": 335857	"P": 1001.0	"F": 0}
{"v": 1	"t": 335877	"P": 1003.0	"F": 0}
{"v": 1	"t": 335897	"P": 1005.5	"F": 0}
{"v": 1	"t": 335917	"P": 1004.25	"F": 0}
{"v": 1	"t": 335938	"P": 1003.0	"F": 0}
{"v": 1	"t": 335958	"P": 1000.0	"F": 0}
{"v": 1	"t": 335978	"P": 1004.75	"F": 0}
{"v": 1	"t": 335999	"P": 1004.5	"F": 0}
{"v": 1	"t": 336019	"P": 1001.75	"F": 0}
{"v": 1	"t": 336039	"P": 1000.5	"F": 0}
{"v": 1	"t": 336060	"P": 1004.5	"F": 0}
{"v": 1	"t": 336080	"P": 1003.0	"F": 0}
{"v": 1	"t": 336100	"P": 1002.75	"F": 0}
{"v": 1	"t": 336121	"P": 999.5	"F": 0}
{"v": 1	"t": 336141	"P": 1006.0	"F": 0}
{"v": 1	"t": 336161	"P": 1004.5	"F": 0}
{"v": 1	"t": 336181	"P": 1002.75	"F": 0}
{"v": 1	"t": 336202	"P": 999.75	"F": 0}
{"v": 1	"t": 336222	"P": 1003.0	"F": 0}
{"v": 1	"t": 336242	"P": 1005.75	"F": 0}
{"v": 1	"t": 336263	"P": 1004.25	"F": 1}
{"v": 1	"t": 336283	"P": 1001.5	"F": 0}
{"v": 1	"t": 336303	"P": 1002.5	"F": 0}
{"v": 1	"t": 336323	"P": 1005.0	"F": 0}
{"v": 1	"t": 336344	"P": 1004.25	"F": 0}
{"v": 1	"t": 336364	"P": 1002.5	"F": 0}
{"v": 1	"t": 336384	"P": 1002.0	"F": 0	"C": 46.895	"D": 3062	"sn": 54091779688249	"file": "/data/device_log/data0000.out"}
{"v": 1	"t": 336405	"P": 1006.5	"F": 0}
{"v": 1	"t": 336425	"P": 1005.25	"F": 0}
{"v": 1	"t": 336445	"P": 1002.75	"F": 0}
{"v": 1	"t": 336466	"P": 1002.0	"F": 0}
{"v": 1	"t": 336486	"P": 1006.5	"F": 0}
{"v": 1	"t": 336506	"P": 1003.0	"F": 0}
{"v": 1	"t": 336527	"P": 1000.0	"F": 0}
{"v": 1	"t": 336547	"P": 1003.0	"F": 0}
{"v": 1	"t": 336567	"P": 1005.75	"F": 0}
{"v": 1	"t": 336588	"P": 1002.75	"F": 0}
{"v": 1	"t": 336608	"P": 1000.75	"F": 0}
{"v": 1	"t": 336628	"P": 1000.25	"F": 0}
{"v": 1	"t": 336648	"P": 1006.25	"F": 0}
{"v": 1	"t": 336669	"P": 1005.25	"F": 0}
{"v": 1	"t": 336689	"P": 1002.5	"F": 0}
{"v": 1	"t": 336709	"P": 1001.5	"F": 0}
{"v": 1	"t": 336730	"P": 1003.75	"F": 0}
{"v": 1	"t": 336750	"P": 1005.25	"F": 0}
{"v": 1	"t": 336770	"P": 1002.75	"F": 0}
{"v": 1	"t": 336790	"P": 1002.0	"F": 0}
{"v": 1	"t": 336811	"P": 1002.75	"F": 0}
{"v": 1	"t": 336831	"P": 1006.5	"F": 0}
{"v": 1	"t": 336851	"P": 1002.5	"F": 0}
{"v": 1	"t": 336872	"P": 1001.75	"F": 0}
{"v": 1	"t": 336892	"P": 1004.0	"F": 0}
{"v": 1	"t": 336912	"P": 1006.0	"F": 0}
{"v": 1	"t": 336933	"P": 1002.25	"F": 0}
{"v": 1	"t": 336953	"P": 1001.75	"F": 0}
{"v": 1	"t": 336973	"P": 1001.5	"F": 0}
{"v": 1	"t": 336993	"P": 1004.75	"F": 0}
{"v": 1	"t": 337014	"P": 1004.25	"F": 0}
{"v": 1	"t": 337034	"P": 1001.75	"F": 0}
{"v": 1	"t": 337054	"P": 1001.75	"F": 0}
{"v": 1	"t": 337075	"P": 1004.0	"F": 0}
{"v": 1	"t": 337095	"P": 1003.75	"F": 0}
{"v": 1	"t": 337115	"P": 1001.75	"F": 0}
{"v": 1	"t": 337136	"P": 1000.0	"F": 0}
{"v": 1	"t": 337156	"P": 1003.75	"F": 0}
{"v": 1	"t": 337176	"P": 1005.25	"F": 0}
{"v": 1	"t": 337196	"P": 1002.5	"F": 0}
{"v": 1	"t": 337217	"P": 1001.5	"F": 0}
{"v": 1	"t": 337237	"P": 1004.5	"F": 0}
{"v": 1	"t": 337257	"P": 1006.5	"F": 0}
{"v": 1	"t": 337278	"P": 1003.0	"F": 0}
{"v": 1	"t": 337298	"P": 1000.75	"F": 0}
{"v": 1	"t": 337318	"P": 1007.25	"F": 0}
{"v": 1	"t": 337339	"P": 1004.5	"F": 0}
{"v": 1	"t": 337359	"P": 1002.0	"F": 0}
{"v": 1	"t": 337379	"P": 1000.0	"F": 0}
{"v": 1	"t": 337400	"P": 999.25	"F": 0	"C": 46.885	"D": 3062	"sn": 54091779688249	"file": "/data/device_log/data0000.out"}
{"v": 1	"t": 337420	"P": 1002.75	"F": 0}
{"v": 1	"t": 337440	"P": 1001.0	"F": 0}
{"v": 1	"t": 337461	"P": 1000.5	"F": 0}
{"v": 1	"t": 337481	"P": 1005.5	"F": 0}
{"v": 1	"t": 337501	"P": 1001.75	"F": 0}
{"v": 1	"t": 337522	"P": 1000.75	"F": 0}
{"v": 1	"t": 337542	"P": 1005.25	"F": 0}
{"v": 1	"t": 337562	"P": 1005.75	"F": 0}
{"v": 1	"t": 337583	"P": 1002.25	"F": 0}
{"v": 1	"t": 337603	"P": 1000.0	"F": 0}
{"v": 1	"t": 337623	"P": 1002.5	"F": 0}
{"v": 1	"t": 337644	"P": 1005.75	"F": 0}
{"v": 1	"t": 337664	"P": 1002.75	"F": 0}
{"v": 1	"t": 337684	"P": 1002.25	"F": 0}
{"v": 1	"t": 337705	"P": 1002.5	"F": 0}
{"v": 1	"t": 337725	"P": 1005.5	"F": 0}
{"v": 1	"t": 337745	"P": 1003.5	"F": 0}
{"v": 1	"t": 337765	"P": 1000.75	"F": 0}
{"v": 1	"t": 337786	"P": 1000.0	"F": 0}
{"v": 1	"t": 337806	"P": 1006.0	"F": 0}
{"v": 1	"t": 337826	"P": 1005.0	"F": 0}
{"v": 1	"t": 337847	"P": 1002.25	"F": 0}
{"v": 1	"t": 337867	"P": 1000.25	"F": 0}
{"v": 1	"t": 337887	"P": 1006.25	"F": 0}
{"v": 1	"t": 337907	"P": 1004.5	"F": 0}
{"v": 1	"t": 337928	"P": 1001.0	"F": 0}
{"v": 1	"t": 337948	"P": 1000.5	"F": 0}
{"v": 1	"t": 337968	"P": 1004.25	"F": 0}
{"v": 1	"t": 337989	"P": 1004.5	"F": 0}
{"v": 1	"t": 338009	"P": 1002.5	"F": 0}
{"v": 1	"t": 338029	"P": 1001.5	"F": 0}
{"v": 1	"t": 338049	"P": 1002.25	"F": 0}
{"v": 1	"t": 338070	"P": 1005.5	"F": 0}
{"v": 1	"t": 338090	"P": 1005.75	"F": 0}
{"v": 1	"t": 338110	"P": 1003.0	"F": 0}
{"v": 1	"t": 338131	"P": 1002.0	"F": 0}
{"v": 1	"t": 338151	"P": 1006.0	"F": 0}
{"v": 1	"t": 338171	"P": 1002.75	"F": 0}
{"v": 1	"t": 338192	"P": 1000.25	"F": 0}
{"v": 1	"t": 338212	"P": 1001.25	"F": 0}
{"v": 1	"t": 338232	"P": 1006.25	"F": 0}
{"v": 1	"t": 338252	"P": 1004.0	"F": 0}
{"v": 1	"t": 338273	"P": 1000.0	"F": 0}
{"v": 1	"t": 338293	"P": 1001.25	"F": 0}
{"v": 1	"t": 338313	"P": 1005.25	"F": 0}
{"v": 1	"t": 338334	"P": 1002.5	"F": 0}
{"v": 1	"t": 338354	"P": 1001.75	"F": 0}
{"v": 1	"t": 338374	"P": 1000.5	"F": 0}
{"v": 1	"t": 338395	"P": 1005.0	"F": 0}
{"v": 1	"t": 338415	"P": 1004.25	"F": 0	"C": 46.86	"D": 3062	"sn": 54091779688249	"file": "/data/device_log/data0000.out"}
{"v": 1	"t": 338435	"P": 1001.5	"F": 0}
{"v": 1	"t": 338456	"P": 1001.75	"F": 0}
{"v": 1	"t": 338476	"P": 1004.25	"F": 0}
{"v": 1	"t": 338496	"P": 1004.25	"F": 0}
{"v": 1	"t": 338516	"P": 1002.5	"F": 0}
{"v": 1	"t": 338537	"P": 1000.5	"F": 0}
{"v": 1	"t": 338557	"P": 1003.75	"F": 0}
{"v": 1	"t": 338577	"P": 1006.75	"F": 0}
{"v": 1	"t": 338598	"P": 1002.75	"F": 0}
{"v": 1	"t": 338618	"P": 1001.0	"F": 0}
{"v": 1	"t": 338638	"P": 1001.0	"F": 0}
{"v": 1	"t": 338658	"P": 1004.75	"F": 0}
{"v": 1	"t": 338679	"P": 1004.5	"F": 0}
{"v": 1	"t": 338699	"P": 1001.75	"F": 0}
{"v": 1	"t": 338719	"P": 1001.5	"F": 0}
{"v": 1	"t": 338740	"P": 1005.25	"F": 0}
{"v": 1	"t": 338760	"P": 1003.25	"F": 0}
{"v": 1	"t": 338780	"P": 1003.25	"F": 0}
{"v": 1	"t": 338801	"P": 1002.0	"F": 0}
{"v": 1	"t": 338821	"P": 1005.0	"F": 0}
{"v": 1	"t": 338841	"P": 1005.75	"F": 0}
{"v": 1	"t": 338861	"P": 1002.0	"F": 0}
{"v": 1	"t": 338882	"P": 1000.25	"F": 0}
{"v": 1	"t": 338902	"P": 1003.5	"F": 0}
{"v": 1	"t": 338922	"P": 1005.25	"F": 0}
{"v": 1	"t": 338943	"P": 1002.5	"F": 0}
{"v": 1	"t": 338963	"P": 1001.25	"F": 0}
{"v": 1	"t": 338983	"P": 1002.75	"F": 0}
{"v": 1	"t": 339004	"P": 1004.5	"F": 0}
{"v": 1	"t": 339024	"P": 1003.5	"F": 0}
{"v": 1	"t": 339044	"P": 1001.5	"F": 0}
{"v": 1	"t": 339065	"P": 1002.25	"F": 0}
{"v": 1	"t": 339085	"P": 1005.75	"F": 0}
{"v": 1	"t": 339105	"P": 1003.0	"F": 0}
{"v": 1	"t": 339125	"P": 999.0	"F": 0}
{"v": 1	"t": 339146	"P": 1002.75	"F": 0}
{"v": 1	"t": 339166	"P": 1005.0	"F": 0}
{"v": 1	"t": 339186	"P": 1001.75	"F": 0}
{"v": 1	"t": 339207	"P": 1002.0	"F": 0}
{"v": 1	"t": 339227	"P": 1002.25	"F": 0}
{"v": 1	"t": 339247	"P": 1005.25	"F": 0}
{"v": 1	"t": 339267	"P": 1005.25	"F": 0}
{"v": 1	"t": 339288	"P": 1001.25	"F": 0}
{"v": 1	"t": 339308	"P": 1000.5	"F": 0}
{"v": 1	"t": 339328	"P": 1003.75	"F": 0}
{"v": 1	"t": 339349	"P": 1003.0	"F": 0}
{"v": 1	"t": 339369	"P": 1002.0	"F": 0}
{"v": 1	"t": 339389	"P": 1000.5	"F": 0}
{"v": 1	"t": 339410	"P": 1003.5	"F": 0}
{"v": 1	"t": 339430	"P": 1004.75	"F": 0	"C": 46.845	"D": 3062	"sn": 54091779688249	"file": "/data/device_log/data0000.out"}
{"v": 1	"t": 339450	"P": 1002.0	"F": 0}
{"v": 1	"t": 339470	"P": 1002.5	"F": 0}
{"v": 1	"t": 339491	"P": 1001.75	"F": 0}
{"v": 1	"t": 339511	"P": 1007.25	"F": 0}
{"v": 1	"t": 339531	"P": 1005.0	"F": 0}
{"v": 1	"t": 339552	"P": 1002.25	"F": 0}
{"v": 1	"t": 339572	"P": 1001.75	"F": 0}
{"v": 1	"t": 339592	"P": 1005.5	"F": 0}
{"v": 1	"t": 339613	"P": 1005.5	"F": 0}
{"v": 1	"t": 339633	"P": 1001.5	"F": 0}
{"v": 1	"t": 339653	"P": 1001.5	"F": 0}
{"v": 1	"t": 339673	"P": 1007.0	"F": 0}
{"v": 1	"t": 339694	"P": 1005.25	"F": 0}
{"v": 1	"t": 339714	"P": 1002.75	"F": 0}
{"v": 1	"t": 339734	"P": 1001.75	"F": 0}
{"v": 1	"t": 339755	"P": 1005.0	"F": 0}
{"v": 1	"t": 339775	"P": 1004.0	"F": 0}
{"v": 1	"t": 339795	"P": 1003.0	"F": 0}
{"v": 1	"t": 339816	"P": 1001.5	"F": 0}
{"v": 1	"t": 339836	"P": 1006.5	"F": 0}
{"v": 1	"t": 339856	"P": 1004.75	"F": 0}
{"v": 1	"t": 339876	"P": 1002.5	"F": 0}
{"v": 1	"t": 339897	"P": 1000.25	"F": 0}
{"v": 1	"t": 339917	"P": 1005.0	"F": 0}
{"v": 1	"t": 339937	"P": 1005.25	"F": 0}
{"v": 1	"t": 339958	"P": 1001.0	"F": 0}
{"v": 1	"t": 339978	"P": 1000.25	"F": 0}
{"v": 1	"t": 339998	"P": 1002.5	"F": 0}
{"v": 1	"t": 340019	"P": 1006.0	"F": 0}
{"v": 1	"t": 340039	"P": 1004.0	"F": 0}
{"v": 1	"t": 340059	"P": 1001.5	"F": 0}
{"v": 1	"t": 340079	"P": 1003.0	"F": 0}
{"v": 1	"t": 340100	"P": 1006.75	"F": 0}
{"v": 1	"t": 340120	"P": 1003.5	"F": 0}
{"v": 1	"t": 340140	"P": 999.75	"F": 0}
{"v": 1	"t": 340161	"P": 1001.75	"F": 0}
{"v": 1	"t": 340181	"P": 1006.75	"F": 0}
{"v": 1	"t": 340201	"P": 1005.25	"F": 0}
{"v": 1	"t": 340221	"P": 1003.5	"F": 0}
{"v": 1	"t": 340242	"P": 1002.5	"F": 0}
{"v": 1	"t": 340262	"P": 1004.0	"F": 0}
{"v": 1	"t": 340282	"P": 1005.75	"F": 0}
{"v": 1	"t": 340303	"P": 1002.25	"F": 0}
{"v": 1	"t": 340323	"P": 1000.75	"F": 0}
{"v": 1	"t": 340343	"P": 1002.5	"F": 0}
{"v": 1	"t": 340364	"P": 1004.25	"F": 0}
{"v": 1	"t": 340384	"P": 1003.0	"F": 0}
{"v": 1	"t": 340404	"P": 1001.0	"F": 0}
{"v": 1	"t": 340424	"P": 1003.0	"F": 0}
{"v": 1	"t": 340445	"P": 1004.75	"F": 0	"C": 46.8	"D": 3062	"sn": 54091779688249	"file": "/data/device_log/data0000.out"}
{"v": 1	"t": 340465	"P": 1002.25	"F": 0}
{"v": 1	"t": 340485	"P": 1001.5	"F": 0}
{"v": 1	"t": 340506	"P": 1003.0	"F": 0}
{"v": 1	"t": 340526	"P": 1006.0	"F": 0}
{"v": 1	"t": 340546	"P": 1002.75	"F": 0}
{"v": 1	"t": 340567	"P": 1000.25	"F": 0}
{"v": 1	"t": 340587	"P": 1001.25	"F": 0}
{"v": 1	"t": 340607	"P": 1006.5	"F": 0}
{"v": 1	"t": 340627	"P": 1004.25	"F": 0}
{"v": 1	"t": 340648	"P": 1000.75	"F": 0}
{"v": 1	"t": 340668	"P": 1001.0	"F": 0}
{"v": 1	"t": 340688	"P": 1004.5	"F": 0}
{"v": 1	"t": 340709	"P": 1003.75	"F": 0}
{"v": 1	"t": 340729	"P": 1002.25	"F": 0}
{"v": 1	"t": 340749	"P": 999.5	"F": 0}
{"v": 1	"t": 340770	"P": 1003.0	"F": 0}
{"v": 1	"t": 340790	"P": 1006.0	"F": 0}
{"v": 1	"t": 340810	"P": 1003.0	"F": 0}
{"v": 1	"t": 340830	"P": 1000.0	"F": 0}
{"v": 1	"t": 340851	"P": 1001.5	"F": 0}
{"v": 1	"t": 340871	"P": 1005.5	"F": 0}
{"v": 1	"t": 340891	"P": 1004.75	"F": 0}
{"v": 1	"t": 340912	"P": 1001.25	"F": 0}
{"v": 1	"t": 340932	"P": 1000.25	"F": 0}
{"v": 1	"t": 340952	"P": 1006.25	"F": 0}
{"v": 1	"t": 340973	"P": 1005.0	"F": 0}
{"v": 1	"t": 340993	"P": 1002.75	"F": 0}
{"v": 1	"t": 341013	"P": 1001.5	"F": 0}
{"v": 1	"t": 341033	"P": 1005.5	"F": 0}
{"v": 1	"t": 341054	"P": 1005.0	"F": 0}
{"v": 1	"t": 341074	"P": 1001.75	"F": 0}
{"v": 1	"t": 341094	"P": 1002.0	"F": 0}
{"v": 1	"t": 341115	"P": 1004.25	"F": 0}
{"v": 1	"t": 341135	"P": 1005.5	"F": 0}
{"v": 1	"t": 341155	"P": 1003.25	"F": 0}
{"v": 1	"t": 341176	"P": 1001.25	"F": 0}
{"v": 1	"t": 341196	"P": 1005.25	"F": 0}
{"v": 1	"t": 341216	"P": 1004.5	"F": 0}
{"v": 1	"t": 341237	"P": 1001.5	"F": 0}
{"v": 1	"t": 341257	"P": 1002.75	"F": 0}
{"v": 1	"t": 341277	"P": 1005.5	"F": 0}
{"v": 1	"t": 341298	"P": 1002.0	"F": 0}
{"v": 1	"t": 341318	"P": 1000.0	"F": 0}
{"v": 1	"t": 341338	"P": 1003.25	"F": 0}
{"v": 1	"t": 341359	"P": 1005.0	"F": 0}
{"v": 1	"t": 341379	"P": 1002.25	"F": 0}
{"v": 1	"t": 341399	"P": 1000.5	"F": 0}
{"v": 1	"t": 341420	"P": 1004.75	"F": 0}
{"v": 1	"t": 341440	"P": 1003.75	"F": 0}
{"v": 1	"t": 341460	"P": 1000.5	"F": 0	"C": 46.76	"D": 3062	"sn": 54091779688249	"file": "/data/device_log/data0000.out"}
{"v": 1	"t": 341481	"P": 1002.5	"F": 0}
{"v": 1	"t": 341501	"P": 1007.75	"F": 0}
{"v": 1	"t": 341521	"P": 1003.25	"F": 0}
{"v": 1	"t": 341542	"P": 1000.5	"F": 0}
{"v": 1	"t": 341562	"P": 1003.25	"F": 0}
{"v": 1	"t": 341582	"P": 1005.5	"F": 0}
{"v": 1	"t": 341603	"P": 1003.25	"F": 0}
{"v": 1	"t": 341623	"P": 1002.0	"F": 0}
{"v": 1	"t": 341643	"P": 1001.0	"F": 0}
{"v": 1	"t": 341663	"P": 1005.5	"F": 0}
{"v": 1	"t": 341684	"P": 1005.5	"F": 0}
{"v": 1	"t": 341704	"P": 1002.0	"F": 0}
{"v": 1	"t": 341724	"P": 1001.75	"F": 0}
{"v": 1	"t": 341745	"P": 1005.5	"F": 0}
{"v": 1	"t": 341765	"P": 1005.25	"F": 0}
{"v": 1	"t": 341785	"P": 1001.25	"F": 0}
{"v": 1	"t": 341806	"P": 1001.75	"F": 0}
{"v": 1	"t": 341826	"P": 1003.75	"F": 0}
{"v": 1	"t": 341846	"P": 1006.5	"F": 0}
{"v": 1	"t": 341866	"P": 1002.75	"F": 0}
{"v": 1	"t": 341887	"P": 1000.5	"F": 0}
{"v": 1	"t": 341907	"P": 1002.25	"F": 0}
{"v": 1	"t": 341927	"P": 1005.75	"F": 0}
{"v": 1	"t": 341948	"P": 1004.0	"F": 0}
{"v": 1	"t": 341968	"P": 1002.5	"F": 0}
{"v": 1	"t": 341988	"P": 1001.75	"F": 0}
{"v": 1	"t": 342008	"P": 1005.25	"F": 0}
{"v": 1	"t": 342029	"P": 1004.75	"F": 0}
{"v": 1	"t": 342049	"P": 1001.25	"F": 0}
{"v": 1	"t": 342069	"P": 1002.0	"F": 0}
{"v": 1	"t": 342090	"P": 1004.25	"F": 0}
{"v": 1	"t": 342110	"P": 1005.25	"F": 0}
{"v": 1	"t": 342130	"P": 1003.0	"F": 0}
{"v": 1	"t": 342151	"P": 1000.5	"F": 0}
{"v": 1	"t": 342171	"P": 1006.5	"F": 0}
{"v": 1	"t": 342191	"P": 1005.25	"F": 0}
{"v": 1	"t": 342212	"P": 1001.5	"F": 0}
{"v": 1	"t": 342232	"P": 1001.5	"F": 0}
{"v": 1	"t": 342252	"P": 1005.0	"F": 0}
{"v": 1	"t": 342272	"P": 1005.5	"F": 0}
{"v": 1	"t": 342293	"P": 1001.0	"F": 0}
{"v": 1	"t": 342313	"P": 1000.0	"F": 0}
{"v": 1	"t": 342333	"P": 1003.0	"F": 0}
{"v": 1	"t": 342354	"P": 1005.0	"F": 0}
{"v": 1	"t": 342374	"P": 1002.25	"F": 0}
{"v": 1	"t": 342394	"P": 1000.0	"F": 0}
{"v": 1	"t": 342415	"P": 1002.0	"F": 0}
{"v": 1	"t": 342435	"P": 1005.0	"F": 0}
{"v": 1	"t": 342455	"P": 1003.25	"F": 0}
{"v": 1	"t": 342475	"P": 1001.75	"F": 0	"C": 46.75	"D": 3062	"sn": 54091779688249	"file": "/data/device_log/data0000.out"}
{"v": 1	"t": 342496	"P": 1004.0	"F": 0}
{"v": 1	"t": 342516	"P": 1005.5	"F": 0}
{"v": 1	"t": 342536	"P": 1003.75	"F": 0}
{"v": 1	"t": 342557	"P": 1003.0	"F": 0}
{"v": 1	"t": 342577	"P": 1002.75	"F": 0}
{"v": 1	"t": 342597	"P": 1005.25	"F": 0}
{"v": 1	"t": 342617	"P": 1004.5	"F": 0}
{"v": 1	"t": 342638	"P": 1002.0	"F": 1}
{"v": 1	"t": 342658	"P": 1003.25	"F": 0}
{"v": 1	"t": 342678	"P": 1004.25	"F": 0}
{"v": 1	"t": 342699	"P": 1004.0	"F": 0}
{"v": 1	"t": 342719	"P": 1004.0	"F": 0}
{"v": 1	"t": 342739	"P": 1001.0	"F": 0}
{"v": 1	"t": 342760	"P": 1002.5	"F": 0}
{"v": 1	"t": 342780	"P": 1005.0	"F": 0}
{"v": 1	"t": 342800	"P": 1003.75	"F": 0}
{"v": 1	"t": 342820	"P": 1002.25	"F": 0}
{"v": 1	"t": 342841	"P": 1001.5	"F": 0}
{"v": 1	"t": 342861	"P": 1004.75	"F": 0}
{"v": 1	"t": 342881	"P": 1002.0	"F": 0}
{"v": 1	"t": 342902	"P": 1001.0	"F": 0}
{"v": 1	"t": 342922	"P": 1004.5	"F": 0}
{"v": 1	"t": 342942	"P": 1004.5	"F": 0}
{"v": 1	"t": 342963	"P": 1003.0	"F": 0}
{"v": 1	"t": 342983	"P": 1001.5	"F": 0}
{"v": 1	"t": 343003	"P": 1002.25	"F": 0}
{"v": 1	"t": 343024	"P": 1006.75	"F": 0}
{"v": 1	"t": 343044	"P": 1002.75	"F": 0}
{"v": 1	"t": 343064	"P": 999.75	"F": 0}
{"v": 1	"t": 343084	"P": 1001.0	"F": 0}
{"v": 1	"t": 343105	"P": 1006.0	"F": 0}
{"v": 1	"t": 343125	"P": 1004.25	"F": 0}
{"v": 1	"t": 343145	"P": 1001.5	"F": 0}
{"v": 1	"t": 343166	"P": 1000.5	"F": 0}
{"v": 1	"t": 343186	"P": 1005.25	"F": 0}
{"v": 1	"t": 343206	"P": 1003.0	"F": 0}
{"v": 1	"t": 343226	"P": 1001.75	"F": 0}
{"v": 1	"t": 343247	"P": 1001.5	"F": 0}
{"v": 1	"t": 343267	"P": 1003.75	"F": 0}
{"v": 1	"t": 343287	"P": 1003.25	"F": 0}
{"v": 1	"t": 343308	"P": 1003.75	"F": 0}
{"v": 1	"t": 343328	"P": 1001.0	"F": 0}
{"v": 1	"t": 343348	"P": 1002.75	"F": 0}
{"v": 1	"t": 343369	"P": 1005.5	"F": 0}
{"v": 1	"t": 343389	"P": 1001.75	"F": 0}
{"v": 1	"t": 343409	"P": 1001.25	"F": 0}
{"v": 1	"t": 343429	"P": 1002.5	"F": 0}
{"v": 1	"t": 343450	"P": 1005.25	"F": 0}
{"v": 1	"t": 343470	"P": 1001.25	"F": 0}
{"v": 1	"t": 343490	"P": 999.75	"F": 0	"C": 46.715	"D": 3062	"sn": 54091779688249	"file": "/data/device_log/data0000.out"}
{"v": 1	"t": 343511	"P": 1003.0	"F": 0}
{"v": 1	"t": 343531	"P": 1005.5	"F": 0}
{"v": 1	"t": 343551	"P": 1003.5	"F": 0}
{"v": 1	"t": 343572	"P": 1000.25	"F": 0}
{"v": 1	"t": 343592	"P": 1002.0	"F": 0}
{"v": 1	"t": 343612	"P": 1004.75	"F": 0}
{"v": 1	"t": 343633	"P": 1003.25	"F": 0}
{"v": 1	"t": 343653	"P": 1001.25	"F": 0}
{"v": 1	"t": 343673	"P": 1000.75	"F": 0}
{"v": 1	"t": 343693	"P": 1004.75	"F": 0}
{"v": 1	"t": 343714	"P": 1003.25	"F": 0}
{"v": 1	"t": 343734	"P": 1002.25	"F": 0}
{"v": 1	"t": 343754	"P": 1001.75	"F": 0}
{"v": 1	"t": 343775	"P": 1005.0	"F": 0}
{"v": 1	"t": 343795	"P": 1005.0	"F": 0}
{"v": 1	"t": 343815	"P": 1002.75	"F": 0}
{"v": 1	"t": 343835	"P": 1000.5	"F": 0}
{"v": 1	"t": 343856	"P": 1003.25	"F": 0}
{"v": 1	"t": 343876	"P": 1004.0	"F": 0}
{"v": 1	"t": 343896	"P": 1002.5	"F": 0}
{"v": 1	"t": 343917	"P": 1000.0	"F": 0}
{"v": 1	"t": 343937	"P": 1004.25	"F": 0}
{"v": 1	"t": 343957	"P": 1006.0	"F": 0}
{"v": 1	"t": 343978	"P": 1003.25	"F": 0}
{"v": 1	"t": 343998	"P": 1001.25	"F": 0}
{"v": 1	"t": 344018	"P": 1001.25	"F": 0}
{"v": 1	"t": 344038	"P": 1006.25	"F": 0}
{"v": 1	"t": 344059	"P": 1004.75	"F": 0}
{"v": 1	"t": 344079	"P": 999.75	"F": 0}
{"v": 1	"t": 344099	"P": 1001.5	"F": 0}
{"v": 1	"t": 344120	"P": 1004.75	"F": 0}
{"v": 1	"t": 344140	"P": 1004.25	"F": 0}
{"v": 1	"t": 344160	"P": 1000.5	"F": 0}
{"v": 1	"t": 344181	"P": 1001.0	"F": 0}
{"v": 1	"t": 344201	"P": 1005.0	"F": 0}
{"v": 1	"t": 344221	"P": 1005.5	"F": 0}
{"v": 1	"t": 344242	"P": 1000.5	"F": 0}
{"v": 1	"t": 344262	"P": 1002.25	"F": 0}
{"v": 1	"t": 344282	"P": 1006.25	"F": 0}
{"v": 1	"t": 344302	"P": 1003.25	"F": 0}
{"v": 1	"t": 344323	"P": 1003.0	"F": 0}
{"v": 1	"t": 344343	"P": 1001.5	"F": 0}
{"v": 1	"t": 344363	"P": 1006.0	"F": 0}
{"v": 1	"t": 344384	"P": 1003.75	"F": 0}
{"v": 1	"t": 344404	"P": 1001.25	"F": 0}
{"v": 1	"t": 344424	"P": 998.75	"F": 0}
{"v": 1	"t": 344445	"P": 1003.0	"F": 0}
{"v": 1	"t": 344465	"P": 1005.5	"F": 0}
{"v": 1	"t": 344485	"P": 1001.75	"F": 0}
{"v": 1	"t": 344505	"P": 1000.25	"F": 0	"C": 46.685	"D": 3062	"sn": 54091779688249	"file": "/data/device_log/data0000.out"}
{"v": 1	"t": 344526	"P": 1004.0	"F": 0}
{"v": 1	"t": 344546	"P": 1006.25	"F": 0}
{"v": 1	"t": 344566	"P": 1002.5	"F": 0}
{"v": 1	"t": 344587	"P": 1002.0	"F": 0}
{"v": 1	"t": 344607	"P": 1001.5	"F": 0}
{"v": 1	"t": 344627	"P": 1006.75	"F": 0}
{"v": 1	"t": 344648	"P": 1002.75	"F": 0}
{"v": 1	"t": 344668	"P": 1002.0	"F": 0}
{"v": 1	"t": 344688	"P": 1002.75	"F": 0}
{"v": 1	"t": 344708	"P": 1005.25	"F": 0}
{"v": 1	"t": 344729	"P": 1004.0	"F": 0}
{"v": 1	"t": 344749	"P": 1003.0	"F": 0}
{"v": 1	"t": 344769	"P": 1000.25	"F": 0}
{"v": 1	"t": 344790	"P": 1005.25	"F": 0}
{"v": 1	"t": 344810	"P": 1003.75	"F": 0}
{"v": 1	"t": 344830	"P": 1002.0	"F": 0}
{"v": 1	"t": 344851	"P": 1002.0	"F": 0}
{"v": 1	"t": 344871	"P": 1004.0	"F": 0}
{"v": 1	"t": 344892	"P": 1003.75	"F": 0}
{"v": 1	"t": 344912	"P": 1003.0	"F": 0}
{"v": 1	"t": 344932	"P": 1006.25	"F": 0}
{"v": 1	"t": 344953	"P": 1002.75	"F": 0}
{"v": 1	"t": 344973	"P": 999.5	"F": 0}
{"v": 1	"t": 344993	"P": 1004.5	"F": 0}
{"v": 1	"t": 345014	"P": 1003.75	"F": 0}
{"v": 1	"t": 345034	"P": 1001.0	"F": 0}
{"v": 1	"t": 345055	"P": 1000.0	"F": 0}
{"v": 1	"t": 345075	"P": 1006.75	"F": 0}
{"v": 1	"t": 345095	"P": 1001.5	"F": 0}
{"v": 1	"t": 345116	"P": 1002.5	"F": 0}
{"v": 1	"t": 345136	"P": 1006.25	"F": 0}
{"v": 1	"t": 345156	"P": 1002.75	"F": 0}
{"v": 1	"t": 345177	"P": 1000.0	"F": 0}
{"v": 1	"t": 345197	"P": 1003.25	"F": 0}
{"v": 1	"t": 345217	"P": 1005.0	"F": 0}
{"v": 1	"t": 345238	"P": 1001.5	"F": 0}
{"v": 1	"t": 345258	"P": 1001.0	"F": 0}
{"v": 1	"t": 345279	"P": 1004.0	"F": 0}
{"v": 1	"t": 345299	"P": 1003.0	"F": 0}
{"v": 1	"t": 345319	"P": 1002.0	"F": 0}
{"v": 1	"t": 345340	"P": 1004.0	"F": 0}
{"v": 1	"t": 345360	"P": 1004.75	"F": 0}
{"v": 1	"t": 345380	"P": 1000.75	"F": 0}
{"v": 1	"t": 345401	"P": 1004.0	"F": 0}
{"v": 1	"t": 345421	"P": 1004.75	"F": 0}
{"v": 1	"t": 345442	"P": 1001.75	"F": 0}
{"v": 1	"t": 345462	"P": 1003.25	"F": 0}
{"v": 1	"t": 345482	"P": 1006.0	"F": 0}
{"v": 1	"t": 345503	"P": 1002.25	"F": 0}
{"v": 1	"t": 345523	"P": 1001.25	"F": 0	"C": 46.665	"D": 3062	"sn": 54091779688249	"file": "/data/device_log/data0000.out"}
{"v": 1	"t": 345543	"P": 1005.5	"F": 0}
{"v": 1	"t": 345564	"P": 1005.0	"F": 0}
{"v": 1	"t": 345584	"P": 1001.5	"F": 0}
{"v": 1	"t": 345606	"P": 1001.25	"F": 0}
{"v": 1	"t": 345626	"P": 1005.0	"F": 0}
{"v": 1	"t": 345646	"P": 1003.5	"F": 0}
{"v": 1	"t": 345667	"P": 1001.25	"F": 0}
{"v": 1	"t": 345687	"P": 1000.0	"F": 0}
{"v": 1	"t": 345707	"P": 1006.75	"F": 0}
{"v": 1	"t": 345727	"P": 1005.0	"F": 0}
{"v": 1	"t": 345748	"P": 1003.5	"F": 0}
{"v": 1	"t": 345768	"P": 1000.0	"F": 0}
{"v": 1	"t": 345788	"P": 1004.25	"F": 0}
{"v": 1	"t": 345809	"P": 1005.5	"F": 0}
{"v": 1	"t": 345829	"P": 1001.5	"F": 0}
{"v": 1	"t": 345849	"P": 1000.25	"F": 0}
{"v": 1	"t": 345870	"P": 1005.0	"F": 0}
{"v": 1	"t": 345890	"P": 1005.0	"F": 0}
{"v": 1	"t": 345910	"P": 1003.0	"F": 0}
{"v": 1	"t": 345931	"P": 1001.25	"F": 0}
{"v": 1	"t": 345951	"P": 1003.0	"F": 0}
{"v": 1	"t": 345971	"P": 1005.0	"F": 0}
{"v": 1	"t": 345992	"P": 1000.0	"F": 0}
{"v": 1	"t": 346012	"P": 1003.5	"F": 0}
{"v": 1	"t": 346032	"P": 1003.75	"F": 0}
{"v": 1	"t": 346053	"P": 1000.5	"F": 0}
{"v": 1	"t": 346073	"P": 999.5	"F": 0}
{"v": 1	"t": 346094	"P": 1005.75	"F": 0}
{"v": 1	"t": 346114	"P": 1004.0	"F": 0}
{"v": 1	"t": 346134	"P": 1001.0	"F": 0}
{"v": 1	"t": 346155	"P": 1005.25	"F": 0}
{"v": 1	"t": 346175	"P": 1003.5	"F": 0}
{"v": 1	"t": 346195	"P": 1002.25	"F": 0}
{"v": 1	"t": 346216	"P": 1002.75	"F": 0}
{"v": 1	"t": 346236	"P": 1005.0	"F": 0}
{"v": 1	"t": 346256	"P": 1002.75	"F": 0}
{"v": 1	"t": 346277	"P": 1001.5	"F": 0}
{"v": 1	"t": 346297	"P": 1004.5	"F": 0}
{"v": 1	"t": 346318	"P": 1004.0	"F": 0}
{"v": 1	"t": 346338	"P": 1000.25	"F": 0}
{"v": 1	"t": 346358	"P": 1000.75	"F": 0}
{"v": 1	"t": 346379	"P": 1004.5	"F": 0}
{"v": 1	"t": 346399	"P": 1001.5	"F": 0}
{"v": 1	"t": 346419	"P": 1000.25	"F": 0}
{"v": 1	"t": 346440	"P": 1005.5	"F": 0}
{"v": 1	"t": 346460	"P": 1003.25	"F": 0}
{"v": 1	"t": 346480	"P": 1001.0	"F": 0}
{"v": 1	"t": 346501	"P": 997.75	"F": 0}
{"v": 1	"t": 346521	"P": 1005.25	"F": 0}
{"v": 1	"t": 346542	"P": 1002.0	"F": 0	"C": 46.64	"D": 3062	"sn": 54091779688249	"file": "/data/device_log/data0000.out"}
{"v": 1	"t": 346562	"P": 1001.75	"F": 0}
{"v": 1	"t": 346583	"P": 1003.25	"F": 0}
{"v": 1	"t": 346603	"P": 1002.5	"F": 0}
{"v": 1	"t": 346623	"P": 1001.75	"F": 0}
{"v": 1	"t": 346644	"P": 1006.25	"F": 0}
{"v": 1	"t": 346664	"P": 1002.5	"F": 0}
{"v": 1	"t": 346684	"P": 1001.0	"F": 0}
{"v": 1	"t": 346705	"P": 1004.0	"F": 0}
{"v": 1	"t": 346725	"P": 1004.0	"F": 0}
{"v": 1	"t": 346745	"P": 1001.25	"F": 0}
{"v": 1	"t": 346765	"P": 1000.25	"F": 0}
{"v": 1	"t": 346786	"P": 1002.0	"F": 0}
{"v": 1	"t": 346806	"P": 1005.0	"F": 0}
{"v": 1	"t": 346826	"P": 1003.25	"F": 0}
{"v": 1	"t": 346847	"P": 1001.5	"F": 0}
{"v": 1	"t": 346867	"P": 1000.75	"F": 0}
{"v": 1	"t": 346887	"P": 1003.75	"F": 0}
{"v": 1	"t": 346908	"P": 1004.75	"F": 0}
{"v": 1	"t": 346928	"P": 1002.75	"F": 0}
{"v": 1	"t": 346948	"P": 1002.5	"F": 0}
{"v": 1	"t": 346968	"P": 1007.75	"F": 0}
{"v": 1	"t": 346989	"P": 1005.25	"F": 0}
{"v": 1	"t": 347009	"P": 1002.5	"F": 0}
{"v": 1	"t": 347029	"P": 1000.5	"F": 0}
{"v": 1	"t": 347050	"P": 1004.5	"F": 0}
{"v": 1	"t": 347070	"P": 1005.0	"F": 0}
{"v": 1	"t": 347090	"P": 1002.0	"F": 0}
{"v": 1	"t": 347110	"P": 1001.0	"F": 0}
{"v": 1	"t": 347131	"P": 1004.5	"F": 0}
{"v": 1	"t": 347151	"P": 1007.25	"F": 0}
{"v": 1	"t": 347171	"P": 1004.0	"F": 0}
{"v": 1	"t": 347192	"P": 1003.0	"F": 0}
{"v": 1	"t": 347212	"P": 1002.25	"F": 0}
{"v": 1	"t": 347232	"P": 1005.5	"F": 0}
{"v": 1	"t": 347253	"P": 1002.25	"F": 0}
{"v": 1	"t": 347273	"P": 1000.5	"F": 0}
{"v": 1	"t": 347293	"P": 1000.25	"F": 0}
{"v": 1	"t": 347313	"P": 1006.0	"F": 0}
{"v": 1	"t": 347334	"P": 1003.5	"F": 0}
{"v": 1	"t": 347354	"P": 1000.75	"F": 0}
{"v": 1	"t": 347374	"P": 1001.75	"F": 0}
{"v": 1	"t": 347395	"P": 1006.75	"F": 0}
{"v": 1	"t": 347415	"P": 1003.5	"F": 0}
{"v": 1	"t": 347435	"P": 1001.75	"F": 0}
{"v": 1	"t": 347456	"P": 1002.0	"F": 0}
{"v": 1	"t": 347476	"P": 1004.0	"F": 0}
{"v": 1	"t": 347496	"P": 1005.0	"F": 0}
{"v": 1	"t": 347517	"P": 1002.0	"F": 0}
{"v": 1	"t": 347537	"P": 1000.5	"F": 0}
{"v": 1	"t": 347557	"P": 1006.25	"F": 0	"C": 46.59	"D": 3062	"sn": 54091779688249	"file": "/data/device_log/data0000.out"}
{"v": 1	"t": 347577	"P": 1003.75	"F": 0}
{"v": 1	"t": 347598	"P": 1001.0	"F": 0}
{"v": 1	"t": 347618	"P": 1001.0	"F": 0}
{"v": 1	"t": 347638	"P": 1005.5	"F": 0}
{"v": 1	"t": 347659	"P": 1004.25	"F": 0}
{"v": 1	"t": 347679	"P": 1001.5	"F": 0}
{"v": 1	"t": 347699	"P": 1000.5	"F": 0}
{"v": 1	"t": 347720	"P": 1002.5	"F": 0}
{"v": 1	"t": 347740	"P": 1006.75	"F": 0}
{"v": 1	"t": 347760	"P": 1004.0	"F": 0}
{"v": 1	"t": 347780	"P": 1001.25	"F": 0}
{"v": 1	"t": 347801	"P": 1002.75	"F": 0}
{"v": 1	"t": 347821	"P": 1005.5	"F": 0}
{"v": 1	"t": 347841	"P": 1002.75	"F": 0}
{"v": 1	"t": 347862	"P": 1001.75	"F": 0}
{"v": 1	"t": 347882	"P": 1001.25	"F": 0}
{"v": 1	"t": 347902	"P": 1005.5	"F": 0}
{"v": 1	"t": 347922	"P": 1005.25	"F": 0}
{"v": 1	"t": 347943	"P": 1001.0	"F": 0}
{"v": 1	"t": 347963	"P": 1000.5	"F": 0}
{"v": 1	"t": 347983	"P": 1004.75	"F": 0}
{"v": 1	"t": 348004	"P": 1002.5	"F": 0}
{"v": 1	"t": 348024	"P": 1003.5	"F": 0}
{"v": 1	"t": 348044	"P": 1000.25	"F": 0}
{"v": 1	"t": 348065	"P": 1006.0	"F": 0}
{"v": 1	"t": 348085	"P": 1004.0	"F": 0}
{"v": 1	"t": 348105	"P": 1001.25	"F": 0}
{"v": 1	"t": 348126	"P": 1001.25	"F": 0}
{"v": 1	"t": 348146	"P": 1004.0	"F": 0}
{"v": 1	"t": 348166	"P": 1003.5	"F": 0}
{"v": 1	"t": 348186	"P": 1003.25	"F": 0}
{"v": 1	"t": 348207	"P": 1000.5	"F": 0}
{"v": 1	"t": 348227	"P": 1003.0	"F": 0}
{"v": 1	"t": 348247	"P": 1005.25	"F": 0}
{"v": 1	"t": 348268	"P": 1001.5	"F": 0}
{"v": 1	"t": 348288	"P": 1000.25	"F": 0}
{"v": 1	"t": 348308	"P": 1004.0	"F": 0}
{"v": 1	"t": 348329	"P": 1003.5	"F": 0}
{"v": 1	"t": 348349	"P": 1000.0	"F": 0}
{"v": 1	"t": 348369	"P": 1002.75	"F": 0}
{"v": 1	"t": 348390	"P": 1005.5	"F": 0}
{"v": 1	"t": 348410	"P": 1002.25	"F": 0}
{"v": 1	"t": 348430	"P": 1000.5	"F": 0}
{"v": 1	"t": 348451	"P": 1001.5	"F": 0}
{"v": 1	"t": 348471	"P": 1005.75	"F": 0}
{"v": 1	"t": 348492	"P": 1001.5	"F": 0}
{"v": 1	"t": 348512	"P": 1001.75	"F": 0}
{"v": 1	"t": 348532	"P": 1005.25	"F": 0}
{"v": 1	"t": 348553	"P": 1004.0	"F": 0}
{"v": 1	"t": 348573	"P": 1000.5	"F": 0	"C": 46.56	"D": 3062	"sn": 54091779688249	"file": "/data/device_log/data0000.out"}
{"v": 1	"t": 348593	"P": 1003.25	"F": 0}
{"v": 1	"t": 348614	"P": 1005.5	"F": 0}
{"v": 1	"t": 348634	"P": 1000.75	"F": 0}
{"v": 1	"t": 348654	"P": 1001.0	"F": 0}
{"v": 1	"t": 348674	"P": 1002.5	"F": 0}
{"v": 1	"t": 348695	"P": 1005.75	"F": 0}
{"v": 1	"t": 348715	"P": 1004.5	"F": 0}
{"v": 1	"t": 348735	"P": 999.5	"F": 0}
{"v": 1	"t": 348756	"P": 1001.25	"F": 0}
{"v": 1	"t": 348776	"P": 1004.75	"F": 0}
{"v": 1	"t": 348796	"P": 1005.0	"F": 0}
{"v": 1	"t": 348817	"P": 1000.25	"F": 0}
{"v": 1	"t": 348837	"P": 1002.5	"F": 0}
{"v": 1	"t": 348857	"P": 1004.25	"F": 0}
{"v": 1	"t": 348877	"P": 1004.75	"F": 0}
{"v": 1	"t": 348898	"P": 1001.0	"F": 0}
{"v": 1	"t": 348918	"P": 998.5	"F": 0}
{"v": 1	"t": 348938	"P": 1005.0	"F": 0}
{"v": 1	"t": 348959	"P": 1004.5	"F": 0}
{"v": 1	"t": 348979	"P": 1003.75	"F": 0}
{"v": 1	"t": 348999	"P": 998.75	"F": 0}
{"v": 1	"t": 349019	"P": 1003.0	"F": 0}
{"v": 1	"t": 349040	"P": 1006.25	"F": 0}
{"v": 1	"t": 349060	"P": 1003.75	"F": 0}
{"v": 1	"t": 349080	"P": 1002.5	"F": 0}
{"v": 1	"t": 349101	"P": 1004.25	"F": 0}
{"v": 1	"t": 349121	"P": 1005.5	"F": 0}
{"v": 1	"t": 349141	"P": 1004.75	"F": 0}
{"v": 1	"t": 349162	"P": 1002.25	"F": 0}
{"v": 1	"t": 349182	"P": 1001.0	"F": 0}
{"v": 1	"t": 349202	"P": 1004.0	"F": 0}
{"v": 1	"t": 349223	"P": 1004.25	"F": 0}
{"v": 1	"t": 349243	"P": 1000.75	"F": 0}
{"v": 1	"t": 349263	"P": 1002.0	"F": 0}
{"v": 1	"t": 349283	"P": 1006.5	"F": 0}
{"v": 1	"t": 349304	"P": 1003.0	"F": 0}
{"v": 1	"t": 349324	"P": 1002.75	"F": 0}
{"v": 1	"t": 349344	"P": 1003.0	"F": 0}
{"v": 1	"t": 349365	"P": 1005.5	"F": 0}
{"v": 1	"t": 349385	"P": 1004.0	"F": 0}
{"v": 1	"t": 349405	"P": 1000.75	"F": 0}
{"v": 1	"t": 349426	"P": 1000.25	"F": 0}
{"v": 1	"t": 349446	"P": 1004.25	"F": 0}
{"v": 1	"t": 349466	"P": 1003.75	"F": 0}
{"v": 1	"t": 349486	"P": 1001.75	"F": 0}
{"v": 1	"t": 349507	"P": 999.0	"F": 0}
{"v": 1	"t": 349527	"P": 1003.75	"F": 0}
{"v": 1	"t": 349547	"P": 1005.75	"F": 0}
{"v": 1	"t": 349568	"P": 1004.25	"F": 0}
{"v": 1	"t": 349588	"P": 999.75	"F": 0	"C": 46.565	"D": 3062	"sn": 54091779688249	"file": "/data/device_log/data0000.out"}
{"v": 1	"t": 349608	"P": 1001.5	"F": 0}
{"v": 1	"t": 349629	"P": 1006.5	"F": 0}
{"v": 1	"t": 349649	"P": 1002.0	"F": 0}
{"v": 1	"t": 349669	"P": 1002.25	"F": 0}
{"v": 1	"t": 349689	"P": 1002.5	"F": 0}
{"v": 1	"t": 349710	"P": 1004.75	"F": 0}
{"v": 1	"t": 349730	"P": 1005.5	"F": 0}
{"v": 1	"t": 349750	"P": 1002.0	"F": 0}
{"v": 1	"t": 349771	"P": 1001.0	"F": 0}
{"v": 1	"t": 349791	"P": 1006.25	"F": 0}
{"v": 1	"t": 349811	"P": 1005.0	"F": 0}
{"v": 1	"t": 349832	"P": 1001.5	"F": 0}
{"v": 1	"t": 349852	"P": 1000.75	"F": 0}
{"v": 1	"t": 349872	"P": 1003.25	"F": 0}
{"v": 1	"t": 349892	"P": 1005.25	"F": 0}
{"v": 1	"t": 349913	"P": 1003.25	"F": 0}
{"v": 1	"t": 349933	"P": 999.75	"F": 0}
{"v": 1	"t": 349953	"P": 1005.0	"F": 0}
{"v": 1	"t": 349974	"P": 1004.25	"F": 0}
{"v": 1	"t": 349994	"P": 1002.25	"F": 0}
{"v": 1	"t": 350014	"P": 1001.25	"F": 0}
{"v": 1	"t": 350035	"P": 1004.75	"F": 0}
{"v": 1	"t": 350055	"P": 1004.0	"F": 0}
{"v": 1	"t": 350075	"P": 1001.5	"F": 0}
{"v": 1	"t": 350096	"P": 1002.75	"F": 0}
{"v": 1	"t": 350116	"P": 1004.0	"F": 0}
{"v": 1	"t": 350136	"P": 1005.0	"F": 0}
{"v": 1	"t": 350156	"P": 1002.5	"F": 0}
{"v": 1	"t": 350177	"P": 1000.25	"F": 0}
{"v": 1	"t": 350197	"P": 1003.0	"F": 0}
{"v": 1	"t": 350217	"P": 1006.0	"F": 0}
{"v": 1	"t": 350238	"P": 1003.5	"F": 0}
{"v": 1	"t": 350258	"P": 1001.75	"F": 0}
{"v": 1	"t": 350278	"P": 1001.25	"F": 0}
{"v": 1	"t": 350298	"P": 1005.0	"F": 0}
{"v": 1	"t": 350319	"P": 1003.5	"F": 0}
{"v": 1	"t": 350339	"P": 1001.0	"F": 0}
{"v": 1	"t": 350359	"P": 1001.25	"F": 0}
{"v": 1	"t": 350380	"P": 1006.0	"F": 0}
{"v": 1	"t": 350400	"P": 1004.0	"F": 0}
{"v": 1	"t": 350420	"P": 1001.5	"F": 0}
{"v": 1	"t": 350441	"P": 999.75	"F": 0}
{"v": 1	"t": 350461	"P": 1006.0	"F": 0}
{"v": 1	"t": 350481	"P": 1003.0	"F": 0}
{"v": 1	"t": 350502	"P": 1001.75	"F": 0}
{"v": 1	"t": 350522	"P": 1002.0	"F": 0}
{"v": 1	"t": 350542	"P": 1004.5	"F": 0}
{"v": 1	"t": 350562	"P": 1004.0	"F": 0}
{"v": 1	"t": 350583	"P": 1002.75	"F": 0}
{"v": 1	"t": 350603	"P": 1000.75	"F": 0	"C": 46.56	"D": 3062	"sn": 54091779688249	"file": "/data/device_log/data0000.out"}
{"v": 1	"t": 350623	"P": 1006.5	"F": 0}
{"v": 1	"t": 350644	"P": 1004.0	"F": 0}
{"v": 1	"t": 350664	"P": 1004.5	"F": 0}
{"v": 1	"t": 350684	"P": 1000.0	"F": 0}
{"v": 1	"t": 350705	"P": 1005.5	"F": 0}
{"v": 1	"t": 350725	"P": 1003.0	"F": 0}
{"v": 1	"t": 350745	"P": 1001.0	"F": 0}
{"v": 1	"t": 350766	"P": 1001.0	"F": 0}
{"v": 1	"t": 350786	"P": 1004.5	"F": 0}
{"v": 1	"t": 350806	"P": 1004.25	"F": 0}
{"v": 1	"t": 350826	"P": 1002.25	"F": 0}
{"v": 1	"t": 350847	"P": 1000.5	"F": 0}
{"v": 1	"t": 350867	"P": 1002.5	"F": 0}
{"v": 1	"t": 350887	"P": 1004.75	"F": 0}
{"v": 1	"t": 350908	"P": 1004.0	"F": 0}
{"v": 1	"t": 350928	"P": 1000.75	"F": 0}
{"v": 1	"t": 350948	"P": 1000.5	"F": 0}
{"v": 1	"t": 350969	"P": 1005.5	"F": 0}
{"v": 1	"t": 350989	"P": 1000.25	"F": 0}
{"v": 1	"t": 351009	"P": 1002.5	"F": 0}
{"v": 1	"t": 351029	"P": 1001.75	"F": 0}
{"v": 1	"t": 351050	"P": 1004.25	"F": 0}
{"v": 1	"t": 351070	"P": 1004.75	"F": 0}
{"v": 1	"t": 351090	"P": 1001.0	"F": 0}
{"v": 1	"t": 351111	"P": 1001.25	"F": 0}
{"v": 1	"t": 351131	"P": 1005.0	"F": 0}
{"v": 1	"t": 351151	"P": 1003.5	"F": 0}
{"v": 1	"t": 351172	"P": 1001.75	"F": 0}
{"v": 1	"t": 351192	"P": 1001.25	"F": 0}
{"v": 1	"t": 351212	"P": 1005.75	"F": 0}
{"v": 1	"t": 351232	"P": 1005.0	"F": 0}
{"v": 1	"t": 351253	"P": 1000.25	"F": 0}
{"v": 1	"t": 351273	"P": 1000.0	"F": 0}
{"v": 1	"t": 351293	"P": 1005.25	"F": 0}
{"v": 1	"t": 351314	"P": 1005.0	"F": 0}
{"v": 1	"t": 351334	"P": 1001.0	"F": 0}
{"v": 1	"t": 351354	"P": 1001.25	"F": 0}
{"v": 1	"t": 351375	"P": 1005.25	"F": 0}
{"v": 1	"t": 351395	"P": 1003.75	"F": 0}
{"v": 1	"t": 351415	"P": 1003.25	"F": 0}
{"v": 1	"t": 351436	"P": 1000.75	"F": 0}
{"v": 1	"t": 351456	"P": 1004.75	"F": 0}
{"v": 1	"t": 351476	"P": 1005.0	"F": 0}
{"v": 1	"t": 351496	"P": 1004.0	"F": 0}
{"v": 1	"t": 351517	"P": 1000.75	"F": 0}
{"v": 1	"t": 351537	"P": 1003.0	"F": 0}
{"v": 1	"t": 351557	"P": 1006.25	"F": 0}
{"v": 1	"t": 351578	"P": 1003.75	"F": 0}
{"v": 1	"t": 351598	"P": 1002.0	"F": 0}
{"v": 1	"t": 351618	"P": 1002.25	"F": 0	"C": 46.5	"D": 3062	"sn": 54091779688249	"file": "/data/device_log/data0000.out"}
{"v": 1	"t": 351639	"P": 1003.75	"F": 0}
{"v": 1	"t": 351659	"P": 1002.5	"F": 0}
{"v": 1	"t": 351679	"P": 1002.25	"F": 0}
{"v": 1	"t": 351699	"P": 1000.25	"F": 0}
{"v": 1	"t": 351720	"P": 1004.75	"F": 0}
{"v": 1	"t": 351740	"P": 1004.25	"F": 0}
{"v": 1	"t": 351760	"P": 1001.0	"F": 0}
{"v": 1	"t": 351781	"P": 1001.0	"F": 0}
{"v": 1	"t": 351801	"P": 1004.75	"F": 0}
{"v": 1	"t": 351821	"P": 1004.25	"F": 0}
{"v": 1	"t": 351841	"P": 1002.75	"F": 0}
{"v": 1	"t": 351862	"P": 1001.0	"F": 0}
{"v": 1	"t": 351882	"P": 1003.5	"F": 0}
{"v": 1	"t": 351902	"P": 1004.75	"F": 0}
{"v": 1	"t": 351923	"P": 1002.25	"F": 0}
{"v": 1	"t": 351943	"P": 1003.25	"F": 0}
{"v": 1	"t": 351964	"P": 1002.25	"F": 0}
{"v": 1	"t": 351984	"P": 1000.75	"F": 0}
{"v": 1	"t": 352005	"P": 1003.75	"F": 0}
{"v": 1	"t": 352025	"P": 1005.5	"F": 0}
{"v": 1	"t": 352045	"P": 1001.25	"F": 0}
{"v": 1	"t": 352066	"P": 1000.25	"F": 0}
{"v": 1	"t": 352086	"P": 1003.75	"F": 0}
{"v": 1	"t": 352106	"P": 1005.25	"F": 0}
{"v": 1	"t": 352126	"P": 1003.0	"F": 0}
{"v": 1	"t": 352147	"P": 1000.0	"F": 0}
{"v": 1	"t": 352167	"P": 1001.75	"F": 0}
{"v": 1	"t": 352187	"P": 1006.75	"F": 0}
{"v": 1	"t": 352208	"P": 1003.75	"F": 0}
{"v": 1	"t": 352228	"P": 999.5	"F": 0}
{"v": 1	"t": 352248	"P": 1000.5	"F": 0}
{"v": 1	"t": 352268	"P": 1006.0	"F": 0}
{"v": 1	"t": 352289	"P": 1003.5	"F": 0}
{"v": 1	"t": 352309	"P": 1001.75	"F": 0}
{"v": 1	"t": 352329	"P": 1001.0	"F": 0}
{"v": 1	"t": 352350	"P": 1004.0	"F": 0}
{"v": 1	"t": 352370	"P": 1003.5	"F": 0}
{"v": 1	"t": 352390	"P": 1002.25	"F": 0}
{"v": 1	"t": 352411	"P": 999.25	"F": 0}
{"v": 1	"t": 352431	"P": 1004.5	"F": 0}
{"v": 1	"t": 352451	"P": 1003.5	"F": 0}
{"v": 1	"t": 352471	"P": 1001.0	"F": 0}
{"v": 1	"t": 352492	"P": 1000.75	"F": 0}
{"v": 1	"t": 352512	"P": 996.75	"F": 0}
{"v": 1	"t": 352532	"P": 1004.0	"F": 0}
{"v": 1	"t": 352553	"P": 1002.25	"F": 0}
{"v": 1	"t": 352573	"P": 1000.75	"F": 0}
{"v": 1	"t": 352593	"P": 1003.75	"F": 0}
{"v": 1	"t": 352614	"P": 1005.5	"F": 0}
{"v": 1	"t": 352634	"P": 1001.25	"F": 0	"C": 46.505	"D": 3062	"sn": 54091779688249	"file": "/data/device_log/data0000.out"}
{"v": 1	"t": 352654	"P": 1001.25	"F": 0}
{"v": 1	"t": 352675	"P": 1004.0	"F": 0}
{"v": 1	"t": 352695	"P": 1004.75	"F": 0}
{"v": 1	"t": 352715	"P": 1003.75	"F": 0}
{"v": 1	"t": 352735	"P": 1000.0	"F": 0}
{"v": 1	"t": 352756	"P": 1003.0	"F": 0}
{"v": 1	"t": 352776	"P": 1006.25	"F": 0}
{"v": 1	"t": 352796	"P": 1005.25	"F": 0}
{"v": 1	"t": 352817	"P": 1000.25	"F": 0}
{"v": 1	"t": 352837	"P": 1003.25	"F": 0}
{"v": 1	"t": 352857	"P": 1005.5	"F": 0}
{"v": 1	"t": 352877	"P": 1005.25	"F": 0}
{"v": 1	"t": 352898	"P": 1001.75	"F": 0}
{"v": 1	"t": 352918	"P": 1000.75	"F": 0}
{"v": 1	"t": 352938	"P": 1004.5	"F": 0}
{"v": 1	"t": 352959	"P": 1004.75	"F": 0}
{"v": 1	"t": 352979	"P": 1001.5	"F": 0}
{"v": 1	"t": 352999	"P": 1001.25	"F": 0}
{"v": 1	"t": 353020	"P": 1004.25	"F": 0}
{"v": 1	"t": 353040	"P": 1004.0	"F": 0}
{"v": 1	"t": 353060	"P": 1003.75	"F": 0}
{"v": 1	"t": 353081	"P": 1000.5	"F": 0}
{"v": 1	"t": 353101	"P": 1005.0	"F": 0}
{"v": 1	"t": 353121	"P": 1003.75	"F": 0}
{"v": 1	"t": 353141	"P": 1002.25	"F": 0}
{"v": 1	"t": 353162	"P": 1000.75	"F": 0}
{"v": 1	"t": 353182	"P": 1004.0	"F": 0}
{"v": 1	"t": 353202	"P": 1006.5	"F": 0}
{"v": 1	"t": 353223	"P": 1003.75	"F": 0}
{"v": 1	"t": 353243	"P": 999.5	"F": 0}
{"v": 1	"t": 353263	"P": 1002.0	"F": 0}
{"v": 1	"t": 353284	"P": 1005.75	"F": 1}
{"v": 1	"t": 353304	"P": 1003.0	"F": 0}
{"v": 1	"t": 353324	"P": 1000.25	"F": 0}
{"v": 1	"t": 353344	"P": 1003.75	"F": 0}
{"v": 1	"t": 353365	"P": 1006.25	"F": 0}
{"v": 1	"t": 353385	"P": 1002.75	"F": 0}
{"v": 1	"t": 353405	"P": 1001.0	"F": 0}
{"v": 1	"t": 353426	"P": 1003.0	"F": 0}
{"v": 1	"t": 353446	"P": 1006.75	"F": 0}
{"v": 1	"t": 353466	"P": 1003.75	"F": 0}
{"v": 1	"t": 353487	"P": 1001.0	"F": 0}
{"v": 1	"t": 353507	"P": 1000.5	"F": 0}
{"v": 1	"t": 353527	"P": 1006.0	"F": 0}
{"v": 1	"t": 353548	"P": 1004.5	"F": 0}
{"v": 1	"t": 353568	"P": 1002.0	"F": 0}
{"v": 1	"t": 353588	"P": 1000.75	"F": 0}
{"v": 1	"t": 353608	"P": 1004.5	"F": 0}
{"v": 1	"t": 353629	"P": 1006.0	"F": 0}
{"v": 1	"t": 353649	"P": 1003.25	"F": 0	"C": 46.46	"D": 3062	"sn": 54091779688249	"file": "/data/device_log/data0000.out"}
{"v": 1	"t": 353669	"P": 1000.5	"F": 0}
{"v": 1	"t": 353690	"P": 1004.0	"F": 0}
{"v": 1	"t": 353710	"P": 1005.0	"F": 0}
{"v": 1	"t": 353730	"P": 1002.0	"F": 0}
{"v": 1	"t": 353751	"P": 999.75	"F": 0}
{"v": 1	"t": 353771	"P": 1002.0	"F": 0}
{"v": 1	"t": 353791	"P": 1005.0	"F": 0}
{"v": 1	"t": 353811	"P": 1003.0	"F": 0}
{"v": 1	"t": 353832	"P": 1000.5	"F": 0}
{"v": 1	"t": 353852	"P": 1002.75	"F": 0}
{"v": 1	"t": 353872	"P": 1006.0	"F": 0}
{"v": 1	"t": 353893	"P": 1002.75	"F": 0}
{"v": 1	"t": 353913	"P": 1001.75	"F": 0}
{"v": 1	"t": 353933	"P": 1002.25	"F": 0}
{"v": 1	"t": 353953	"P": 1005.0	"F": 0}
{"v": 1	"t": 353974	"P": 1004.0	"F": 0}
{"v": 1	"t": 353994	"P": 1000.0	"F": 0}
{"v": 1	"t": 354014	"P": 1003.0	"F": 0}
{"v": 1	"t": 354035	"P": 1005.75	"F": 0}
{"v": 1	"t": 354055	"P": 1003.0	"F": 0}
{"v": 1	"t": 354075	"P": 999.25	"F": 0}
{"v": 1	"t": 354096	"P": 1002.0	"F": 0}
{"v": 1	"t": 354116	"P": 1007.25	"F": 0}
{"v": 1	"t": 354136	"P": 1004.5	"F": 0}
{"v": 1	"t": 354157	"P": 999.0	"F": 0}
{"v": 1	"t": 354177	"P": 1000.5	"F": 0}
{"v": 1	"t": 354197	"P": 1004.25	"F": 0}
{"v": 1	"t": 354217	"P": 1004.0	"F": 0}
{"v": 1	"t": 354238	"P": 1002.0	"F": 0}
{"v": 1	"t": 354258	"P": 1001.25	"F": 0}
{"v": 1	"t": 354278	"P": 1004.5	"F": 0}
{"v": 1	"t": 354299	"P": 1006.25	"F": 0}
{"v": 1	"t": 354319	"P": 1001.5	"F": 0}
{"v": 1	"t": 354339	"P": 1000.75	"F": 0}
{"v": 1	"t": 354359	"P": 1001.25	"F": 0}
{"v": 1	"t": 354380	"P": 1006.75	"F": 0}
{"v": 1	"t": 354400	"P": 1003.5	"F": 0}
{"v": 1	"t": 354420	"P": 1001.5	"F": 0}
{"v": 1	"t": 354441	"P": 1002.25	"F": 0}
{"v": 1	"t": 354461	"P": 1006.5	"F": 0}
{"v": 1	"t": 354481	"P": 1004.0	"F": 0}
{"v": 1	"t": 354502	"P": 1001.0	"F": 0}
{"v": 1	"t": 354522	"P": 1000.25	"F": 0}
{"v": 1	"t": 354542	"P": 1006.5	"F": 0}
{"v": 1	"t": 354563	"P": 1003.5	"F": 0}
{"v": 1	"t": 354583	"P": 999.75	"F": 0}
{"v": 1	"t": 354603	"P": 1000.5	"F": 0}
{"v": 1	"t": 354623	"P": 1006.25	"F": 0}
{"v": 1	"t": 354644	"P": 1003.25	"F": 0}
{"v": 1	"t": 354664	"P": 999.75	"F": 0	"C": 46.46	"D": 3062	"sn": 54091779688249	"file": "/data/device_log/data0000.out"}
{"v": 1	"t": 354684	"P": 1001.75	"F": 0}
{"v": 1	"t": 354705	"P": 1005.25	"F": 0}
{"v": 1	"t": 354725	"P": 1003.5	"F": 0}
{"v": 1	"t": 354745	"P": 1001.25	"F": 0}
{"v": 1	"t": 354766	"P": 1002.5	"F": 0}
{"v": 1	"t": 354786	"P": 1006.0	"F": 0}
{"v": 1	"t": 354806	"P": 1004.0	"F": 0}
{"v": 1	"t": 354827	"P": 1001.25	"F": 0}
{"v": 1	"t": 354847	"P": 1001.5	"F": 0}
{"v": 1	"t": 354867	"P": 1004.75	"F": 0}
{"v": 1	"t": 354887	"P": 1004.0	"F": 0}
{"v": 1	"t": 354908	"P": 1002.25	"F": 0}
{"v": 1	"t": 354928	"P": 999.25	"F": 0}
{"v": 1	"t": 354948	"P": 1002.75	"F": 0}
{"v": 1	"t": 354969	"P": 1006.0	"F": 0}
{"v": 1	"t": 354989	"P": 1001.25	"F": 0}
{"v": 1	"t": 355009	"P": 1000.75	"F": 0}
{"v": 1	"t": 355029	"P": 1003.25	"F": 0}
{"v": 1	"t": 355050	"P": 1005.5	"F": 0}
{"v": 1	"t": 355070	"P": 1003.0	"F": 0}
{"v": 1	"t": 355090	"P": 1000.75	"F": 0}
{"v": 1	"t": 355111	"P": 1003.5	"F": 0}
{"v": 1	"t": 355131	"P": 1004.75	"F": 0}
{"v": 1	"t": 355151	"P": 1002.75	"F": 0}
{"v": 1	"t": 355172	"P": 1002.0	"F": 0}
{"v": 1	"t": 355192	"P": 1000.25	"F": 0}
{"v": 1	"t": 355212	"P": 1005.25	"F": 0}
{"v": 1	"t": 355233	"P": 1002.5	"F": 0}
{"v": 1	"t": 355253	"P": 1001.5	"F": 0}
{"v": 1	"t": 355273	"P": 1000.25	"F": 0}
{"v": 1	"t": 355293	"P": 1004.25	"F": 0}
{"v": 1	"t": 355314	"P": 1003.25	"F": 0}
{"v": 1	"t": 355334	"P": 1000.5	"F": 0}
{"v": 1	"t": 355354	"P": 999.5	"F": 0}
{"v": 1	"t": 355375	"P": 1005.0	"F": 0}
{"v": 1	"t": 355395	"P": 1005.25	"F": 0}
{"v": 1	"t": 355415	"P": 1001.75	"F": 0}
{"v": 1	"t": 355436	"P": 1001.5	"F": 0}
{"v": 1	"t": 355456	"P": 1006.0	"F": 0}
{"v": 1	"t": 355476	"P": 1004.5	"F": 0}
{"v": 1	"t": 355497	"P": 1001.75	"F": 0}
{"v": 1	"t": 355517	"P": 1000.5	"F": 0}
{"v": 1	"t": 355537	"P": 1006.0	"F": 0}
{"v": 1	"t": 355558	"P": 1004.5	"F": 0}
{"v": 1	"t": 355578	"P": 1001.0	"F": 0}
{"v": 1	"t": 355598	"P": 1002.0	"F": 0}
{"v": 1	"t": 355618	"P": 1004.25	"F": 0}
{"v": 1	"t": 355639	"P": 1005.0	"F": 0}
{"v": 1	"t": 355659	"P": 1001.5	"F": 0}
{"v": 1	"t": 355679	"P": 1001.75	"F": 0	"C": 46.415	"D": 3062	"sn": 54091779688249	"file": "/data/device_log/data0000.out"}
{"v": 1	"t": 355700	"P": 1003.0	"F": 0}
{"v": 1	"t": 355720	"P": 1002.25	"F": 0}
{"v": 1	"t": 355741	"P": 1000.25	"F": 0}
{"v": 1	"t": 355761	"P": 1004.75	"F": 0}
{"v": 1	"t": 355781	"P": 1003.75	"F": 0}
{"v": 1	"t": 355802	"P": 1001.25	"F": 0}
{"v": 1	"t": 355822	"P": 1001.5	"F": 0}
{"v": 1	"t": 355842	"P": 1008.25	"F": 0}
{"v": 1	"t": 355863	"P": 1003.0	"F": 0}
{"v": 1	"t": 355883	"P": 1000.75	"F": 0}
{"v": 1	"t": 355903	"P": 1002.0	"F": 0}
{"v": 1	"t": 355923	"P": 1006.75	"F": 0}
{"v": 1	"t": 355944	"P": 1002.5	"F": 0}
{"v": 1	"t": 355964	"P": 1000.75	"F": 0}
{"v": 1	"t": 355984	"P": 999.0	"F": 0}
{"v": 1	"t": 356005	"P": 1004.75	"F": 0}
{"v": 1	"t": 356025	"P": 1003.5	"F": 0}
{"v": 1	"t": 356045	"P": 1000.75	"F": 0}
{"v": 1	"t": 356066	"P": 1000.75	"F": 0}
{"v": 1	"t": 356086	"P": 1004.0	"F": 0}
{"v": 1	"t": 356106	"P": 1002.75	"F": 0}
{"v": 1	"t": 356127	"P": 1002.5	"F": 0}
{"v": 1	"t": 356147	"P": 998.5	"F": 0}
{"v": 1	"t": 356167	"P": 1005.5	"F": 0}
{"v": 1	"t": 356187	"P": 1004.75	"F": 0}
{"v": 1	"t": 356208	"P": 1001.25	"F": 0}
{"v": 1	"t": 356228	"P": 1000.75	"F": 0}
{"v": 1	"t": 356248	"P": 1003.0	"F": 0}
{"v": 1	"t": 356269	"P": 1004.75	"F": 0}
{"v": 1	"t": 356289	"P": 1002.0	"F": 0}
{"v": 1	"t": 356309	"P": 1000.5	"F": 0}
{"v": 1	"t": 356329	"P": 1001.25	"F": 0}
{"v": 1	"t": 356350	"P": 1005.0	"F": 0}
{"v": 1	"t": 356370	"P": 1003.25	"F": 0}
{"v": 1	"t": 356390	"P": 1000.75	"F": 0}
{"v": 1	"t": 356411	"P": 1001.0	"F": 0}
{"v": 1	"t": 356431	"P": 1005.75	"F": 0}
{"v": 1	"t": 356451	"P": 1003.25	"F": 0}
{"v": 1	"t": 356472	"P": 1000.75	"F": 0}
{"v": 1	"t": 356492	"P": 1001.0	"F": 0}
{"v": 1	"t": 356512	"P": 1004.0	"F": 0}
{"v": 1	"t": 356533	"P": 1004.25	"F": 0}
{"v": 1	"t": 356553	"P": 1001.25	"F": 0}
{"v": 1	"t": 356573	"P": 1003.0	"F": 0}
{"v": 1	"t": 356594	"P": 1006.5	"F": 0}
{"v": 1	"t": 356614	"P": 1003.0	"F": 0}
{"v": 1	"t": 356634	"P": 1001.0	"F": 0}
{"v": 1	"t": 356654	"P": 1001.0	"F": 0}
{"v": 1	"t": 356675	"P": 1004.0	"F": 0}
{"v": 1	"t": 356695	"P": 1002.25	"F": 0	"C": 46.385	"D": 3062	"sn": 54091779688249	"file": "/data/device_log/data0000.out"}
{"v": 1	"t": 356715	"P": 1001.0	"F": 0}
{"v": 1	"t": 356736	"P": 1001.75	"F": 0}
{"v": 1	"t": 356756	"P": 1005.0	"F": 0}
{"v": 1	"t": 356776	"P": 1003.0	"F": 0}
{"v": 1	"t": 356797	"P": 1001.5	"F": 0}
{"v": 1	"t": 356817	"P": 1001.5	"F": 0}
{"v": 1	"t": 356837	"P": 1004.5	"F": 0}
{"v": 1	"t": 356857	"P": 1003.25	"F": 0}
{"v": 1	"t": 356878	"P": 1001.0	"F": 0}
{"v": 1	"t": 356898	"P": 1000.75	"F": 0}
{"v": 1	"t": 356918	"P": 1006.25	"F": 0}
{"v": 1	"t": 356939	"P": 1005.25	"F": 0}
{"v": 1	"t": 356959	"P": 1001.25	"F": 0}
{"v": 1	"t": 356979	"P": 1000.75	"F": 0}
{"v": 1	"t": 357000	"P": 1004.5	"F": 0}
{"v": 1	"t": 357020	"P": 1005.75	"F": 0}
{"v": 1	"t": 357040	"P": 1001.25	"F": 0}
{"v": 1	"t": 357060	"P": 1001.25	"F": 0}
{"v": 1	"t": 357081	"P": 1004.0	"F": 0}
{"v": 1	"t": 357101	"P": 1005.75	"F": 0}
{"v": 1	"t": 357121	"P": 1002.0	"F": 0}
{"v": 1	"t": 357142	"P": 1000.25	"F": 0}
{"v": 1	"t": 357162	"P": 1003.0	"F": 0}
{"v": 1	"t": 357182	"P": 1005.5	"F": 0}
{"v": 1	"t": 357203	"P": 1001.75	"F": 0}
{"v": 1	"t": 357223	"P": 1000.25	"F": 0}
{"v": 1	"t": 357243	"P": 1001.75	"F": 0}
{"v": 1	"t": 357263	"P": 1005.75	"F": 0}
{"v": 1	"t": 357284	"P": 1004.25	"F": 0}
{"v": 1	"t": 357304	"P": 1000.5	"F": 0}
{"v": 1	"t": 357324	"P": 1000.25	"F": 0}
{"v": 1	"t": 357345	"P": 1006.25	"F": 0}
{"v": 1	"t": 357365	"P": 1002.25	"F": 0}
{"v": 1	"t": 357385	"P": 1001.25	"F": 0}
{"v": 1	"t": 357406	"P": 1000.0	"F": 0}
{"v": 1	"t": 357426	"P": 1003.5	"F": 0}
{"v": 1	"t": 357446	"P": 1005.5	"F": 0}
{"v": 1	"t": 357467	"P": 1001.0	"F": 0}
{"v": 1	"t": 357487	"P": 1002.0	"F": 0}
{"v": 1	"t": 357507	"P": 1004.25	"F": 0}
{"v": 1	"t": 357527	"P": 1003.75	"F": 0}
{"v": 1	"t": 357548	"P": 1002.5	"F": 0}
{"v": 1	"t": 357568	"P": 1000.25	"F": 0}
{"v": 1	"t": 357588	"P": 1005.0	"F": 0}
{"v": 1	"t": 357609	"P": 1004.0	"F": 0}
{"v": 1	"t": 357629	"P": 1003.5	"F": 0}
{"v": 1	"t": 357649	"P": 1000.25	"F": 0}
{"v": 1	"t": 357670	"P": 1004.0	"F": 0}
{"v": 1	"t": 357690	"P": 1006.0	"F": 0}
{"v": 1	"t": 357710	"P": 1003.25	"F": 0	"C": 46.345	"D": 3062	"sn": 54091779688249	"file": "/data/device_log/data0000.out"}
{"v": 1	"t": 357730	"P": 1001.0	"F": 0}
{"v": 1	"t": 357751	"P": 1001.25	"F": 0}
{"v": 1	"t": 357771	"P": 1005.25	"F": 0}
{"v": 1	"t": 357791	"P": 1002.75	"F": 0}
{"v": 1	"t": 357812	"P": 998.5	"F": 0}
{"v": 1	"t": 357832	"P": 1001.75	"F": 0}
{"v": 1	"t": 357852	"P": 1004.0	"F": 0}
{"v": 1	"t": 357873	"P": 1004.25	"F": 0}
{"v": 1	"t": 357893	"P": 1002.0	"F": 0}
{"v": 1	"t": 357913	"P": 999.5	"F": 0}
{"v": 1	"t": 357933	"P": 1005.5	"F": 0}
{"v": 1	"t": 357954	"P": 1003.5	"F": 0}
{"v": 1	"t": 357974	"P": 1001.25	"F": 0}
{"v": 1	"t": 357994	"P": 1002.25	"F": 0}
{"v": 1	"t": 358015	"P": 1005.75	"F": 0}
{"v": 1	"t": 358035	"P": 1003.0	"F": 0}
{"v": 1	"t": 358055	"P": 1000.75	"F": 0}
{"v": 1	"t": 358076	"P": 1002.25	"F": 0}
{"v": 1	"t": 358096	"P": 1005.25	"F": 0}
{"v": 1	"t": 358116	"P": 1003.0	"F": 0}
{"v": 1	"t": 358137	"P": 1002.25	"F": 0}
{"v": 1	"t": 358157	"P": 1001.0	"F": 0}
{"v": 1	"t": 358177	"P": 1004.0	"F": 0}
{"v": 1	"t": 358197	"P": 1003.25	"F": 0}
{"v": 1	"t": 358218	"P": 1002.75	"F": 0}
{"v": 1	"t": 358238	"P": 999.5	"F": 0}
{"v": 1	"t": 358258	"P": 1003.5	"F": 0}
{"v": 1	"t": 358279	"P": 1004.25	"F": 0}
{"v": 1	"t": 358299	"P": 1003.75	"F": 0}
{"v": 1	"t": 358319	"P": 1000.25	"F": 0}
{"v": 1	"t": 358339	"P": 1000.25	"F": 0}
{"v": 1	"t": 358360	"P": 1004.5	"F": 0}
{"v": 1	"t": 358380	"P": 1003.25	"F": 0}
{"v": 1	"t": 358400	"P": 1000.25	"F": 0}
{"v": 1	"t": 358421	"P": 1001.25	"F": 0}
{"v": 1	"t": 358441	"P": 1006.5	"F": 0}
{"v": 1	"t": 358461	"P": 1003.5	"F": 0}
{"v": 1	"t": 358482	"P": 1002.0	"F": 0}
{"v": 1	"t": 358502	"P": 1002.0	"F": 0}
{"v": 1	"t": 358522	"P": 1005.0	"F": 0}
{"v": 1	"t": 358543	"P": 1004.0	"F": 0}
{"v": 1	"t": 358563	"P": 1000.75	"F": 0}
{"v": 1	"t": 358583	"P": 1001.5	"F": 0}
{"v": 1	"t": 358603	"P": 1005.5	"F": 0}
{"v": 1	"t": 358624	"P": 1004.75	"F": 0}
{"v": 1	"t": 358644	"P": 1003.0	"F": 0}
{"v": 1	"t": 358664	"P": 1000.5	"F": 0}
{"v": 1	"t": 358685	"P": 1005.25	"F": 0}
{"v": 1	"t": 358705	"P": 1003.75	"F": 0}
{"v": 1	"t": 358725	"P": 1001.0	"F": 0	"C": 46.36	"D": 3062	"sn": 54091779688249	"file": "/data/device_log/data0000.out"}
{"v": 1	"t": 358746	"P": 1002.0	"F": 0}
{"v": 1	"t": 358766	"P": 1004.25	"F": 0}
{"v": 1	"t": 358786	"P": 1001.5	"F": 0}
{"v": 1	"t": 358806	"P": 1001.25	"F": 0}
{"v": 1	"t": 358827	"P": 999.0	"F": 0}
{"v": 1	"t": 358847	"P": 1002.25	"F": 0}
{"v": 1	"t": 358867	"P": 1002.5	"F": 0}
{"v": 1	"t": 358888	"P": 1002.5	"F": 0}
{"v": 1	"t": 358908	"P": 999.0	"F": 0}
{"v": 1	"t": 358928	"P": 1002.25	"F": 0}
{"v": 1	"t": 358949	"P": 1007.25	"F": 0}
{"v": 1	"t": 358969	"P": 1003.25	"F": 0}
{"v": 1	"t": 358989	"P": 1002.25	"F": 0}
{"v": 1	"t": 359009	"P": 1003.5	"F": 0}
{"v": 1	"t": 359030	"P": 1005.5	"F": 0}
{"v": 1	"t": 359050	"P": 1003.25	"F": 0}
{"v": 1	"t": 359070	"P": 1001.5	"F": 0}
{"v": 1	"t": 359091	"P": 1001.0	"F": 0}
{"v": 1	"t": 359111	"P": 1005.5	"F": 0}
{"v": 1	"t": 359131	"P": 1002.75	"F": 0}
{"v": 1	"t": 359152	"P": 999.0	"F": 0}
{"v": 1	"t": 359172	"P": 1000.75	"F": 0}
{"v": 1	"t": 359192	"P": 1004.5	"F": 0}
{"v": 1	"t": 359212	"P": 1004.5	"F": 0}
{"v": 1	"t": 359233	"P": 1000.75	"F": 0}
{"v": 1	"t": 359253	"P": 999.25	"F": 0}
{"v": 1	"t": 359273	"P": 1004.25	"F": 0}
{"v": 1	"t": 359294	"P": 1003.25	"F": 0}
{"v": 1	"t": 359314	"P": 1000.5	"F": 0}
{"v": 1	"t": 359334	"P": 1001.5	"F": 0}
{"v": 1	"t": 359355	"P": 1004.5	"F": 0}
{"v": 1	"t": 359375	"P": 1003.0	"F": 0}
{"v": 1	"t": 359395	"P": 1001.5	"F": 0}
{"v": 1	"t": 359416	"P": 1000.0	"F": 0}
{"v": 1	"t": 359436	"P": 1005.5	"F": 0}
{"v": 1	"t": 359456	"P": 1003.0	"F": 0}
{"v": 1	"t": 359477	"P": 1001.25	"F": 0}
{"v": 1	"t": 359497	"P": 1001.5	"F": 0}
{"v": 1	"t": 359517	"P": 1004.25	"F": 0}
{"v": 1	"t": 359538	"P": 1004.75	"F": 0}
{"v": 1	"t": 359558	"P": 1000.5	"F": 0}
{"v": 1	"t": 359578	"P": 1000.75	"F": 0}
{"v": 1	"t": 359598	"P": 1005.5	"F": 0}
{"v": 1	"t": 359619	"P": 1001.25	"F": 0}
{"v": 1	"t": 359639	"P": 1001.0	"F": 0}
{"v": 1	"t": 359659	"P": 1000.5	"F": 0}
{"v": 1	"t": 359680	"P": 1004.25	"F": 0}
{"v": 1	"t": 359700	"P": 1002.5	"F": 0}
{"v": 1	"t": 359721	"P": 1001.0	"F": 0}
{"v": 1	"t": 359741	"P": 1004.75	"F": 0	"C": 46.345	"D": 3062	"sn": 54091779688249	"file": "/data/device_log/data0000.out"}
{"v": 1	"t": 359761	"P": 1002.75	"F": 0}
{"v": 1	"t": 359782	"P": 1000.0	"F": 0}
{"v": 1	"t": 359802	"P": 1002.75	"F": 0}
{"v": 1	"t": 359822	"P": 1005.75	"F": 0}
{"v": 1	"t": 359842	"P": 1004.25	"F": 0}
{"v": 1	"t": 359863	"P": 1003.0	"F": 0}
{"v": 1	"t": 359883	"P": 1000.5	"F": 0}
{"v": 1	"t": 359903	"P": 1006.75	"F": 0}
{"v": 1	"t": 359924	"P": 1005.0	"F": 0}
{"v": 1	"t": 359944	"P": 1003.5	"F": 0}
{"v": 1	"t": 359964	"P": 1000.5	"F": 0}
{"v": 1	"t": 359985	"P": 1002.5	"F": 0}
{"v": 1	"t": 360005	"P": 1004.25	"F": 0}
{"v": 1	"t": 360025	"P": 1002.0	"F": 0}
{"v": 1	"t": 360045	"P": 1001.5	"F": 0}
{"v": 1	"t": 360066	"P": 1002.0	"F": 0}
{"v": 1	"t": 360086	"P": 1005.5	"F": 0}
{"v": 1	"t": 360106	"P": 1003.0	"F": 0}
{"v": 1	"t": 360127	"P": 1000.75	"F": 0}
{"v": 1	"t": 360147	"P": 1001.5	"F": 0}
{"v": 1	"t": 360167	"P": 1006.75	"F": 0}
{"v": 1	"t": 360188	"P": 1004.75	"F": 0}
{"v": 1	"t": 360208	"P": 1000.75	"F": 0}
{"v": 1	"t": 360228	"P": 1000.75	"F": 0}
{"v": 1	"t": 360248	"P": 1005.0	"F": 0}
{"v": 1	"t": 360269	"P": 1004.75	"F": 0}
{"v": 1	"t": 360289	"P": 1001.5	"F": 0}
{"v": 1	"t": 360309	"P": 1000.75	"F": 0}
{"v": 1	"t": 360330	"P": 1003.25	"F": 0}
{"v": 1	"t": 360350	"P": 1006.75	"F": 0}
{"v": 1	"t": 360370	"P": 1002.0	"F": 0}
{"v": 1	"t": 360391	"P": 1000.0	"F": 0}
{"v": 1	"t": 360411	"P": 1004.5	"F": 0}
{"v": 1	"t": 360431	"P": 1005.0	"F": 0}
{"v": 1	"t": 360451	"P": 1002.0	"F": 0}
{"v": 1	"t": 360472	"P": 1000.25	"F": 0}
{"v": 1	"t": 360492	"P": 1003.0	"F": 0}
{"v": 1	"t": 360512	"P": 1005.5	"F": 0}
{"v": 1	"t": 360533	"P": 1002.5	"F": 0}
{"v": 1	"t": 360553	"P": 1000.5	"F": 0}
{"v": 1	"t": 360573	"P": 1003.25	"F": 0}
{"v": 1	"t": 360594	"P": 1005.5	"F": 0}
{"v": 1	"t": 360614	"P": 1001.5	"F": 0}
{"v": 1	"t": 360634	"P": 998.75	"F": 0}
{"v": 1	"t": 360654	"P": 1002.5	"F": 0}
{"v": 1	"t": 360675	"P": 1004.5	"F": 0}
{"v": 1	"t": 360695	"P": 1001.5	"F": 0}
{"v": 1	"t": 360715	"P": 1000.5	"F": 0}
{"v": 1	"t": 360736	"P": 1001.0	"F": 0}
{"v": 1	"t": 360756	"P": 1004.25	"F": 0	"C": 46.34	"D": 3062	"sn": 54091779688249	"file": "/data/device_log/data0000.out"}
{"v": 1	"t": 360776	"P": 1003.0	"F": 0}
{"v": 1	"t": 360797	"P": 1000.5	"F": 0}
{"v": 1	"t": 360817	"P": 1001.0	"F": 0}
{"v": 1	"t": 360837	"P": 1006.0	"F": 0}
{"v": 1	"t": 360857	"P": 1003.5	"F": 0}
{"v": 1	"t": 360878	"P": 1000.5	"F": 0}
{"v": 1	"t": 360898	"P": 998.5	"F": 0}
{"v": 1	"t": 360918	"P": 1004.75	"F": 0}
{"v": 1	"t": 360939	"P": 1004.75	"F": 0}
{"v": 1	"t": 360959	"P": 1001.0	"F": 0}
{"v": 1	"t": 360979	"P": 1000.75	"F": 0}
{"v": 1	"t": 361000	"P": 1005.0	"F": 0}
{"v": 1	"t": 361020	"P": 1005.75	"F": 0}
{"v": 1	"t": 361040	"P": 1000.75	"F": 0}
{"v": 1	"t": 361061	"P": 999.75	"F": 0}
{"v": 1	"t": 361081	"P": 1005.75	"F": 0}
{"v": 1	"t": 361101	"P": 1004.0	"F": 0}
{"v": 1	"t": 361122	"P": 1001.25	"F": 0}
{"v": 1	"t": 361142	"P": 1000.25	"F": 0}
{"v": 1	"t": 361162	"P": 1003.0	"F": 0}
{"v": 1	"t": 361182	"P": 1004.5	"F": 0}
{"v": 1	"t": 361203	"P": 1001.25	"F": 0}
{"v": 1	"t": 361223	"P": 1001.25	"F": 0}
{"v": 1	"t": 361243	"P": 1005.25	"F": 0}
{"v": 1	"t": 361264	"P": 1004.25	"F": 0}
{"v": 1	"t": 361284	"P": 1001.5	"F": 0}
{"v": 1	"t": 361304	"P": 1000.5	"F": 0}
{"v": 1	"t": 361325	"P": 1004.75	"F": 0}
{"v": 1	"t": 361345	"P": 1003.75	"F": 0}
{"v": 1	"t": 361365	"P": 1003.0	"F": 0}
{"v": 1	"t": 361385	"P": 1000.5	"F": 0}
{"v": 1	"t": 361406	"P": 1003.25	"F": 0}
{"v": 1	"t": 361426	"P": 1005.75	"F": 0}
{"v": 1	"t": 361446	"P": 1002.25	"F": 0}
{"v": 1	"t": 361467	"P": 1001.5	"F": 0}
{"v": 1	"t": 361487	"P": 1000.75	"F": 0}
{"v": 1	"t": 361507	"P": 1005.25	"F": 0}
{"v": 1	"t": 361528	"P": 1003.5	"F": 0}
{"v": 1	"t": 361548	"P": 1002.25	"F": 0}
{"v": 1	"t": 361568	"P": 1001.25	"F": 0}
{"v": 1	"t": 361588	"P": 1006.25	"F": 0}
{"v": 1	"t": 361609	"P": 1005.0	"F": 0}
{"v": 1	"t": 361629	"P": 1001.75	"F": 0}
{"v": 1	"t": 361649	"P": 1000.25	"F": 0}
{"v": 1	"t": 361670	"P": 1006.0	"F": 0}
{"v": 1	"t": 361690	"P": 1003.5	"F": 0}
{"v": 1	"t": 361710	"P": 1001.75	"F": 0}
{"v": 1	"t": 361731	"P": 1000.5	"F": 0}
{"v": 1	"t": 361751	"P": 1004.75	"F": 0}
{"v": 1	"t": 361771	"P": 1005.5	"F": 0	"C": 46.285	"D": 3062	"sn": 54091779688249	"file": "/data/device_log/data0000.out"}
{"v": 1	"t": 361792	"P": 1002.0	"F": 0}
{"v": 1	"t": 361812	"P": 1000.75	"F": 0}
{"v": 1	"t": 361832	"P": 1003.25	"F": 0}
{"v": 1	"t": 361852	"P": 1004.5	"F": 0}
{"v": 1	"t": 361873	"P": 1002.5	"F": 0}
{"v": 1	"t": 361893	"P": 1000.5	"F": 0}
{"v": 1	"t": 361913	"P": 1005.0	"F": 0}
{"v": 1	"t": 361934	"P": 1005.25	"F": 0}
{"v": 1	"t": 361954	"P": 1001.75	"F": 0}
{"v": 1	"t": 361974	"P": 1000.0	"F": 0}
{"v": 1	"t": 361995	"P": 1004.75	"F": 0}
{"v": 1	"t": 362015	"P": 1003.75	"F": 0}
{"v": 1	"t": 362035	"P": 1002.5	"F": 0}
{"v": 1	"t": 362056	"P": 1000.75	"F": 0}
{"v": 1	"t": 362076	"P": 1003.75	"F": 0}
{"v": 1	"t": 362096	"P": 1004.5	"F": 0}
{"v": 1	"t": 362116	"P": 1003.5	"F": 0}
{"v": 1	"t": 362137	"P": 1000.75	"F": 0}
{"v": 1	"t": 362157	"P": 1004.75	"F": 0}
{"v": 1	"t": 362177	"P": 1005.0	"F": 0}
{"v": 1	"t": 362198	"P": 1003.0	"F": 0}
{"v": 1	"t": 362218	"P": 1000.75	"F": 0}
{"v": 1	"t": 362238	"P": 1001.0	"F": 0}
{"v": 1	"t": 362258	"P": 1005.5	"F": 0}
{"v": 1	"t": 362279	"P": 1004.25	"F": 0}
{"v": 1	"t": 362299	"P": 1001.0	"F": 0}
{"v": 1	"t": 362319	"P": 1002.25	"F": 0}
{"v": 1	"t": 362340	"P": 1004.5	"F": 0}
{"v": 1	"t": 362360	"P": 1003.75	"F": 0}
{"v": 1	"t": 362380	"P": 1002.75	"F": 0}
{"v": 1	"t": 362401	"P": 1001.5	"F": 0}
{"v": 1	"t": 362421	"P": 1004.25	"F": 0}
{"v": 1	"t": 362441	"P": 1003.75	"F": 0}
{"v": 1	"t": 362461	"P": 1001.75	"F": 0}
{"v": 1	"t": 362482	"P": 999.0	"F": 0}
{"v": 1	"t": 362502	"P": 1003.25	"F": 0}
{"v": 1	"t": 362522	"P": 1004.5	"F": 0}
{"v": 1	"t": 362543	"P": 1002.75	"F": 0}
{"v": 1	"t": 362563	"P": 999.75	"F": 0}
{"v": 1	"t": 362583	"P": 1003.5	"F": 0}
{"v": 1	"t": 362604	"P": 1005.0	"F": 0}
{"v": 1	"t": 362624	"P": 1003.25	"F": 0}
{"v": 1	"t": 362644	"P": 998.75	"F": 0}
{"v": 1	"t": 362665	"P": 1004.25	"F": 0}
{"v": 1	"t": 362685	"P": 1005.25	"F": 0}
{"v": 1	"t": 362705	"P": 1002.0	"F": 0}
{"v": 1	"t": 362725	"P": 999.75	"F": 0}
{"v": 1	"t": 362746	"P": 1004.0	"F": 0}
{"v": 1	"t": 362766	"P": 1005.75	"F": 0}
{"v": 1	"t": 362786	"P": 1001.5	"F": 0	"C": 46.29	"D": 3062	"sn": 54091779688249	"file": "/data/device_log/data0000.out"}
{"v": 1	"t": 362807	"P": 1000.75	"F": 0}
{"v": 1	"t": 362827	"P": 1002.25	"F": 0}
{"v": 1	"t": 362847	"P": 1005.75	"F": 0}
{"v": 1	"t": 362868	"P": 1003.75	"F": 0}
{"v": 1	"t": 362888	"P": 1002.5	"F": 0}
{"v": 1	"t": 362908	"P": 1001.25	"F": 0}
{"v": 1	"t": 362928	"P": 1005.5	"F": 0}
{"v": 1	"t": 362949	"P": 1003.75	"F": 0}
{"v": 1	"t": 362969	"P": 1001.25	"F": 0}
{"v": 1	"t": 362989	"P": 1000.75	"F": 0}
{"v": 1	"t": 363010	"P": 1004.25	"F": 0}
{"v": 1	"t": 363030	"P": 1003.0	"F": 0}
{"v": 1	"t": 363050	"P": 1001.25	"F": 0}
{"v": 1	"t": 363071	"P": 1000.25	"F": 0}
{"v": 1	"t": 363091	"P": 1005.75	"F": 0}
{"v": 1	"t": 363111	"P": 1004.5	"F": 0}
{"v": 1	"t": 363131	"P": 1002.5	"F": 0}
{"v": 1	"t": 363152	"P": 999.5	"F": 0}
{"v": 1	"t": 363172	"P": 1004.75	"F": 0}
{"v": 1	"t": 363192	"P": 1004.25	"F": 0}
{"v": 1	"t": 363213	"P": 1003.75	"F": 0}
{"v": 1	"t": 363233	"P": 1000.0	"F": 0}
{"v": 1	"t": 363253	"P": 1004.0	"F": 0}
{"v": 1	"t": 363274	"P": 1007.0	"F": 0}
{"v": 1	"t": 363294	"P": 1003.0	"F": 0}
{"v": 1	"t": 363314	"P": 1000.0	"F": 0}
{"v": 1	"t": 363334	"P": 1002.25	"F": 0}
{"v": 1	"t": 363355	"P": 1005.5	"F": 0}
{"v": 1	"t": 363375	"P": 1002.5	"F": 0}
{"v": 1	"t": 363395	"P": 1000.5	"F": 0}
{"v": 1	"t": 363416	"P": 1001.0	"F": 0}
{"v": 1	"t": 363436	"P": 1006.75	"F": 0}
{"v": 1	"t": 363456	"P": 1003.25	"F": 0}
{"v": 1	"t": 363477	"P": 1000.75	"F": 0}
{"v": 1	"t": 363497	"P": 1004.0	"F": 0}
{"v": 1	"t": 363517	"P": 1003.5	"F": 0}
{"v": 1	"t": 363538	"P": 1002.0	"F": 0}
{"v": 1	"t": 363558	"P": 999.5	"F": 0}
{"v": 1	"t": 363578	"P": 1004.75	"F": 0}
{"v": 1	"t": 363599	"P": 1004.5	"F": 0}
{"v": 1	"t": 363619	"P": 1002.25	"F": 0}
{"v": 1	"t": 363639	"P": 1002.75	"F": 0}
{"v": 1	"t": 363660	"P": 1004.75	"F": 0}
{"v": 1	"t": 363680	"P": 1004.25	"F": 0}
{"v": 1	"t": 363700	"P": 1000.25	"F": 0}
{"v": 1	"t": 363721	"P": 1002.75	"F": 0}
{"v": 1	"t": 363741	"P": 1005.75	"F": 0}
{"v": 1	"t": 363761	"P": 1001.0	"F": 0}
{"v": 1	"t": 363782	"P": 1000.5	"F": 0}
{"v": 1	"t": 363802	"P": 1002.25	"F": 0	"C": 46.255	"D": 3062	"sn": 54091779688249	"file": "/data/device_log/data0000.out"}
{"v": 1	"t": 363822	"P": 1005.0	"F": 0}
{"v": 1	"t": 363843	"P": 1004.25	"F": 0}
{"v": 1	"t": 363863	"P": 1001.75	"F": 0}
{"v": 1	"t": 363883	"P": 1002.0	"F": 0}
{"v": 1	"t": 363903	"P": 1005.25	"F": 0}
{"v": 1	"t": 363924	"P": 1004.0	"F": 0}
{"v": 1	"t": 363944	"P": 1002.0	"F": 0}
{"v": 1	"t": 363964	"P": 1001.25	"F": 0}
{"v": 1	"t": 363985	"P": 1006.75	"F": 0}
{"v": 1	"t": 364005	"P": 1003.5	"F": 0}
{"v": 1	"t": 364025	"P": 1001.5	"F": 0}
{"v": 1	"t": 364046	"P": 1001.25	"F": 0}
{"v": 1	"t": 364066	"P": 1003.0	"F": 0}
{"v": 1	"t": 364086	"P": 1005.75	"F": 0}
{"v": 1	"t": 364106	"P": 1002.5	"F": 0}
{"v": 1	"t": 364127	"P": 1000.0	"F": 0}
{"v": 1	"t": 364147	"P": 1003.0	"F": 0}
{"v": 1	"t": 364167	"P": 1005.0	"F": 0}
{"v": 1	"t": 364188	"P": 1002.25	"F": 0}
{"v": 1	"t": 364208	"P": 1000.25	"F": 0}
{"v": 1	"t": 364228	"P": 1001.75	"F": 0}
{"v": 1	"t": 364248	"P": 1005.75	"F": 0}
{"v": 1	"t": 364269	"P": 1005.25	"F": 0}
{"v": 1	"t": 364289	"P": 1003.25	"F": 0}
{"v": 1	"t": 364309	"P": 999.0	"F": 0}
{"v": 1	"t": 364330	"P": 1004.25	"F": 0}
{"v": 1	"t": 364350	"P": 1003.5	"F": 0}
{"v": 1	"t": 364370	"P": 1000.75	"F": 0}
{"v": 1	"t": 364391	"P": 1001.0	"F": 0}
{"v": 1	"t": 364411	"P": 1005.0	"F": 0}
{"v": 1	"t": 364431	"P": 1003.75	"F": 0}
{"v": 1	"t": 364452	"P": 1001.75	"F": 0}
{"v": 1	"t": 364472	"P": 1001.5	"F": 0}
{"v": 1	"t": 364492	"P": 1004.5	"F": 0}
{"v": 1	"t": 364512	"P": 1004.5	"F": 0}
{"v": 1	"t": 364533	"P": 1001.25	"F": 0}
{"v": 1	"t": 364553	"P": 999.75	"F": 0}
{"v": 1	"t": 364573	"P": 1004.5	"F": 0}
{"v": 1	"t": 364594	"P": 1005.75	"F": 0}
{"v": 1	"t": 364614	"P": 1003.0	"F": 0}
{"v": 1	"t": 364634	"P": 999.0	"F": 0}
{"v": 1	"t": 364655	"P": 1004.75	"F": 0}
{"v": 1	"t": 364675	"P": 1005.0	"F": 0}
{"v": 1	"t": 364695	"P": 1001.75	"F": 0}
{"v": 1	"t": 364715	"P": 1001.25	"F": 0}
{"v": 1	"t": 364736	"P": 1003.75	"F": 0}
{"v": 1	"t": 364756	"P": 1005.25	"F": 0}
{"v": 1	"t": 364776	"P": 1003.75	"F": 0}
{"v": 1	"t": 364797	"P": 1000.75	"F": 0}
{"v": 1	"t": 364817	"P": 1002.75	"F": 0	"C": 46.26	"D": 3062	"sn": 54091779688249	"file": "/data/device_log/data0000.out"}
{"v": 1	"t": 364837	"P": 1006.0	"F": 0}
{"v": 1	"t": 364858	"P": 1003.75	"F": 0}
{"v": 1	"t": 364878	"P": 1001.0	"F": 0}
{"v": 1	"t": 364898	"P": 1002.0	"F": 0}
{"v": 1	"t": 364918	"P": 1004.75	"F": 0}
{"v": 1	"t": 364939	"P": 1004.5	"F": 0}
{"v": 1	"t": 364959	"P": 1001.5	"F": 0}
{"v": 1	"t": 364979	"P": 1002.5	"F": 0}
{"v": 1	"t": 365000	"P": 1004.25	"F": 0}
{"v": 1	"t": 365020	"P": 1004.25	"F": 0}
{"v": 1	"t": 365040	"P": 1002.0	"F": 0}
{"v": 1	"t": 365061	"P": 1000.75	"F": 0}
{"v": 1	"t": 365081	"P": 1005.5	"F": 0}
{"v": 1	"t": 365101	"P": 1004.25	"F": 0}
{"v": 1	"t": 365122	"P": 1001.75	"F": 0}
{"v": 1	"t": 365142	"P": 1000.25	"F": 0}
{"v": 1	"t": 365162	"P": 1006.0	"F": 0}
{"v": 1	"t": 365182	"P": 1003.75	"F": 0}
{"v": 1	"t": 365203	"P": 1002.5	"F": 0}
{"v": 1	"t": 365223	"P": 1000.75	"F": 0}
{"v": 1	"t": 365243	"P": 1006.0	"F": 0}
{"v": 1	"t": 365264	"P": 1004.25	"F": 0}
{"v": 1	"t": 365284	"P": 1001.25	"F": 0}
{"v": 1	"t": 365304	"P": 1000.75	"F": 0}
{"v": 1	"t": 365325	"P": 1004.75	"F": 0}
{"v": 1	"t": 365345	"P": 1005.5	"F": 0}
{"v": 1	"t": 365365	"P": 1002.0	"F": 0}
{"v": 1	"t": 365385	"P": 1000.75	"F": 0}
{"v": 1	"t": 365406	"P": 1002.5	"F": 0}
{"v": 1	"t": 365426	"P": 1005.5	"F": 0}
{"v": 1	"t": 365446	"P": 1003.0	"F": 0}
{"v": 1	"t": 365467	"P": 1000.5	"F": 0}
{"v": 1	"t": 365487	"P": 999.5	"F": 0}
{"v": 1	"t": 365507	"P": 1004.25	"F": 0}
{"v": 1	"t": 365528	"P": 1002.5	"F": 0}
{"v": 1	"t": 365548	"P": 1002.25	"F": 0}
{"v": 1	"t": 365568	"P": 1001.0	"F": 0}
{"v": 1	"t": 365588	"P": 1004.0	"F": 0}
{"v": 1	"t": 365609	"P": 1006.25	"F": 0}
{"v": 1	"t": 365629	"P": 1001.5	"F": 0}
{"v": 1	"t": 365649	"P": 1001.0	"F": 0}
{"v": 1	"t": 365670	"P": 1003.25	"F": 0}
{"v": 1	"t": 365690	"P": 1004.5	"F": 0}
{"v": 1	"t": 365710	"P": 1002.75	"F": 0}
{"v": 1	"t": 365730	"P": 1000.0	"F": 0}
{"v": 1	"t": 365751	"P": 1003.5	"F": 0}
{"v": 1	"t": 365771	"P": 1004.0	"F": 0}
{"v": 1	"t": 365791	"P": 1004.5	"F": 0}
{"v": 1	"t": 365812	"P": 1001.0	"F": 0}
{"v": 1	"t": 365832	"P": 1001.25	"F": 0	"C": 46.23	"D": 3062	"sn": 54091779688249	"file": "/data/device_log/data0000.out"}
{"v": 1	"t": 365852	"P": 1006.25	"F": 0}
{"v": 1	"t": 365873	"P": 1001.75	"F": 0}
{"v": 1	"t": 365893	"P": 999.5	"F": 0}
{"v": 1	"t": 365913	"P": 1002.5	"F": 0}
{"v": 1	"t": 365934	"P": 1004.0	"F": 0}
{"v": 1	"t": 365954	"P": 1003.0	"F": 0}
{"v": 1	"t": 365974	"P": 1000.75	"F": 0}
{"v": 1	"t": 365995	"P": 1003.5	"F": 0}
{"v": 1	"t": 366015	"P": 1004.0	"F": 0}
{"v": 1	"t": 366035	"P": 1002.25	"F": 0}
{"v": 1	"t": 366055	"P": 1000.5	"F": 0}
{"v": 1	"t": 366076	"P": 1001.25	"F": 0}
{"v": 1	"t": 366096	"P": 1006.0	"F": 0}
{"v": 1	"t": 366116	"P": 1003.75	"F": 0}
{"v": 1	"t": 366137	"P": 1000.75	"F": 0}
{"v": 1	"t": 366157	"P": 1001.5	"F": 0}
{"v": 1	"t": 366177	"P": 1005.25	"F": 0}
{"v": 1	"t": 366198	"P": 1004.25	"F": 0}
{"v": 1	"t": 366218	"P": 1001.25	"F": 0}
{"v": 1	"t": 366238	"P": 1000.25	"F": 0}
{"v": 1	"t": 366258	"P": 1005.75	"F": 0}
{"v": 1	"t": 366279	"P": 1004.5	"F": 0}
{"v": 1	"t": 366299	"P": 1002.5	"F": 0}
{"v": 1	"t": 366319	"P": 1002.25	"F": 0}
{"v": 1	"t": 366340	"P": 1003.75	"F": 0}
{"v": 1	"t": 366360	"P": 1004.25	"F": 0}
{"v": 1	"t": 366380	"P": 1001.75	"F": 0}
{"v": 1	"t": 366401	"P": 999.25	"F": 0}
{"v": 1	"t": 366421	"P": 1003.25	"F": 0}
{"v": 1	"t": 366441	"P": 1005.0	"F": 0}
{"v": 1	"t": 366461	"P": 1003.0	"F": 0}
{"v": 1	"t": 366482	"P": 1001.5	"F": 0}
{"v": 1	"t": 366502	"P": 1003.5	"F": 0}
{"v": 1	"t": 366522	"P": 1004.5	"F": 0}
{"v": 1	"t": 366543	"P": 1001.0	"F": 0}
{"v": 1	"t": 366563	"P": 1001.25	"F": 0}
{"v": 1	"t": 366583	"P": 1002.75	"F": 0}
{"v": 1	"t": 366604	"P": 1005.75	"F": 0}
{"v": 1	"t": 366624	"P": 1003.0	"F": 0}
{"v": 1	"t": 366644	"P": 1001.0	"F": 0}
{"v": 1	"t": 366665	"P": 1004.0	"F": 0}
{"v": 1	"t": 366685	"P": 1007.0	"F": 0}
{"v": 1	"t": 366705	"P": 1001.5	"F": 0}
{"v": 1	"t": 366725	"P": 1000.25	"F": 0}
{"v": 1	"t": 366746	"P": 1003.5	"F": 0}
{"v": 1	"t": 366766	"P": 1004.5	"F": 0}
{"v": 1	"t": 366786	"P": 1003.0	"F": 0}
{"v": 1	"t": 366807	"P": 1001.25	"F": 0}
{"v": 1	"t": 366827	"P": 1001.25	"F": 0}
{"v": 1	"t": 366847	"P": 1006.5	"F": 0	"C": 46.195	"D": 3062	"sn": 54091779688249	"file": "/data/device_log/data0000.out"}
{"v": 1	"t": 366868	"P": 1005.5	"F": 0}
{"v": 1	"t": 366888	"P": 1000.5	"F": 0}
{"v": 1	"t": 366908	"P": 1002.25	"F": 0}
{"v": 1	"t": 366928	"P": 1005.0	"F": 0}
{"v": 1	"t": 366949	"P": 1005.0	"F": 0}
{"v": 1	"t": 366969	"P": 1001.75	"F": 0}
{"v": 1	"t": 366989	"P": 1001.0	"F": 0}
{"v": 1	"t": 367010	"P": 1008.25	"F": 0}
{"v": 1	"t": 367030	"P": 1003.25	"F": 0}
{"v": 1	"t": 367050	"P": 1002.75	"F": 0}
{"v": 1	"t": 367071	"P": 1000.5	"F": 0}
{"v": 1	"t": 367091	"P": 1003.75	"F": 0}
{"v": 1	"t": 367111	"P": 1003.75	"F": 0}
{"v": 1	"t": 367131	"P": 1001.25	"F": 0}
{"v": 1	"t": 367152	"P": 1000.5	"F": 0}
{"v": 1	"t": 367172	"P": 1005.25	"F": 0}
{"v": 1	"t": 367192	"P": 1005.0	"F": 0}
{"v": 1	"t": 367213	"P": 1002.5	"F": 0}
{"v": 1	"t": 367233	"P": 1002.0	"F": 0}
{"v": 1	"t": 367253	"P": 1003.5	"F": 0}
{"v": 1	"t": 367274	"P": 1005.5	"F": 0}
{"v": 1	"t": 367294	"P": 1004.25	"F": 0}
{"v": 1	"t": 367314	"P": 1001.0	"F": 0}
{"v": 1	"t": 367334	"P": 1002.0	"F": 0}
{"v": 1	"t": 367355	"P": 1004.5	"F": 0}
{"v": 1	"t": 367375	"P": 1003.75	"F": 0}
{"v": 1	"t": 367395	"P": 1001.0	"F": 0}
{"v": 1	"t": 367416	"P": 1001.25	"F": 0}
{"v": 1	"t": 367436	"P": 1005.5	"F": 0}
{"v": 1	"t": 367456	"P": 1003.75	"F": 0}
{"v": 1	"t": 367477	"P": 1000.5	"F": 0}
{"v": 1	"t": 367497	"P": 1002.25	"F": 0}
{"v": 1	"t": 367517	"P": 1003.25	"F": 0}
{"v": 1	"t": 367538	"P": 1001.75	"F": 0}
{"v": 1	"t": 367558	"P": 1001.0	"F": 0}
{"v": 1	"t": 367578	"P": 1004.25	"F": 0}
{"v": 1	"t": 367599	"P": 1003.5	"F": 0}
{"v": 1	"t": 367619	"P": 1002.0	"F": 0}
{"v": 1	"t": 367639	"P": 998.5	"F": 0}
{"v": 1	"t": 367660	"P": 1004.75	"F": 0}
{"v": 1	"t": 367680	"P": 1005.0	"F": 0}
{"v": 1	"t": 367700	"P": 1003.25	"F": 0}
{"v": 1	"t": 367721	"P": 1002.25	"F": 0}
{"v": 1	"t": 367741	"P": 1005.25	"F": 0}
{"v": 1	"t": 367761	"P": 1002.75	"F": 0}
{"v": 1	"t": 367782	"P": 1002.5	"F": 0}
{"v": 1	"t": 367802	"P": 1002.0	"F": 0}
{"v": 1	"t": 367822	"P": 1004.5	"F": 0}
{"v": 1	"t": 367843	"P": 1004.0	"F": 0}
{"v": 1	"t": 367863	"P": 999.0	"F": 0	"C": 46.165	"D": 3062	"sn": 54091779688249	"file": "/data/device_log/data0000.out"}
{"v": 1	"t": 367883	"P": 1003.5	"F": 0}
{"v": 1	"t": 367904	"P": 1004.25	"F": 0}
{"v": 1	"t": 367924	"P": 1003.5	"F": 0}
{"v": 1	"t": 367944	"P": 1001.25	"F": 0}
{"v": 1	"t": 367964	"P": 1003.25	"F": 0}
{"v": 1	"t": 367985	"P": 1005.5	"F": 0}
{"v": 1	"t": 368005	"P": 1002.75	"F": 0}
{"v": 1	"t": 368025	"P": 1000.0	"F": 0}
{"v": 1	"t": 368046	"P": 1001.75	"F": 0}
{"v": 1	"t": 368066	"P": 1005.5	"F": 0}
{"v": 1	"t": 368086	"P": 1002.25	"F": 0}
{"v": 1	"t": 368107	"P": 1001.5	"F": 0}
{"v": 1	"t": 368127	"P": 1001.5	"F": 0}
{"v": 1	"t": 368147	"P": 1004.75	"F": 0}
{"v": 1	"t": 368167	"P": 1004.75	"F": 0}
{"v": 1	"t": 368188	"P": 1003.0	"F": 0}
{"v": 1	"t": 368208	"P": 1001.5	"F": 0}
{"v": 1	"t": 368228	"P": 1002.0	"F": 0}
{"v": 1	"t": 368249	"P": 1004.25	"F": 0}
{"v": 1	"t": 368269	"P": 1002.25	"F": 0}
{"v": 1	"t": 368289	"P": 999.5	"F": 0}
{"v": 1	"t": 368309	"P": 1001.0	"F": 0}
{"v": 1	"t": 368330	"P": 1006.0	"F": 0}
{"v": 1	"t": 368350	"P": 1002.25	"F": 0}
{"v": 1	"t": 368370	"P": 1000.5	"F": 0}
{"v": 1	"t": 368391	"P": 1001.75	"F": 0}
{"v": 1	"t": 368411	"P": 1005.5	"F": 0}
{"v": 1	"t": 368431	"P": 1001.75	"F": 0}
{"v": 1	"t": 368452	"P": 1003.0	"F": 0}
{"v": 1	"t": 368472	"P": 1000.75	"F": 0}
{"v": 1	"t": 368492	"P": 1005.75	"F": 0}
{"v": 1	"t": 368513	"P": 1002.0	"F": 0}
{"v": 1	"t": 368533	"P": 1001.5	"F": 0}
{"v": 1	"t": 368553	"P": 1001.5	"F": 0}
{"v": 1	"t": 368574	"P": 1004.5	"F": 0}
{"v": 1	"t": 368594	"P": 1004.0	"F": 0}
{"v": 1	"t": 368614	"P": 1001.0	"F": 0}
{"v": 1	"t": 368634	"P": 1002.25	"F": 0}
{"v": 1	"t": 368655	"P": 1004.0	"F": 0}
{"v": 1	"t": 368675	"P": 1005.0	"F": 0}
{"v": 1	"t": 368695	"P": 1000.75	"F": 0}
{"v": 1	"t": 368716	"P": 1000.75	"F": 0}
{"v": 1	"t": 368736	"P": 1005.0	"F": 0}
{"v": 1	"t": 368756	"P": 1004.0	"F": 0}
{"v": 1	"t": 368776	"P": 1002.5	"F": 0}
{"v": 1	"t": 368797	"P": 1000.0	"F": 0}
{"v": 1	"t": 368817	"P": 1005.5	"F": 0}
{"v": 1	"t": 368837	"P": 1005.25	"F": 0}
{"v": 1	"t": 368858	"P": 1000.75	"F": 0}
{"v": 1	"t": 368878	"P": 1000.0	"F": 0	"C": 46.14	"D": 3062	"sn": 54091779688249	"file": "/data/device_log/data0000.out"}
{"v": 1	"t": 368898	"P": 1003.0	"F": 0}
{"v": 1	"t": 368919	"P": 1005.25	"F": 0}
{"v": 1	"t": 368939	"P": 1002.5	"F": 0}
{"v": 1	"t": 368959	"P": 1000.0	"F": 0}
{"v": 1	"t": 368979	"P": 1000.25	"F": 0}
{"v": 1	"t": 369000	"P": 1004.5	"F": 0}
{"v": 1	"t": 369020	"P": 1003.25	"F": 0}
{"v": 1	"t": 369040	"P": 1000.25	"F": 0}
{"v": 1	"t": 369061	"P": 1001.75	"F": 0}
{"v": 1	"t": 369081	"P": 1003.75	"F": 0}
{"v": 1	"t": 369101	"P": 1002.75	"F": 0}
{"v": 1	"t": 369122	"P": 1001.25	"F": 0}
{"v": 1	"t": 369142	"P": 1001.75	"F": 0}
{"v": 1	"t": 369162	"P": 1005.75	"F": 0}
{"v": 1	"t": 369183	"P": 1003.25	"F": 0}
{"v": 1	"t": 369203	"P": 1000.75	"F": 0}
{"v": 1	"t": 369223	"P": 1000.5	"F": 0}
{"v": 1	"t": 369243	"P": 1004.0	"F": 0}
{"v": 1	"t": 369264	"P": 1002.0	"F": 0}
{"v": 1	"t": 369284	"P": 1001.25	"F": 0}
{"v": 1	"t": 369304	"P": 1001.25	"F": 0}
{"v": 1	"t": 369325	"P": 1006.25	"F": 0}
{"v": 1	"t": 369345	"P": 1001.5	"F": 0}
{"v": 1	"t": 369365	"P": 1002.0	"F": 0}
{"v": 1	"t": 369386	"P": 999.25	"F": 0}
{"v": 1	"t": 369406	"P": 1006.5	"F": 0}
{"v": 1	"t": 369426	"P": 1003.5	"F": 0}
{"v": 1	"t": 369446	"P": 1002.0	"F": 0}
{"v": 1	"t": 369467	"P": 1001.25	"F": 0}
{"v": 1	"t": 369487	"P": 1004.75	"F": 0}
{"v": 1	"t": 369507	"P": 1005.0	"F": 0}
{"v": 1	"t": 369528	"P": 1003.5	"F": 0}
{"v": 1	"t": 369548	"P": 1001.0	"F": 0}
{"v": 1	"t": 369568	"P": 1003.75	"F": 0}
{"v": 1	"t": 369589	"P": 1005.5	"F": 0}
{"v": 1	"t": 369609	"P": 1003.25	"F": 0}
{"v": 1	"t": 369629	"P": 1000.75	"F": 0}
{"v": 1	"t": 369649	"P": 1000.75	"F": 0}
{"v": 1	"t": 369670	"P": 1005.25	"F": 0}
{"v": 1	"t": 369690	"P": 1001.75	"F": 0}
{"v": 1	"t": 369710	"P": 1000.5	"F": 0}
{"v": 1	"t": 369731	"P": 1000.5	"F": 0}
{"v": 1	"t": 369751	"P": 1006.0	"F": 0}
{"v": 1	"t": 369771	"P": 1003.25	"F": 0}
{"v": 1	"t": 369792	"P": 1001.75	"F": 0}
{"v": 1	"t": 369812	"P": 1001.25	"F": 0}
{"v": 1	"t": 369832	"P": 1006.0	"F": 0}
{"v": 1	"t": 369852	"P": 1003.5	"F": 0}
{"v": 1	"t": 369873	"P": 1000.75	"F": 0}
{"v": 1	"t": 369893	"P": 1000.75	"F": 0	"C": 46.12	"D": 3062	"sn": 54091779688249	"file": "/data/device_log/data0000.out"}
{"v": 1	"t": 369913	"P": 1005.75	"F": 0}
{"v": 1	"t": 369934	"P": 1004.25	"F": 0}
{"v": 1	"t": 369954	"P": 1001.5	"F": 0}
{"v": 1	"t": 369974	"P": 1002.25	"F": 0}
{"v": 1	"t": 369995	"P": 1005.25	"F": 0}
{"v": 1	"t": 370015	"P": 1003.75	"F": 0}
{"v": 1	"t": 370035	"P": 1001.25	"F": 0}
{"v": 1	"t": 370056	"P": 1001.5	"F": 0}
{"v": 1	"t": 370076	"P": 1006.5	"F": 0}
{"v": 1	"t": 370096	"P": 1003.5	"F": 0}
{"v": 1	"t": 370116	"P": 1002.25	"F": 0}
{"v": 1	"t": 370137	"P": 1000.0	"F": 0}
{"v": 1	"t": 370157	"P": 1004.75	"F": 0}
{"v": 1	"t": 370177	"P": 1005.0	"F": 0}
{"v": 1	"t": 370198	"P": 1001.5	"F": 0}
{"v": 1	"t": 370218	"P": 1000.25	"F": 0}
{"v": 1	"t": 370238	"P": 1001.0	"F": 0}
{"v": 1	"t": 370259	"P": 1005.5	"F": 0}
{"v": 1	"t": 370279	"P": 1003.5	"F": 0}
{"v": 1	"t": 370299	"P": 999.25	"F": 0}
{"v": 1	"t": 370319	"P": 1000.75	"F": 0}
{"v": 1	"t": 370340	"P": 1005.75	"F": 0}
{"v": 1	"t": 370360	"P": 1004.0	"F": 0}
{"v": 1	"t": 370380	"P": 1003.25	"F": 0}
{"v": 1	"t": 370401	"P": 1000.5	"F": 0}
{"v": 1	"t": 370421	"P": 1004.75	"F": 0}
{"v": 1	"t": 370441	"P": 1004.75	"F": 0}
{"v": 1	"t": 370462	"P": 1001.25	"F": 0}
{"v": 1	"t": 370482	"P": 1001.25	"F": 0}
{"v": 1	"t": 370502	"P": 1005.0	"F": 0}
{"v": 1	"t": 370522	"P": 1004.25	"F": 0}
{"v": 1	"t": 370543	"P": 1002.25	"F": 0}
{"v": 1	"t": 370563	"P": 1002.25	"F": 0}
{"v": 1	"t": 370583	"P": 1003.5	"F": 0}
{"v": 1	"t": 370604	"P": 1003.25	"F": 0}
{"v": 1	"t": 370624	"P": 1001.0	"F": 0}
{"v": 1	"t": 370644	"P": 1000.5	"F": 0}
{"v": 1	"t": 370665	"P": 1004.0	"F": 0}
{"v": 1	"t": 370685	"P": 1004.5	"F": 0}
{"v": 1	"t": 370705	"P": 1001.75	"F": 0}
{"v": 1	"t": 370726	"P": 1000.75	"F": 0}
{"v": 1	"t": 370746	"P": 1002.0	"F": 0}
{"v": 1	"t": 370766	"P": 1005.5	"F": 0}
{"v": 1	"t": 370786	"P": 1003.25	"F": 0}
{"v": 1	"t": 370807	"P": 1000.25	"F": 0}
{"v": 1	"t": 370827	"P": 1002.75	"F": 0}
{"v": 1	"t": 370847	"P": 1004.25	"F": 0}
{"v": 1	"t": 370868	"P": 1003.5	"F": 0}
{"v": 1	"t": 370888	"P": 999.25	"F": 0}
{"v": 1	"t": 370908	"P": 1003.25	"F": 0	"C": 46.1	"D": 3062	"sn": 54091779688249	"file": "/data/device_log/data0000.out"}
{"v": 1	"t": 370929	"P": 1005.75	"F": 0}
{"v": 1	"t": 370949	"P": 1001.25	"F": 0}
{"v": 1	"t": 370969	"P": 1001.0	"F": 0}
{"v": 1	"t": 370989	"P": 1001.75	"F": 0}
{"v": 1	"t": 371010	"P": 1005.25	"F": 0}
{"v": 1	"t": 371030	"P": 1001.75	"F": 0}
{"v": 1	"t": 371050	"P": 1002.0	"F": 0}
{"v": 1	"t": 371071	"P": 1000.5	"F": 0}
{"v": 1	"t": 371091	"P": 1003.75	"F": 0}
{"v": 1	"t": 371111	"P": 1001.5	"F": 0}
{"v": 1	"t": 371132	"P": 1002.0	"F": 0}
{"v": 1	"t": 371152	"P": 1001.75	"F": 0}
{"v": 1	"t": 371172	"P": 1004.75	"F": 0}
{"v": 1	"t": 371193	"P": 1002.75	"F": 0}
{"v": 1	"t": 371213	"P": 1001.25	"F": 0}
{"v": 1	"t": 371233	"P": 1001.25	"F": 0}
{"v": 1	"t": 371253	"P": 1005.0	"F": 0}
{"v": 1	"t": 371274	"P": 1003.25	"F": 0}
{"v": 1	"t": 371294	"P": 1000.75	"F": 0}
{"v": 1	"t": 371314	"P": 1001.5	"F": 0}
{"v": 1	"t": 371335	"P": 1004.75	"F": 0}
{"v": 1	"t": 371355	"P": 1003.0	"F": 0}
{"v": 1	"t": 371375	"P": 1001.0	"F": 0}
{"v": 1	"t": 371396	"P": 1001.25	"F": 0}
{"v": 1	"t": 371416	"P": 1005.5	"F": 0}
{"v": 1	"t": 371436	"P": 1001.75	"F": 0}
{"v": 1	"t": 371457	"P": 1000.0	"F": 0}
{"v": 1	"t": 371477	"P": 1002.5	"F": 0}
{"v": 1	"t": 371497	"P": 1007.25	"F": 0}
{"v": 1	"t": 371518	"P": 1002.75	"F": 0}
{"v": 1	"t": 371538	"P": 1000.0	"F": 0}
{"v": 1	"t": 371558	"P": 1002.0	"F": 0}
{"v": 1	"t": 371579	"P": 1005.0	"F": 0}
{"v": 1	"t": 371599	"P": 1002.75	"F": 0}
{"v": 1	"t": 371619	"P": 1001.25	"F": 0}
{"v": 1	"t": 371640	"P": 1005.0	"F": 0}
{"v": 1	"t": 371660	"P": 1003.0	"F": 0}
{"v": 1	"t": 371680	"P": 999.5	"F": 0}
{"v": 1	"t": 371701	"P": 1001.0	"F": 0}
{"v": 1	"t": 371721	"P": 1004.75	"F": 0}
{"v": 1	"t": 371741	"P": 1004.5	"F": 0}
{"v": 1	"t": 371762	"P": 1001.75	"F": 0}
{"v": 1	"t": 371782	"P": 999.25	"F": 0}
{"v": 1	"t": 371802	"P": 1006.75	"F": 0}
{"v": 1	"t": 371822	"P": 1003.75	"F": 0}
{"v": 1	"t": 371843	"P": 1002.75	"F": 0}
{"v": 1	"t": 371863	"P": 999.75	"F": 0}
{"v": 1	"t": 371883	"P": 1003.5	"F": 0}
{"v": 1	"t": 371904	"P": 1006.0	"F": 0}
{"v": 1	"t": 371924	"P": 1003.0	"F": 0	"C": 46.095	"D": 3062	"sn": 54091779688249	"file": "/data/device_log/data0000.out"}
{"v": 1	"t": 371944	"P": 999.5	"F": 0}
{"v": 1	"t": 371965	"P": 1002.25	"F": 0}
{"v": 1	"t": 371985	"P": 1006.0	"F": 0}
{"v": 1	"t": 372005	"P": 1001.5	"F": 0}
{"v": 1	"t": 372025	"P": 1001.25	"F": 0}
{"v": 1	"t": 372046	"P": 1005.25	"F": 0}
{"v": 1	"t": 372066	"P": 1003.5	"F": 0}
{"v": 1	"t": 372086	"P": 1002.5	"F": 0}
{"v": 1	"t": 372107	"P": 1002.0	"F": 0}
{"v": 1	"t": 372127	"P": 1002.0	"F": 0}
{"v": 1	"t": 372147	"P": 1005.75	"F": 0}
{"v": 1	"t": 372168	"P": 1003.25	"F": 0}
{"v": 1	"t": 372188	"P": 1000.25	"F": 0}
{"v": 1	"t": 372208	"P": 1000.75	"F": 0}
{"v": 1	"t": 372228	"P": 1005.0	"F": 0}
{"v": 1	"t": 372249	"P": 1002.5	"F": 0}
{"v": 1	"t": 372269	"P": 1000.75	"F": 0}
{"v": 1	"t": 372289	"P": 1000.75	"F": 0}
{"v": 1	"t": 372310	"P": 1005.75	"F": 0}
{"v": 1	"t": 372330	"P": 1002.5	"F": 0}
{"v": 1	"t": 372350	"P": 1002.25	"F": 0}
{"v": 1	"t": 372371	"P": 1000.75	"F": 0}
{"v": 1	"t": 372391	"P": 1005.25	"F": 0}
{"v": 1	"t": 372411	"P": 1003.5	"F": 0}
{"v": 1	"t": 372432	"P": 1001.0	"F": 0}
{"v": 1	"t": 372452	"P": 1001.0	"F": 0}
{"v": 1	"t": 372472	"P": 1005.5	"F": 0}
{"v": 1	"t": 372492	"P": 1002.75	"F": 0}
{"v": 1	"t": 372513	"P": 1001.5	"F": 0}
{"v": 1	"t": 372533	"P": 1001.5	"F": 0}
{"v": 1	"t": 372553	"P": 1004.5	"F": 0}
{"v": 1	"t": 372574	"P": 1005.0	"F": 0}
{"v": 1	"t": 372594	"P": 1000.5	"F": 0}
{"v": 1	"t": 372614	"P": 999.25	"F": 0}
{"v": 1	"t": 372635	"P": 1004.0	"F": 0}
{"v": 1	"t": 372655	"P": 1003.25	"F": 0}
{"v": 1	"t": 372675	"P": 1002.75	"F": 0}
{"v": 1	"t": 372695	"P": 1000.5	"F": 0}
{"v": 1	"t": 372716	"P": 1001.25	"F": 0}
{"v": 1	"t": 372736	"P": 1006.0	"F": 0}
{"v": 1	"t": 372756	"P": 1003.25	"F": 0}
{"v": 1	"t": 372777	"P": 1000.5	"F": 0}
{"v": 1	"t": 372797	"P": 1003.25	"F": 0}
{"v": 1	"t": 372817	"P": 1004.5	"F": 0}
{"v": 1	"t": 372838	"P": 1002.5	"F": 0}
{"v": 1	"t": 372858	"P": 1000.25	"F": 0}
{"v": 1	"t": 372878	"P": 1000.5	"F": 0}
{"v": 1	"t": 372898	"P": 1004.0	"F": 0}
{"v": 1	"t": 372919	"P": 1003.0	"F": 0}
{"v": 1	"t": 372939	"P": 1001.75	"F": 0	"C": 46.095	"D": 3062	"sn": 54091779688249	"file": "/data/device_log/data0000.out"}
{"v": 1	"t": 372959	"P": 1000.25	"F": 0}
{"v": 1	"t": 372980	"P": 1006.25	"F": 0}
{"v": 1	"t": 373000	"P": 1005.0	"F": 0}
{"v": 1	"t": 373020	"P": 1002.25	"F": 0}
{"v": 1	"t": 373041	"P": 1000.75	"F": 0}
{"v": 1	"t": 373061	"P": 1005.75	"F": 0}
{"v": 1	"t": 373081	"P": 1004.5	"F": 0}
{"v": 1	"t": 373102	"P": 1000.5	"F": 0}
{"v": 1	"t": 373122	"P": 1003.5	"F": 0}
{"v": 1	"t": 373142	"P": 1004.75	"F": 0}
{"v": 1	"t": 373163	"P": 1002.5	"F": 0}
{"v": 1	"t": 373183	"P": 999.75	"F": 0}
{"v": 1	"t": 373203	"P": 1003.75	"F": 0}
{"v": 1	"t": 373224	"P": 1004.5	"F": 0}
{"v": 1	"t": 373244	"P": 1002.0	"F": 0}
{"v": 1	"t": 373264	"P": 999.5	"F": 0}
{"v": 1	"t": 373284	"P": 1002.0	"F": 0}
{"v": 1	"t": 373305	"P": 1005.25	"F": 0}
{"v": 1	"t": 373325	"P": 1004.5	"F": 0}
{"v": 1	"t": 373345	"P": 999.5	"F": 0}
{"v": 1	"t": 373366	"P": 1000.0	"F": 0}
{"v": 1	"t": 373386	"P": 1005.75	"F": 0}
{"v": 1	"t": 373406	"P": 1002.5	"F": 0}
{"v": 1	"t": 373427	"P": 999.75	"F": 0}
{"v": 1	"t": 373447	"P": 999.75	"F": 0}
{"v": 1	"t": 373467	"P": 1005.25	"F": 0}
{"v": 1	"t": 373487	"P": 1003.25	"F": 0}
{"v": 1	"t": 373508	"P": 1001.0	"F": 0}
{"v": 1	"t": 373528	"P": 1000.0	"F": 0}
{"v": 1	"t": 373548	"P": 1003.25	"F": 0}
{"v": 1	"t": 373569	"P": 1003.25	"F": 0}
{"v": 1	"t": 373589	"P": 1002.5	"F": 0}
{"v": 1	"t": 373609	"P": 1000.5	"F": 0}
{"v": 1	"t": 373629	"P": 1003.25	"F": 0}
{"v": 1	"t": 373650	"P": 994.5	"F": 0}
{"v": 1	"t": 373670	"P": 1002.25	"F": 0}
{"v": 1	"t": 373690	"P": 999.5	"F": 0}
{"v": 1	"t": 373711	"P": 1000.5	"F": 0}
{"v": 1	"t": 373731	"P": 1005.75	"F": 0}
{"v": 1	"t": 373751	"P": 1003.5	"F": 0}
{"v": 1	"t": 373772	"P": 999.5	"F": 0}
{"v": 1	"t": 373792	"P": 1001.25	"F": 0}
{"v": 1	"t": 373812	"P": 1005.5	"F": 0}
{"v": 1	"t": 373833	"P": 1003.0	"F": 0}
{"v": 1	"t": 373853	"P": 1001.0	"F": 0}
{"v": 1	"t": 373873	"P": 1001.25	"F": 0}
{"v": 1	"t": 373893	"P": 1005.25	"F": 0}
{"v": 1	"t": 373914	"P": 1003.75	"F": 0}
{"v": 1	"t": 373934	"P": 1000.25	"F": 0}
{"v": 1	"t": 373954	"P": 1001.0	"F": 0	"C": 46.02	"D": 3062	"sn": 54091779688249	"file": "/data/device_log/data0000.out"}
{"v": 1	"t": 373975	"P": 1006.0	"F": 0}
{"v": 1	"t": 373995	"P": 1002.5	"F": 0}
{"v": 1	"t": 374015	"P": 1001.25	"F": 0}
{"v": 1	"t": 374036	"P": 999.5	"F": 0}
{"v": 1	"t": 374056	"P": 1004.5	"F": 0}
{"v": 1	"t": 374076	"P": 1003.5	"F": 0}
{"v": 1	"t": 374096	"P": 999.75	"F": 0}
{"v": 1	"t": 374117	"P": 1001.0	"F": 0}
{"v": 1	"t": 374137	"P": 1005.25	"F": 0}
{"v": 1	"t": 374157	"P": 1004.75	"F": 0}
{"v": 1	"t": 374178	"P": 1001.0	"F": 0}
{"v": 1	"t": 374198	"P": 1000.0	"F": 0}
{"v": 1	"t": 374218	"P": 1004.0	"F": 0}
{"v": 1	"t": 374239	"P": 1003.25	"F": 0}
{"v": 1	"t": 374259	"P": 1001.5	"F": 0}
{"v": 1	"t": 374279	"P": 999.5	"F": 0}
{"v": 1	"t": 374299	"P": 1002.75	"F": 0}
{"v": 1	"t": 374320	"P": 1005.25	"F": 0}
{"v": 1	"t": 374340	"P": 1003.5	"F": 0}
{"v": 1	"t": 374360	"P": 1002.25	"F": 0}
{"v": 1	"t": 374381	"P": 1001.25	"F": 0}
{"v": 1	"t": 374401	"P": 1004.75	"F": 0}
{"v": 1	"t": 374421	"P": 1004.0	"F": 0}
{"v": 1	"t": 374442	"P": 1001.5	"F": 0}
{"v": 1	"t": 374462	"P": 1001.75	"F": 0}
{"v": 1	"t": 374482	"P": 1005.5	"F": 0}
{"v": 1	"t": 374502	"P": 1003.75	"F": 0}
{"v": 1	"t": 374523	"P": 999.75	"F": 0}
{"v": 1	"t": 374543	"P": 1000.75	"F": 0}
{"v": 1	"t": 374563	"P": 1003.25	"F": 0}
{"v": 1	"t": 374584	"P": 1004.75	"F": 0}
{"v": 1	"t": 374604	"P": 1001.25	"F": 0}
{"v": 1	"t": 374624	"P": 1000.5	"F": 0}
{"v": 1	"t": 374645	"P": 1004.0	"F": 0}
{"v": 1	"t": 374665	"P": 1003.75	"F": 0}
{"v": 1	"t": 374685	"P": 1001.5	"F": 0}
{"v": 1	"t": 374706	"P": 999.75	"F": 0}
{"v": 1	"t": 374726	"P": 1002.5	"F": 0}
{"v": 1	"t": 374746	"P": 1005.5	"F": 0}
{"v": 1	"t": 374766	"P": 1002.5	"F": 0}
{"v": 1	"t": 374787	"P": 1002.25	"F": 0}
{"v": 1	"t": 374807	"P": 1002.25	"F": 0}
{"v": 1	"t": 374827	"P": 1004.25	"F": 0}
{"v": 1	"t": 374848	"P": 1003.5	"F": 0}
{"v": 1	"t": 374868	"P": 1002.25	"F": 0}
{"v": 1	"t": 374888	"P": 1001.5	"F": 0}
{"v": 1	"t": 374908	"P": 1005.0	"F": 0}
{"v": 1	"t": 374929	"P": 1003.0	"F": 0}
{"v": 1	"t": 374949	"P": 1000.0	"F": 0}
{"v": 1	"t": 374969	"P": 1000.0	"F": 0	"C": 46.01	"D": 3062	"sn": 54091779688249	"file": "/data/device_log/data0000.out"}
{"v": 1	"t": 374990	"P": 1004.5	"F": 0}
{"v": 1	"t": 375010	"P": 1002.75	"F": 0}
{"v": 1	"t": 375030	"P": 1001.25	"F": 0}
{"v": 1	"t": 375051	"P": 1002.0	"F": 0}
{"v": 1	"t": 375071	"P": 1003.25	"F": 0}
{"v": 1	"t": 375091	"P": 1003.5	"F": 0}
{"v": 1	"t": 375112	"P": 1002.25	"F": 0}
{"v": 1	"t": 375132	"P": 999.25	"F": 0}
{"v": 1	"t": 375152	"P": 1002.75	"F": 0}
{"v": 1	"t": 375172	"P": 1004.0	"F": 0}
{"v": 1	"t": 375193	"P": 1001.0	"F": 0}
{"v": 1	"t": 375213	"P": 999.5	"F": 0}
{"v": 1	"t": 375233	"P": 1005.5	"F": 0}
{"v": 1	"t": 375254	"P": 1003.75	"F": 0}
{"v": 1	"t": 375274	"P": 1001.75	"F": 0}
{"v": 1	"t": 375294	"P": 999.75	"F": 0}
{"v": 1	"t": 375315	"P": 1003.0	"F": 0}
{"v": 1	"t": 375335	"P": 1004.0	"F": 0}
{"v": 1	"t": 375355	"P": 1002.5	"F": 0}
{"v": 1	"t": 375376	"P": 999.0	"F": 0}
{"v": 1	"t": 375396	"P": 1005.25	"F": 0}
{"v": 1	"t": 375416	"P": 1003.25	"F": 0}
{"v": 1	"t": 375437	"P": 1000.25	"F": 0}
{"v": 1	"t": 375457	"P": 1001.5	"F": 0}
{"v": 1	"t": 375477	"P": 1005.5	"F": 0}
{"v": 1	"t": 375498	"P": 1003.0	"F": 0}
{"v": 1	"t": 375518	"P": 1000.25	"F": 0}
{"v": 1	"t": 375538	"P": 1001.0	"F": 0}
{"v": 1	"t": 375559	"P": 1006.5	"F": 0}
{"v": 1	"t": 375579	"P": 1002.25	"F": 0}
{"v": 1	"t": 375599	"P": 1000.25	"F": 0}
{"v": 1	"t": 375620	"P": 1003.0	"F": 0}
{"v": 1	"t": 375640	"P": 1004.25	"F": 0}
{"v": 1	"t": 375660	"P": 1001.25	"F": 0}
{"v": 1	"t": 375681	"P": 1000.0	"F": 0}
{"v": 1	"t": 375701	"P": 1003.25	"F": 0}
{"v": 1	"t": 375721	"P": 1002.5	"F": 0}
{"v": 1	"t": 375742	"P": 1001.0	"F": 0}
{"v": 1	"t": 375762	"P": 1001.25	"F": 0}
{"v": 1	"t": 375782	"P": 1005.0	"F": 0}
{"v": 1	"t": 375802	"P": 1003.0	"F": 0}
{"v": 1	"t": 375823	"P": 1001.25	"F": 0}
{"v": 1	"t": 375843	"P": 999.0	"F": 0}
{"v": 1	"t": 375863	"P": 1004.0	"F": 0}
{"v": 1	"t": 375884	"P": 1004.0	"F": 0}
{"v": 1	"t": 375904	"P": 1001.25	"F": 0}
{"v": 1	"t": 375924	"P": 1000.0	"F": 0}
{"v": 1	"t": 375945	"P": 1003.75	"F": 0}
{"v": 1	"t": 375965	"P": 1003.75	"F": 0}
{"v": 1	"t": 375985	"P": 1002.75	"F": 0	"C": 46.005	"D": 3062	"sn": 54091779688249	"file": "/data/device_log/data0000.out"}
{"v": 1	"t": 376006	"P": 1000.75	"F": 0}
{"v": 1	"t": 376026	"P": 1005.0	"F": 0}
{"v": 1	"t": 376046	"P": 1003.75	"F": 0}
{"v": 1	"t": 376066	"P": 1002.25	"F": 0}
{"v": 1	"t": 376087	"P": 1001.0	"F": 0}
{"v": 1	"t": 376107	"P": 1003.25	"F": 0}
{"v": 1	"t": 376127	"P": 1003.5	"F": 0}
{"v": 1	"t": 376148	"P": 999.0	"F": 0}
{"v": 1	"t": 376168	"P": 1000.25	"F": 0}
{"v": 1	"t": 376188	"P": 1003.75	"F": 0}
{"v": 1	"t": 376209	"P": 1006.0	"F": 0}
{"v": 1	"t": 376229	"P": 1002.25	"F": 0}
{"v": 1	"t": 376249	"P": 999.25	"F": 0}
{"v": 1	"t": 376269	"P": 1001.5	"F": 0}
{"v": 1	"t": 376290	"P": 1004.5	"F": 0}
{"v": 1	"t": 376310	"P": 1003.25	"F": 0}
{"v": 1	"t": 376330	"P": 1000.25	"F": 0}
{"v": 1	"t": 376351	"P": 1001.0	"F": 0}
{"v": 1	"t": 376371	"P": 1004.75	"F": 0}
{"v": 1	"t": 376391	"P": 1003.0	"F": 0}
{"v": 1	"t": 376412	"P": 1001.0	"F": 0}
{"v": 1	"t": 376432	"P": 1001.25	"F": 0}
{"v": 1	"t": 376452	"P": 1005.0	"F": 0}
{"v": 1	"t": 376473	"P": 1002.75	"F": 0}
{"v": 1	"t": 376493	"P": 999.25	"F": 0}
{"v": 1	"t": 376513	"P": 1000.0	"F": 0}
{"v": 1	"t": 376534	"P": 1004.75	"F": 0}
{"v": 1	"t": 376554	"P": 1002.0	"F": 0}
{"v": 1	"t": 376574	"P": 998.25	"F": 0}
{"v": 1	"t": 376594	"P": 1000.75	"F": 0}
{"v": 1	"t": 376615	"P": 1005.0	"F": 0}
{"v": 1	"t": 376635	"P": 1002.0	"F": 0}
{"v": 1	"t": 376655	"P": 1001.75	"F": 0}
{"v": 1	"t": 376676	"P": 1000.25	"F": 0}
{"v": 1	"t": 376696	"P": 1002.75	"F": 0}
{"v": 1	"t": 376716	"P": 1003.0	"F": 0}
{"v": 1	"t": 376736	"P": 1002.0	"F": 0}
{"v": 1	"t": 376757	"P": 1000.0	"F": 0}
{"v": 1	"t": 376777	"P": 1003.5	"F": 0}
{"v": 1	"t": 376797	"P": 1005.25	"F": 0}
{"v": 1	"t": 376818	"P": 1000.75	"F": 0}
{"v": 1	"t": 376838	"P": 998.75	"F": 0}
{"v": 1	"t": 376858	"P": 1001.0	"F": 0}
{"v": 1	"t": 376879	"P": 1003.75	"F": 0}
{"v": 1	"t": 376899	"P": 1002.0	"F": 0}
{"v": 1	"t": 376919	"P": 1000.0	"F": 0}
{"v": 1	"t": 376939	"P": 1002.0	"F": 0}
{"v": 1	"t": 376960	"P": 1005.75	"F": 0}
{"v": 1	"t": 376980	"P": 1002.0	"F": 0}
{"v": 1	"t": 377000	"P": 1001.75	"F": 0	"C": 45.975	"D": 3062	"sn": 54091779688249	"file": "/data/device_log/data0000.out"}
{"v": 1	"t": 377021	"P": 1000.75	"F": 0}
{"v": 1	"t": 377041	"P": 1004.5	"F": 0}
{"v": 1	"t": 377061	"P": 1001.5	"F": 0}
{"v": 1	"t": 377082	"P": 999.0	"F": 0}
{"v": 1	"t": 377102	"P": 1001.0	"F": 0}
{"v": 1	"t": 377122	"P": 1005.75	"F": 0}
{"v": 1	"t": 377143	"P": 1002.25	"F": 0}
{"v": 1	"t": 377163	"P": 998.75	"F": 0}
{"v": 1	"t": 377183	"P": 999.5	"F": 0}
{"v": 1	"t": 377203	"P": 1005.0	"F": 0}
{"v": 1	"t": 377224	"P": 1002.25	"F": 0}
{"v": 1	"t": 377244	"P": 1001.0	"F": 0}
{"v": 1	"t": 377264	"P": 999.5	"F": 0}
{"v": 1	"t": 377285	"P": 1006.0	"F": 0}
{"v": 1	"t": 377305	"P": 1003.25	"F": 0}
{"v": 1	"t": 377325	"P": 1002.25	"F": 0}
{"v": 1	"t": 377346	"P": 1000.0	"F": 0}
{"v": 1	"t": 377366	"P": 1003.0	"F": 0}
{"v": 1	"t": 377386	"P": 1002.5	"F": 0}
{"v": 1	"t": 377406	"P": 1003.5	"F": 0}
{"v": 1	"t": 377427	"P": 1000.5	"F": 0}
{"v": 1	"t": 377447	"P": 1001.5	"F": 0}
{"v": 1	"t": 377467	"P": 1004.0	"F": 0}
{"v": 1	"t": 377488	"P": 1004.25	"F": 0}
{"v": 1	"t": 377508	"P": 1000.0	"F": 0}
{"v": 1	"t": 377528	"P": 1002.5	"F": 0}
{"v": 1	"t": 377549	"P": 1005.25	"F": 0}
{"v": 1	"t": 377569	"P": 1004.25	"F": 0}
{"v": 1	"t": 377589	"P": 1001.0	"F": 0}
{"v": 1	"t": 377609	"P": 1001.75	"F": 0}
{"v": 1	"t": 377630	"P": 1005.5	"F": 0}
{"v": 1	"t": 377650	"P": 1003.5	"F": 0}
{"v": 1	"t": 377670	"P": 1000.0	"F": 0}
{"v": 1	"t": 377691	"P": 1001.25	"F": 0}
{"v": 1	"t": 377711	"P": 1002.75	"F": 0}
{"v": 1	"t": 377731	"P": 1002.5	"F": 0}
{"v": 1	"t": 377752	"P": 1002.0	"F": 0}
{"v": 1	"t": 377772	"P": 1000.25	"F": 0}
{"v": 1	"t": 377792	"P": 1003.5	"F": 0}
{"v": 1	"t": 377812	"P": 1003.5	"F": 0}
{"v": 1	"t": 377833	"P": 1000.0	"F": 0}
{"v": 1	"t": 377853	"P": 999.5	"F": 0}
{"v": 1	"t": 377873	"P": 1006.25	"F": 0}
{"v": 1	"t": 377894	"P": 1004.0	"F": 0}
{"v": 1	"t": 377914	"P": 1002.0	"F": 0}
{"v": 1	"t": 377934	"P": 1000.0	"F": 0}
{"v": 1	"t": 377955	"P": 1004.0	"F": 0}
{"v": 1	"t": 377975	"P": 1004.25	"F": 0}
{"v": 1	"t": 377995	"P": 1001.75	"F": 0}
{"v": 1	"t": 378016	"P": 1001.0	"F": 0	"C": 45.96	"D": 3062	"sn": 54091779688249	"file": "/data/device_log/data0000.out"}
{"v": 1	"t": 378036	"P": 1003.5	"F": 0}
{"v": 1	"t": 378056	"P": 1004.25	"F": 0}
{"v": 1	"t": 378076	"P": 1001.0	"F": 0}
{"v": 1	"t": 378097	"P": 999.25	"F": 0}
{"v": 1	"t": 378117	"P": 1002.75	"F": 0}
{"v": 1	"t": 378137	"P": 1004.25	"F": 0}
{"v": 1	"t": 378158	"P": 1001.75	"F": 0}
{"v": 1	"t": 378178	"P": 998.5	"F": 0}
{"v": 1	"t": 378198	"P": 1001.0	"F": 0}
{"v": 1	"t": 378219	"P": 1004.75	"F": 0}
{"v": 1	"t": 378239	"P": 1001.25	"F": 0}
{"v": 1	"t": 378259	"P": 1000.25	"F": 0}
{"v": 1	"t": 378279	"P": 1000.25	"F": 0}
{"v": 1	"t": 378300	"P": 997.5	"F": 0}
{"v": 1	"t": 378320	"P": 1003.0	"F": 0}
{"v": 1	"t": 378340	"P": 1001.5	"F": 0}
{"v": 1	"t": 378361	"P": 1001.25	"F": 0}
{"v": 1	"t": 378381	"P": 1005.25	"F": 0}
{"v": 1	"t": 378401	"P": 1002.5	"F": 0}
{"v": 1	"t": 378421	"P": 999.5	"F": 0}
{"v": 1	"t": 378442	"P": 999.5	"F": 0}
{"v": 1	"t": 378462	"P": 1003.5	"F": 0}
{"v": 1	"t": 378482	"P": 1004.75	"F": 0}
{"v": 1	"t": 378503	"P": 1001.0	"F": 0}
{"v": 1	"t": 378523	"P": 1000.25	"F": 0}
{"v": 1	"t": 378543	"P": 1003.75	"F": 0}
{"v": 1	"t": 378564	"P": 1005.0	"F": 0}
{"v": 1	"t": 378584	"P": 1002.25	"F": 0}
{"v": 1	"t": 378604	"P": 1000.5	"F": 0}
{"v": 1	"t": 378625	"P": 1002.5	"F": 0}
{"v": 1	"t": 378645	"P": 1004.25	"F": 0}
{"v": 1	"t": 378665	"P": 1001.75	"F": 0}
{"v": 1	"t": 378685	"P": 999.75	"F": 0}
{"v": 1	"t": 378706	"P": 1002.0	"F": 0}
{"v": 1	"t": 378726	"P": 1006.25	"F": 0}
{"v": 1	"t": 378746	"P": 1004.0	"F": 0}
{"v": 1	"t": 378767	"P": 998.75	"F": 0}
{"v": 1	"t": 378787	"P": 1001.25	"F": 0}
{"v": 1	"t": 378807	"P": 1005.0	"F": 0}
{"v": 1	"t": 378828	"P": 1002.75	"F": 0}
{"v": 1	"t": 378848	"P": 1002.25	"F": 0}
{"v": 1	"t": 378868	"P": 1000.5	"F": 0}
{"v": 1	"t": 378888	"P": 1006.25	"F": 0}
{"v": 1	"t": 378909	"P": 1003.75	"F": 0}
{"v": 1	"t": 378929	"P": 1001.0	"F": 0}
{"v": 1	"t": 378949	"P": 999.5	"F": 0}
{"v": 1	"t": 378970	"P": 1003.25	"F": 0}
{"v": 1	"t": 378990	"P": 1003.5	"F": 0}
{"v": 1	"t": 379010	"P": 999.5	"F": 0}
{"v": 1	"t": 379031	"P": 999.5	"F": 0	"C": 45.96	"D": 3062	"sn": 54091779688249	"file": "/data/device_log/data0000.out"}
{"v": 1	"t": 379051	"P": 1004.25	"F": 0}
{"v": 1	"t": 379071	"P": 1004.0	"F": 0}
{"v": 1	"t": 379091	"P": 999.75	"F": 0}
{"v": 1	"t": 379112	"P": 998.5	"F": 0}
{"v": 1	"t": 379132	"P": 1003.75	"F": 0}
{"v": 1	"t": 379152	"P": 1003.25	"F": 0}
{"v": 1	"t": 379173	"P": 1002.5	"F": 0}
{"v": 1	"t": 379193	"P": 998.5	"F": 0}
{"v": 1	"t": 379213	"P": 1002.0	"F": 0}
{"v": 1	"t": 379234	"P": 1004.0	"F": 0}
{"v": 1	"t": 379254	"P": 1001.5	"F": 0}
{"v": 1	"t": 379274	"P": 999.5	"F": 0}
{"v": 1	"t": 379295	"P": 1001.5	"F": 0}
{"v": 1	"t": 379315	"P": 1003.25	"F": 0}
{"v": 1	"t": 379335	"P": 1001.5	"F": 0}
{"v": 1	"t": 379355	"P": 1001.0	"F": 0}
{"v": 1	"t": 379376	"P": 1001.5	"F": 0}
{"v": 1	"t": 379396	"P": 1003.75	"F": 0}
{"v": 1	"t": 379416	"P": 1002.25	"F": 0}
{"v": 1	"t": 379437	"P": 1000.25	"F": 0}
{"v": 1	"t": 379457	"P": 1003.0	"F": 0}
{"v": 1	"t": 379477	"P": 1003.5	"F": 0}
{"v": 1	"t": 379498	"P": 1002.75	"F": 0}
{"v": 1	"t": 379518	"P": 1001.0	"F": 0}
{"v": 1	"t": 379538	"P": 1003.5	"F": 0}
{"v": 1	"t": 379559	"P": 1003.5	"F": 0}
{"v": 1	"t": 379579	"P": 1003.0	"F": 0}
{"v": 1	"t": 379599	"P": 1001.5	"F": 0}
{"v": 1	"t": 379620	"P": 1002.75	"F": 0}
{"v": 1	"t": 379640	"P": 1003.75	"F": 0}
{"v": 1	"t": 379660	"P": 1000.25	"F": 0}
{"v": 1	"t": 379681	"P": 1003.5	"F": 0}
{"v": 1	"t": 379701	"P": 1003.0	"F": 0}
{"v": 1	"t": 379721	"P": 1000.75	"F": 0}
{"v": 1	"t": 379742	"P": 1000.75	"F": 0}
{"v": 1	"t": 379762	"P": 1003.5	"F": 0}
{"v": 1	"t": 379782	"P": 1005.75	"F": 0}
{"v": 1	"t": 379803	"P": 1001.75	"F": 0}
{"v": 1	"t": 379823	"P": 999.25	"F": 0}
{"v": 1	"t": 379843	"P": 1002.75	"F": 0}
{"v": 1	"t": 379864	"P": 1004.0	"F": 0}
{"v": 1	"t": 379884	"P": 1001.75	"F": 0}
{"v": 1	"t": 379904	"P": 1001.0	"F": 0}
{"v": 1	"t": 379925	"P": 1003.25	"F": 0}
{"v": 1	"t": 379945	"P": 1006.0	"F": 0}
{"v": 1	"t": 379965	"P": 1002.5	"F": 0}
{"v": 1	"t": 379985	"P": 1000.0	"F": 0}
{"v": 1	"t": 380006	"P": 1001.25	"F": 0}
{"v": 1	"t": 380026	"P": 1005.0	"F": 0}
{"v": 1	"t": 380046	"P": 1003.5	"F": 0	"C": 45.9	"D": 3062	"sn": 54091779688249	"file": "/data/device_log/data0000.out"}
{"v": 1	"t": 380067	"P": 998.25	"F": 0}
{"v": 1	"t": 380087	"P": 1001.5	"F": 0}
{"v": 1	"t": 380107	"P": 1005.0	"F": 0}
{"v": 1	"t": 380128	"P": 1002.25	"F": 0}
{"v": 1	"t": 380148	"P": 999.75	"F": 0}
{"v": 1	"t": 380168	"P": 1001.0	"F": 0}
{"v": 1	"t": 380188	"P": 1006.75	"F": 0}
{"v": 1	"t": 380209	"P": 1002.25	"F": 0}
{"v": 1	"t": 380229	"P": 1002.0	"F": 0}
{"v": 1	"t": 380249	"P": 999.75	"F": 0}
{"v": 1	"t": 380270	"P": 1003.25	"F": 0}
{"v": 1	"t": 380290	"P": 1003.5	"F": 0}
{"v": 1	"t": 380310	"P": 1001.5	"F": 0}
{"v": 1	"t": 380331	"P": 998.75	"F": 0}
{"v": 1	"t": 380351	"P": 1003.5	"F": 0}
{"v": 1	"t": 380371	"P": 1004.0	"F": 0}
{"v": 1	"t": 380391	"P": 999.75	"F": 0}
{"v": 1	"t": 380412	"P": 999.5	"F": 0}
{"v": 1	"t": 380432	"P": 1005.0	"F": 0}
{"v": 1	"t": 380452	"P": 1001.25	"F": 0}
{"v": 1	"t": 380473	"P": 1000.25	"F": 0}
{"v": 1	"t": 380493	"P": 998.25	"F": 0}
{"v": 1	"t": 380513	"P": 1003.75	"F": 0}
{"v": 1	"t": 380534	"P": 1004.25	"F": 0}
{"v": 1	"t": 380554	"P": 1001.0	"F": 0}
{"v": 1	"t": 380574	"P": 999.25	"F": 0}
{"v": 1	"t": 380595	"P": 1001.5	"F": 0}
{"v": 1	"t": 380615	"P": 1004.25	"F": 0}
{"v": 1	"t": 380635	"P": 1001.5	"F": 0}
{"v": 1	"t": 380656	"P": 999.25	"F": 0}
{"v": 1	"t": 380676	"P": 1002.5	"F": 0}
{"v": 1	"t": 380696	"P": 1005.0	"F": 0}
{"v": 1	"t": 380716	"P": 1001.5	"F": 0}
{"v": 1	"t": 380737	"P": 998.5	"F": 0}
{"v": 1	"t": 380757	"P": 1003.5	"F": 0}
{"v": 1	"t": 380777	"P": 1005.5	"F": 0}
{"v": 1	"t": 380798	"P": 1001.25	"F": 0}
{"v": 1	"t": 380818	"P": 999.75	"F": 0}
{"v": 1	"t": 380838	"P": 1000.5	"F": 0}
{"v": 1	"t": 380858	"P": 1005.0	"F": 0}
{"v": 1	"t": 380879	"P": 1001.75	"F": 0}
{"v": 1	"t": 380899	"P": 1001.75	"F": 0}
{"v": 1	"t": 380919	"P": 999.0	"F": 0}
{"v": 1	"t": 380940	"P": 1004.75	"F": 0}
{"v": 1	"t": 380960	"P": 1004.0	"F": 0}
{"v": 1	"t": 380980	"P": 1001.5	"F": 0}
{"v": 1	"t": 381001	"P": 1000.75	"F": 0}
{"v": 1	"t": 381021	"P": 1003.75	"F": 0}
{"v": 1	"t": 381041	"P": 1004.5	"F": 0}
{"v": 1	"t": 381062	"P": 1003.0	"F": 0	"C": 45.9	"D": 3062	"sn": 54091779688249	"file": "/data/device_log/data0000.out"}
{"v": 1	"t": 381082	"P": 1000.75	"F": 0}
{"v": 1	"t": 381102	"P": 1005.0	"F": 0}
{"v": 1	"t": 381122	"P": 1003.0	"F": 0}
{"v": 1	"t": 381143	"P": 1000.0	"F": 0}
{"v": 1	"t": 381163	"P": 1000.0	"F": 0}
{"v": 1	"t": 381183	"P": 1002.5	"F": 0}
{"v": 1	"t": 381204	"P": 1005.5	"F": 0}
{"v": 1	"t": 381224	"P": 1001.0	"F": 0}
{"v": 1	"t": 381244	"P": 1001.0	"F": 0}
{"v": 1	"t": 381265	"P": 1003.5	"F": 0}
{"v": 1	"t": 381285	"P": 1003.5	"F": 0}
{"v": 1	"t": 381305	"P": 1001.25	"F": 0}
{"v": 1	"t": 381326	"P": 999.75	"F": 0}
{"v": 1	"t": 381346	"P": 1003.25	"F": 0}
{"v": 1	"t": 381366	"P": 1003.75	"F": 0}
{"v": 1	"t": 381386	"P": 1001.0	"F": 0}
{"v": 1	"t": 381407	"P": 1001.0	"F": 0}
{"v": 1	"t": 381427	"P": 1002.5	"F": 0}
{"v": 1	"t": 381447	"P": 1005.5	"F": 0}
{"v": 1	"t": 381468	"P": 1002.5	"F": 0}
{"v": 1	"t": 381488	"P": 1001.75	"F": 0}
{"v": 1	"t": 381508	"P": 1002.25	"F": 0}
{"v": 1	"t": 381528	"P": 1005.0	"F": 0}
{"v": 1	"t": 381549	"P": 1004.25	"F": 0}
{"v": 1	"t": 381569	"P": 1001.25	"F": 0}
{"v": 1	"t": 381589	"P": 1000.0	"F": 0}
{"v": 1	"t": 381610	"P": 1003.25	"F": 0}
{"v": 1	"t": 381630	"P": 1003.0	"F": 0}
{"v": 1	"t": 381650	"P": 1001.5	"F": 0}
{"v": 1	"t": 381671	"P": 999.5	"F": 0}
{"v": 1	"t": 381691	"P": 1003.75	"F": 0}
{"v": 1	"t": 381711	"P": 1003.5	"F": 0}
{"v": 1	"t": 381731	"P": 1002.25	"F": 0}
{"v": 1	"t": 381752	"P": 999.0	"F": 0}
{"v": 1	"t": 381772	"P": 1005.75	"F": 0}
{"v": 1	"t": 381792	"P": 1005.0	"F": 0}
{"v": 1	"t": 381813	"P": 1001.5	"F": 0}
{"v": 1	"t": 381833	"P": 999.0	"F": 0}
{"v": 1	"t": 381853	"P": 1001.75	"F": 0}
{"v": 1	"t": 381874	"P": 1006.0	"F": 0}
{"v": 1	"t": 381894	"P": 1002.25	"F": 0}
{"v": 1	"t": 381914	"P": 1000.0	"F": 0}
{"v": 1	"t": 381935	"P": 1005.75	"F": 0}
{"v": 1	"t": 381955	"P": 1003.25	"F": 0}
{"v": 1	"t": 381975	"P": 999.25	"F": 0}
{"v": 1	"t": 381996	"P": 1001.75	"F": 0}
{"v": 1	"t": 382016	"P": 1003.75	"F": 0}
{"v": 1	"t": 382037	"P": 1000.25	"F": 0}
{"v": 1	"t": 382058	"P": 1002.25	"F": 0}
{"v": 1	"t": 382078	"P": 1001.5	"F": 0	"C": 45.885	"D": 3062	"sn": 54091779688249	"file": "/data/device_log/data0000.out"}
{"v": 1	"t": 382099	"P": 1001.25	"F": 0}
{"v": 1	"t": 382119	"P": 1000.75	"F": 0}
{"v": 1	"t": 382140	"P": 1006.0	"F": 0}
{"v": 1	"t": 382161	"P": 1002.5	"F": 0}
{"v": 1	"t": 382182	"P": 1004.0	"F": 0}
{"v": 1	"t": 382203	"P": 1000.25	"F": 0}
{"v": 1	"t": 382224	"P": 1004.0	"F": 0}
{"v": 1	"t": 382244	"P": 1000.25	"F": 0}
{"v": 1	"t": 382264	"P": 1000.0	"F": 0}
{"v": 1	"t": 382285	"P": 1000.25	"F": 0}
{"v": 1	"t": 382305	"P": 1003.0	"F": 0}
{"v": 1	"t": 382325	"P": 1001.0	"F": 0}
{"v": 1	"t": 382345	"P": 999.5	"F": 0}
{"v": 1	"t": 382366	"P": 1001.25	"F": 0}
{"v": 1	"t": 382386	"P": 1005.75	"F": 0}
{"v": 1	"t": 382406	"P": 1001.5	"F": 0}
{"v": 1	"t": 382427	"P": 1000.75	"F": 0}
{"v": 1	"t": 382447	"P": 1005.5	"F": 0}
{"v": 1	"t": 382468	"P": 1002.5	"F": 0}
{"v": 1	"t": 382488	"P": 1001.0	"F": 0}
{"v": 1	"t": 382509	"P": 1005.0	"F": 0}
{"v": 1	"t": 382529	"P": 1002.0	"F": 0}
{"v": 1	"t": 382549	"P": 998.75	"F": 0}
{"v": 1	"t": 382570	"P": 1003.75	"F": 0}
{"v": 1	"t": 382590	"P": 1002.25	"F": 0}
{"v": 1	"t": 382610	"P": 1000.25	"F": 0}
{"v": 1	"t": 382631	"P": 1000.25	"F": 0}
{"v": 1	"t": 382651	"P": 1006.0	"F": 0}
{"v": 1	"t": 382671	"P": 1001.75	"F": 0}
{"v": 1	"t": 382692	"P": 998.75	"F": 0}
{"v": 1	"t": 382712	"P": 1004.25	"F": 0}
{"v": 1	"t": 382732	"P": 1004.5	"F": 0}
{"v": 1	"t": 382753	"P": 1002.5	"F": 0}
{"v": 1	"t": 382773	"P": 1000.25	"F": 0}
{"v": 1	"t": 382793	"P": 1001.75	"F": 0}
{"v": 1	"t": 382814	"P": 1005.5	"F": 0}
{"v": 1	"t": 382834	"P": 1002.5	"F": 0}
{"v": 1	"t": 382854	"P": 999.75	"F": 0}
{"v": 1	"t": 382875	"P": 1002.25	"F": 0}
{"v": 1	"t": 382895	"P": 1003.75	"F": 0}
{"v": 1	"t": 382915	"P": 1001.75	"F": 0}
{"v": 1	"t": 382935	"P": 1001.25	"F": 0}
{"v": 1	"t": 382956	"P": 1003.0	"F": 0}
{"v": 1	"t": 382976	"P": 1004.5	"F": 0}
{"v": 1	"t": 382996	"P": 1002.75	"F": 0}
{"v": 1	"t": 383022	"P": 999.75	"F": 0}
{"v": 1	"t": 383043	"P": 1002.0	"F": 0}
{"v": 1	"t": 383063	"P": 1001.0	"F": 0}
{"v": 1	"t": 383084	"P": 1004.0	"F": 0}
{"v": 1	"t": 383104	"P": 1002.25	"F": 0	"C": 45.87	"D": 3062	"sn": 54091779688249	"file": "/data/device_log/data0000.out"}
{"v": 1	"t": 383124	"P": 1000.0	"F": 0}
{"v": 1	"t": 383145	"P": 1003.75	"F": 0}
{"v": 1	"t": 383165	"P": 1002.0	"F": 0}
{"v": 1	"t": 383185	"P": 1001.5	"F": 0}
{"v": 1	"t": 383206	"P": 1002.75	"F": 0}
{"v": 1	"t": 383226	"P": 1005.25	"F": 0}
{"v": 1	"t": 383247	"P": 1001.0	"F": 0}
{"v": 1	"t": 383267	"P": 1001.25	"F": 0}
{"v": 1	"t": 383287	"P": 1004.5	"F": 0}
{"v": 1	"t": 383308	"P": 1004.25	"F": 0}
{"v": 1	"t": 383328	"P": 1002.5	"F": 0}
{"v": 1	"t": 383348	"P": 1004.5	"F": 0}
{"v": 1	"t": 383369	"P": 1002.5	"F": 0}
{"v": 1	"t": 383389	"P": 999.25	"F": 0}
{"v": 1	"t": 383410	"P": 1003.0	"F": 0}
{"v": 1	"t": 383430	"P": 1003.25	"F": 0}
{"v": 1	"t": 383450	"P": 1001.5	"F": 0}
{"v": 1	"t": 383471	"P": 1002.25	"F": 0}
{"v": 1	"t": 383491	"P": 1005.5	"F": 0}
{"v": 1	"t": 383512	"P": 1001.25	"F": 0}
{"v": 1	"t": 383532	"P": 1001.75	"F": 0}
{"v": 1	"t": 383552	"P": 1003.5	"F": 0}
{"v": 1	"t": 383573	"P": 1001.5	"F": 0}
{"v": 1	"t": 383593	"P": 998.75	"F": 0}
{"v": 1	"t": 383614	"P": 1005.25	"F": 0}
{"v": 1	"t": 383634	"P": 1003.0	"F": 0}
{"v": 1	"t": 383654	"P": 1001.75	"F": 0}
{"v": 1	"t": 383675	"P": 1004.75	"F": 0}
{"v": 1	"t": 383695	"P": 1004.0	"F": 0}
{"v": 1	"t": 383715	"P": 998.75	"F": 0}
{"v": 1	"t": 383736	"P": 1003.25	"F": 0}
{"v": 1	"t": 383756	"P": 1005.0	"F": 0}
{"v": 1	"t": 383776	"P": 1002.0	"F": 0}
{"v": 1	"t": 383797	"P": 999.75	"F": 0}
{"v": 1	"t": 383817	"P": 1005.25	"F": 0}
{"v": 1	"t": 383838	"P": 1002.75	"F": 0}
{"v": 1	"t": 383858	"P": 1001.25	"F": 0}
{"v": 1	"t": 383878	"P": 1002.0	"F": 0}
{"v": 1	"t": 383899	"P": 1003.5	"F": 0}
{"v": 1	"t": 383919	"P": 1002.25	"F": 0}
{"v": 1	"t": 383939	"P": 1000.75	"F": 0}
{"v": 1	"t": 383960	"P": 1004.5	"F": 0}
{"v": 1	"t": 383980	"P": 1002.5	"F": 0}
{"v": 1	"t": 384000	"P": 1000.0	"F": 0}
{"v": 1	"t": 384021	"P": 1001.75	"F": 0}
{"v": 1	"t": 384041	"P": 1002.75	"F": 0}
{"v": 1	"t": 384062	"P": 1000.0	"F": 0}
{"v": 1	"t": 384082	"P": 1002.25	"F": 0}
{"v": 1	"t": 384103	"P": 1003.5	"F": 0}
{"v": 1	"t": 384123	"P": 999.0	"F": 0	"C": 45.85	"D": 3062	"sn": 54091779688249	"file": "/data/device_log/data0000.out"}
{"v": 1	"t": 384143	"P": 1002.75	"F": 0}
{"v": 1	"t": 384164	"P": 1006.0	"F": 0}
{"v": 1	"t": 384184	"P": 998.25	"F": 0}
{"v": 1	"t": 384205	"P": 1002.0	"F": 0}
{"v": 1	"t": 384225	"P": 1004.25	"F": 0}
{"v": 1	"t": 384245	"P": 1001.75	"F": 0}
{"v": 1	"t": 384266	"P": 998.5	"F": 0}
{"v": 1	"t": 384286	"P": 1005.25	"F": 0}
{"v": 1	"t": 384306	"P": 1001.25	"F": 0}
{"v": 1	"t": 384327	"P": 1000.25	"F": 0}
{"v": 1	"t": 384347	"P": 1001.5	"F": 0}
{"v": 1	"t": 384367	"P": 1004.25	"F": 0}
{"v": 1	"t": 384388	"P": 1002.5	"F": 0}
{"v": 1	"t": 384408	"P": 999.75	"F": 0}
{"v": 1	"t": 384429	"P": 1005.25	"F": 0}
{"v": 1	"t": 384449	"P": 1002.0	"F": 0}
{"v": 1	"t": 384469	"P": 999.75	"F": 0}
{"v": 1	"t": 384490	"P": 1003.25	"F": 0}
{"v": 1	"t": 384510	"P": 1002.5	"F": 0}
{"v": 1	"t": 384530	"P": 1000.25	"F": 0}
{"v": 1	"t": 384551	"P": 1001.5	"F": 0}
{"v": 1	"t": 384571	"P": 1003.75	"F": 0}
{"v": 1	"t": 384591	"P": 1001.0	"F": 0}
{"v": 1	"t": 384612	"P": 1000.0	"F": 0}
{"v": 1	"t": 384632	"P": 1003.25	"F": 0}
{"v": 1	"t": 384653	"P": 1002.5	"F": 0}
{"v": 1	"t": 384673	"P": 1001.75	"F": 0}
{"v": 1	"t": 384693	"P": 1000.0	"F": 0}
{"v": 1	"t": 384714	"P": 1004.25	"F": 0}
{"v": 1	"t": 384734	"P": 1002.0	"F": 0}
{"v": 1	"t": 384754	"P": 1000.0	"F": 0}
{"v": 1	"t": 384775	"P": 1004.0	"F": 0}
{"v": 1	"t": 384795	"P": 1002.5	"F": 0}
{"v": 1	"t": 384816	"P": 1000.0	"F": 0}
{"v": 1	"t": 384836	"P": 1003.25	"F": 0}
{"v": 1	"t": 384856	"P": 1004.25	"F": 0}
{"v": 1	"t": 384877	"P": 998.25	"F": 0}
{"v": 1	"t": 384897	"P": 1003.0	"F": 0}
{"v": 1	"t": 384917	"P": 1004.25	"F": 0}
{"v": 1	"t": 384938	"P": 1002.0	"F": 0}
{"v": 1	"t": 384958	"P": 1000.25	"F": 0}
{"v": 1	"t": 384978	"P": 1003.5	"F": 0}
{"v": 1	"t": 384999	"P": 1003.25	"F": 0}
{"v": 1	"t": 385019	"P": 999.5	"F": 0}
{"v": 1	"t": 385040	"P": 1001.0	"F": 0}
{"v": 1	"t": 385060	"P": 1004.75	"F": 0}
{"v": 1	"t": 385080	"P": 1001.5	"F": 0}
{"v": 1	"t": 385101	"P": 1000.5	"F": 0}
{"v": 1	"t": 385121	"P": 1004.75	"F": 0}
{"v": 1	"t": 385141	"P": 1002.25	"F": 0	"C": 45.84	"D": 3062	"sn": 54091779688249	"file": "/data/device_log/data0000.out"}
{"v": 1	"t": 385162	"P": 1000.25	"F": 0}
{"v": 1	"t": 385182	"P": 1002.0	"F": 0}
{"v": 1	"t": 385202	"P": 1003.75	"F": 0}
{"v": 1	"t": 385223	"P": 1000.5	"F": 0}
{"v": 1	"t": 385243	"P": 1001.25	"F": 0}
{"v": 1	"t": 385264	"P": 1003.0	"F": 0}
{"v": 1	"t": 385284	"P": 1004.25	"F": 0}
{"v": 1	"t": 385304	"P": 1000.75	"F": 0}
{"v": 1	"t": 385325	"P": 1004.25	"F": 0}
{"v": 1	"t": 385345	"P": 1002.75	"F": 0}
{"v": 1	"t": 385366	"P": 999.75	"F": 0}
{"v": 1	"t": 385386	"P": 1002.25	"F": 0}
{"v": 1	"t": 385406	"P": 1003.75	"F": 0}
{"v": 1	"t": 385427	"P": 998.0	"F": 0}
{"v": 1	"t": 385447	"P": 1003.25	"F": 0}
{"v": 1	"t": 385468	"P": 1002.25	"F": 0}
{"v": 1	"t": 385488	"P": 1000.25	"F": 0}
{"v": 1	"t": 385508	"P": 1001.5	"F": 0}
{"v": 1	"t": 385529	"P": 1004.0	"F": 0}
{"v": 1	"t": 385549	"P": 1000.25	"F": 0}
{"v": 1	"t": 385570	"P": 1001.5	"F": 0}
{"v": 1	"t": 385590	"P": 1002.75	"F": 0}
{"v": 1	"t": 385614	"P": 1003.5	"F": 0}
{"v": 1	"t": 385634	"P": 1000.75	"F": 0}
{"v": 1	"t": 385654	"P": 1000.25	"F": 0}
{"v": 1	"t": 385675	"P": 1004.25	"F": 0}
{"v": 1	"t": 385695	"P": 1002.75	"F": 0}
{"v": 1	"t": 385716	"P": 1002.5	"F": 0}
{"v": 1	"t": 385737	"P": 998.25	"F": 0}
{"v": 1	"t": 385757	"P": 1000.5	"F": 0}
{"v": 1	"t": 385777	"P": 1002.25	"F": 0}
{"v": 1	"t": 385798	"P": 1000.25	"F": 0}
{"v": 1	"t": 385818	"P": 998.0	"F": 0}
{"v": 1	"t": 385838	"P": 1001.0	"F": 0}
{"v": 1	"t": 385859	"P": 1005.0	"F": 0}
{"v": 1	"t": 385879	"P": 1002.75	"F": 0}
{"v": 1	"t": 385899	"P": 1000.75	"F": 0}
{"v": 1	"t": 385920	"P": 1004.75	"F": 0}
{"v": 1	"t": 385940	"P": 1001.75	"F": 0}
{"v": 1	"t": 385961	"P": 999.75	"F": 0}
{"v": 1	"t": 385981	"P": 1003.25	"F": 0}
{"v": 1	"t": 386001	"P": 1005.25	"F": 0}
{"v": 1	"t": 386021	"P": 1003.75	"F": 0}
{"v": 1	"t": 386042	"P": 1001.5	"F": 0}
{"v": 1	"t": 386062	"P": 1003.5	"F": 0}
{"v": 1	"t": 386082	"P": 1004.0	"F": 0}
{"v": 1	"t": 386103	"P": 1001.0	"F": 0}
{"v": 1	"t": 386123	"P": 999.5	"F": 0}
{"v": 1	"t": 386143	"P": 1003.25	"F": 0}
{"v": 1	"t": 386164	"P": 1004.5	"F": 0	"C": 45.795	"D": 3062	"sn": 54091779688249	"file": "/data/device_log/data0000.out"}
{"v": 1	"t": 386184	"P": 1001.75	"F": 0}
{"v": 1	"t": 386204	"P": 1001.5	"F": 0}
{"v": 1	"t": 386225	"P": 999.75	"F": 0}
{"v": 1	"t": 386245	"P": 1003.75	"F": 0}
{"v": 1	"t": 386265	"P": 1001.25	"F": 0}
{"v": 1	"t": 386285	"P": 999.75	"F": 0}
{"v": 1	"t": 386306	"P": 999.75	"F": 0}
{"v": 1	"t": 386326	"P": 1003.5	"F": 0}
{"v": 1	"t": 386346	"P": 1002.25	"F": 0}
{"v": 1	"t": 386367	"P": 1001.5	"F": 0}
{"v": 1	"t": 386387	"P": 999.25	"F": 0}
{"v": 1	"t": 386407	"P": 1006.0	"F": 0}
{"v": 1	"t": 386428	"P": 1000.25	"F": 0}
{"v": 1	"t": 386448	"P": 1000.75	"F": 0}
{"v": 1	"t": 386468	"P": 1005.0	"F": 0}
{"v": 1	"t": 386489	"P": 1003.75	"F": 0}
{"v": 1	"t": 386509	"P": 1000.5	"F": 0}
{"v": 1	"t": 386530	"P": 1004.75	"F": 0}
{"v": 1	"t": 386550	"P": 1003.5	"F": 0}
{"v": 1	"t": 386571	"P": 1002.75	"F": 0}
{"v": 1	"t": 386591	"P": 1003.0	"F": 0}
{"v": 1	"t": 386612	"P": 1000.5	"F": 0}
{"v": 1	"t": 386632	"P": 1003.5	"F": 0}
{"v": 1	"t": 386652	"P": 1005.5	"F": 0}
{"v": 1	"t": 386673	"P": 1001.75	"F": 0}
{"v": 1	"t": 386693	"P": 999.75	"F": 0}
{"v": 1	"t": 386713	"P": 1002.25	"F": 0}
{"v": 1	"t": 386734	"P": 1003.75	"F": 0}
{"v": 1	"t": 386754	"P": 1002.25	"F": 0}
{"v": 1	"t": 386774	"P": 999.25	"F": 0}
{"v": 1	"t": 386794	"P": 1003.0	"F": 0}
{"v": 1	"t": 386815	"P": 1003.5	"F": 0}
{"v": 1	"t": 386835	"P": 1001.25	"F": 0}
{"v": 1	"t": 386855	"P": 999.25	"F": 0}
{"v": 1	"t": 386876	"P": 1002.25	"F": 0}
{"v": 1	"t": 386896	"P": 1004.25	"F": 0}
{"v": 1	"t": 386916	"P": 1002.0	"F": 0}
{"v": 1	"t": 386937	"P": 999.0	"F": 0}
{"v": 1	"t": 386957	"P": 1002.0	"F": 0}
{"v": 1	"t": 386977	"P": 1006.0	"F": 0}
{"v": 1	"t": 386998	"P": 1003.5	"F": 0}
{"v": 1	"t": 387018	"P": 1000.75	"F": 0}
{"v": 1	"t": 387038	"P": 1001.25	"F": 0}
{"v": 1	"t": 387059	"P": 1004.5	"F": 0}
{"v": 1	"t": 387079	"P": 1001.0	"F": 0}
{"v": 1	"t": 387099	"P": 999.75	"F": 0}
{"v": 1	"t": 387120	"P": 1004.25	"F": 0}
{"v": 1	"t": 387140	"P": 1003.0	"F": 0}
{"v": 1	"t": 387161	"P": 997.25	"F": 0}
{"v": 1	"t": 387181	"P": 1004.75	"F": 0	"C": 45.81	"D": 3062	"sn": 54091779688249	"file": "/data/device_log/data0000.out"}
{"v": 1	"t": 387201	"P": 1003.75	"F": 0}
{"v": 1	"t": 387222	"P": 1000.5	"F": 0}
{"v": 1	"t": 387242	"P": 999.5	"F": 0}
{"v": 1	"t": 387262	"P": 1003.75	"F": 0}
{"v": 1	"t": 387282	"P": 1003.0	"F": 0}
{"v": 1	"t": 387303	"P": 1002.0	"F": 0}
{"v": 1	"t": 387323	"P": 999.0	"F": 0}
{"v": 1	"t": 387343	"P": 1003.5	"F": 0}
{"v": 1	"t": 387364	"P": 1004.5	"F": 0}
{"v": 1	"t": 387384	"P": 1000.75	"F": 0}
{"v": 1	"t": 387404	"P": 998.75	"F": 0}
{"v": 1	"t": 387425	"P": 1003.75	"F": 0}
{"v": 1	"t": 387445	"P": 1005.5	"F": 0}
{"v": 1	"t": 387465	"P": 1002.5	"F": 0}
{"v": 1	"t": 387486	"P": 1000.0	"F": 0}
{"v": 1	"t": 387506	"P": 1002.5	"F": 0}
{"v": 1	"t": 387526	"P": 1004.75	"F": 0}
{"v": 1	"t": 387546	"P": 1002.0	"F": 0}
{"v": 1	"t": 387567	"P": 999.75	"F": 0}
{"v": 1	"t": 387587	"P": 1003.75	"F": 0}
{"v": 1	"t": 387607	"P": 1004.25	"F": 0}
{"v": 1	"t": 387628	"P": 1002.25	"F": 0}
{"v": 1	"t": 387648	"P": 1000.0	"F": 0}
{"v": 1	"t": 387668	"P": 1003.0	"F": 0}
{"v": 1	"t": 387689	"P": 1002.0	"F": 0}
{"v": 1	"t": 387709	"P": 1000.5	"F": 0}
{"v": 1	"t": 387730	"P": 1002.75	"F": 0}
{"v": 1	"t": 387750	"P": 1004.0	"F": 0}
{"v": 1	"t": 387770	"P": 1000.25	"F": 0}
{"v": 1	"t": 387791	"P": 999.25	"F": 0}
{"v": 1	"t": 387811	"P": 1003.25	"F": 0}
{"v": 1	"t": 387831	"P": 1002.5	"F": 0}
{"v": 1	"t": 387851	"P": 1002.25	"F": 0}
{"v": 1	"t": 387872	"P": 999.0	"F": 0}
{"v": 1	"t": 387892	"P": 1003.0	"F": 0}
{"v": 1	"t": 387912	"P": 1003.75	"F": 0}
{"v": 1	"t": 387933	"P": 1001.0	"F": 0}
{"v": 1	"t": 387953	"P": 1001.5	"F": 0}
{"v": 1	"t": 387973	"P": 1002.5	"F": 0}
{"v": 1	"t": 387994	"P": 1004.75	"F": 0}
{"v": 1	"t": 388014	"P": 1001.0	"F": 0}
{"v": 1	"t": 388034	"P": 998.25	"F": 0}
{"v": 1	"t": 388055	"P": 1004.25	"F": 0}
{"v": 1	"t": 388075	"P": 1004.0	"F": 0}
{"v": 1	"t": 388095	"P": 1001.0	"F": 0}
{"v": 1	"t": 388116	"P": 999.75	"F": 0}
{"v": 1	"t": 388136	"P": 1003.25	"F": 0}
{"v": 1	"t": 388156	"P": 1004.25	"F": 0}
{"v": 1	"t": 388176	"P": 1002.25	"F": 0}
{"v": 1	"t": 388197	"P": 1001.0	"F": 0	"C": 45.81	"D": 3062	"sn": 54091779688249	"file": "/data/device_log/data0000.out"}
{"v": 1	"t": 388217	"P": 1003.5	"F": 0}
{"v": 1	"t": 388238	"P": 1002.0	"F": 0}
{"v": 1	"t": 388258	"P": 999.5	"F": 0}
{"v": 1	"t": 388279	"P": 1003.5	"F": 0}
{"v": 1	"t": 388299	"P": 999.5	"F": 0}
{"v": 1	"t": 388319	"P": 999.75	"F": 0}
{"v": 1	"t": 388340	"P": 1002.5	"F": 0}
{"v": 1	"t": 388360	"P": 1004.25	"F": 0}
{"v": 1	"t": 388380	"P": 1003.5	"F": 0}
{"v": 1	"t": 388400	"P": 999.75	"F": 0}
{"v": 1	"t": 388421	"P": 1001.75	"F": 0}
{"v": 1	"t": 388441	"P": 1004.25	"F": 0}
{"v": 1	"t": 388461	"P": 1002.25	"F": 0}
{"v": 1	"t": 388482	"P": 1001.5	"F": 0}
{"v": 1	"t": 388502	"P": 1001.75	"F": 0}
{"v": 1	"t": 388522	"P": 1003.25	"F": 0}
{"v": 1	"t": 388543	"P": 1002.75	"F": 0}
{"v": 1	"t": 388563	"P": 1000.5	"F": 0}
{"v": 1	"t": 388583	"P": 999.25	"F": 0}
{"v": 1	"t": 388604	"P": 1006.0	"F": 0}
{"v": 1	"t": 388624	"P": 1001.75	"F": 0}
{"v": 1	"t": 388644	"P": 1000.0	"F": 0}
{"v": 1	"t": 388664	"P": 1000.25	"F": 0}
{"v": 1	"t": 388685	"P": 1002.75	"F": 0}
{"v": 1	"t": 388705	"P": 1003.0	"F": 0}
{"v": 1	"t": 388725	"P": 999.5	"F": 0}
{"v": 1	"t": 388746	"P": 1001.25	"F": 0}
{"v": 1	"t": 388766	"P": 1004.5	"F": 0}
{"v": 1	"t": 388786	"P": 1003.5	"F": 0}
{"v": 1	"t": 388807	"P": 999.0	"F": 0}
{"v": 1	"t": 388827	"P": 1004.5	"F": 0}
{"v": 1	"t": 388848	"P": 1001.5	"F": 0}
{"v": 1	"t": 388868	"P": 1001.5	"F": 0}
{"v": 1	"t": 388888	"P": 1001.0	"F": 0}
{"v": 1	"t": 388909	"P": 1005.25	"F": 0}
{"v": 1	"t": 388929	"P": 1002.0	"F": 0}
{"v": 1	"t": 388949	"P": 1000.0	"F": 0}
{"v": 1	"t": 388969	"P": 999.5	"F": 0}
{"v": 1	"t": 388990	"P": 1005.5	"F": 0}
{"v": 1	"t": 389010	"P": 1000.5	"F": 0}
{"v": 1	"t": 389030	"P": 1001.0	"F": 0}
{"v": 1	"t": 389051	"P": 1000.75	"F": 0}
{"v": 1	"t": 389071	"P": 1005.0	"F": 0}
{"v": 1	"t": 389091	"P": 1000.75	"F": 0}
{"v": 1	"t": 389112	"P": 1000.0	"F": 0}
{"v": 1	"t": 389132	"P": 999.75	"F": 0}
{"v": 1	"t": 389152	"P": 1004.25	"F": 0}
{"v": 1	"t": 389173	"P": 1003.0	"F": 0}
{"v": 1	"t": 389193	"P": 999.75	"F": 0}
{"v": 1	"t": 389213	"P": 999.25	"F": 0	"C": 45.775	"D": 3062	"sn": 54091779688249	"file": "/data/device_log/data0000.out"}
{"v": 1	"t": 389234	"P": 1004.0	"F": 0}
{"v": 1	"t": 389254	"P": 1002.0	"F": 0}
{"v": 1	"t": 389274	"P": 1000.25	"F": 0}
{"v": 1	"t": 389294	"P": 1001.5	"F": 0}
{"v": 1	"t": 389315	"P": 1006.75	"F": 0}
{"v": 1	"t": 389335	"P": 1002.75	"F": 0}
{"v": 1	"t": 389355	"P": 998.75	"F": 0}
{"v": 1	"t": 389376	"P": 1003.0	"F": 0}
{"v": 1	"t": 389396	"P": 1002.5	"F": 0}
{"v": 1	"t": 389417	"P": 999.75	"F": 0}
{"v": 1	"t": 389437	"P": 1002.75	"F": 0}
{"v": 1	"t": 389457	"P": 1004.75	"F": 0}
{"v": 1	"t": 389478	"P": 1000.5	"F": 0}
{"v": 1	"t": 389498	"P": 999.5	"F": 0}
{"v": 1	"t": 389518	"P": 1001.25	"F": 0}
{"v": 1	"t": 389539	"P": 1005.25	"F": 0}
{"v": 1	"t": 389559	"P": 1001.5	"F": 0}
{"v": 1	"t": 389579	"P": 1000.5	"F": 0}
{"v": 1	"t": 389599	"P": 1001.25	"F": 0}
{"v": 1	"t": 389620	"P": 1003.0	"F": 0}
{"v": 1	"t": 389640	"P": 1003.25	"F": 0}
{"v": 1	"t": 389660	"P": 1000.25	"F": 0}
{"v": 1	"t": 389681	"P": 1000.75	"F": 0}
{"v": 1	"t": 389701	"P": 1003.0	"F": 0}
{"v": 1	"t": 389721	"P": 1003.5	"F": 0}
{"v": 1	"t": 389742	"P": 999.5	"F": 0}
{"v": 1	"t": 389762	"P": 998.75	"F": 0}
{"v": 1	"t": 389782	"P": 1004.0	"F": 0}
{"v": 1	"t": 389803	"P": 1003.75	"F": 0}
{"v": 1	"t": 389823	"P": 1000.25	"F": 0}
{"v": 1	"t": 389843	"P": 1000.0	"F": 0}
{"v": 1	"t": 389863	"P": 1004.75	"F": 0}
{"v": 1	"t": 389884	"P": 1003.0	"F": 0}
{"v": 1	"t": 389904	"P": 1000.5	"F": 0}
{"v": 1	"t": 389925	"P": 1002.5	"F": 0}
{"v": 1	"t": 389945	"P": 1003.25	"F": 0}
{"v": 1	"t": 389966	"P": 1000.0	"F": 0}
{"v": 1	"t": 389986	"P": 1004.5	"F": 0}
{"v": 1	"t": 390007	"P": 1001.75	"F": 0}
{"v": 1	"t": 390027	"P": 1001.5	"F": 0}
{"v": 1	"t": 390048	"P": 1003.5	"F": 0}
{"v": 1	"t": 390068	"P": 1001.75	"F": 0}
{"v": 1	"t": 390088	"P": 999.0	"F": 0}
{"v": 1	"t": 390108	"P": 1005.0	"F": 0}
{"v": 1	"t": 390129	"P": 1002.25	"F": 0}
{"v": 1	"t": 390149	"P": 1000.25	"F": 0}
{"v": 1	"t": 390169	"P": 1001.0	"F": 0}
{"v": 1	"t": 390190	"P": 1004.0	"F": 0}
{"v": 1	"t": 390210	"P": 1003.75	"F": 0}
{"v": 1	"t": 390230	"P": 1002.25	"F": 0	"C": 45.725	"D": 3062	"sn": 54091779688249	"file": "/data/device_log/data0000.out"}
{"v": 1	"t": 390251	"P": 999.5	"F": 0}
{"v": 1	"t": 390271	"P": 1005.5	"F": 0}
{"v": 1	"t": 390291	"P": 1002.75	"F": 0}
{"v": 1	"t": 390312	"P": 1000.75	"F": 0}
{"v": 1	"t": 390332	"P": 998.0	"F": 0}
{"v": 1	"t": 390352	"P": 1003.75	"F": 0}
{"v": 1	"t": 390372	"P": 1001.5	"F": 0}
{"v": 1	"t": 390393	"P": 1000.5	"F": 0}
{"v": 1	"t": 390413	"P": 1001.25	"F": 0}
{"v": 1	"t": 390433	"P": 1002.5	"F": 0}
{"v": 1	"t": 390454	"P": 1003.75	"F": 0}
{"v": 1	"t": 390474	"P": 1001.75	"F": 0}
{"v": 1	"t": 390494	"P": 1000.5	"F": 0}
{"v": 1	"t": 390515	"P": 1004.5	"F": 0}
{"v": 1	"t": 390535	"P": 1004.5	"F": 0}
{"v": 1	"t": 390555	"P": 999.75	"F": 0}
{"v": 1	"t": 390576	"P": 1001.75	"F": 0}
{"v": 1	"t": 390596	"P": 1001.75	"F": 0}
{"v": 1	"t": 390617	"P": 998.5	"F": 0}
{"v": 1	"t": 390637	"P": 1004.5	"F": 0}
{"v": 1	"t": 390657	"P": 1003.5	"F": 0}
{"v": 1	"t": 390678	"P": 1001.75	"F": 0}
{"v": 1	"t": 390698	"P": 1000.75	"F": 0}
{"v": 1	"t": 390718	"P": 1001.75	"F": 0}
{"v": 1	"t": 390739	"P": 1003.5	"F": 0}
{"v": 1	"t": 390759	"P": 1002.0	"F": 0}
{"v": 1	"t": 390779	"P": 1001.0	"F": 0}
{"v": 1	"t": 390799	"P": 1000.75	"F": 0}
{"v": 1	"t": 390820	"P": 1005.25	"F": 0}
{"v": 1	"t": 390840	"P": 1003.5	"F": 0}
{"v": 1	"t": 390860	"P": 998.75	"F": 0}
{"v": 1	"t": 390881	"P": 1000.0	"F": 0}
{"v": 1	"t": 390901	"P": 1004.0	"F": 0}
{"v": 1	"t": 390921	"P": 1002.0	"F": 0}
{"v": 1	"t": 390942	"P": 1000.5	"F": 0}
{"v": 1	"t": 390962	"P": 1002.0	"F": 0}
{"v": 1	"t": 390982	"P": 1004.75	"F": 0}
{"v": 1	"t": 391003	"P": 1002.75	"F": 0}
{"v": 1	"t": 391023	"P": 1001.75	"F": 0}
{"v": 1	"t": 391043	"P": 999.75	"F": 0}
{"v": 1	"t": 391064	"P": 1004.0	"F": 0}
{"v": 1	"t": 391084	"P": 1003.25	"F": 0}
{"v": 1	"t": 391104	"P": 999.75	"F": 0}
{"v": 1	"t": 391125	"P": 1002.0	"F": 0}
{"v": 1	"t": 391145	"P": 1004.5	"F": 0}
{"v": 1	"t": 391165	"P": 1000.0	"F": 0}
{"v": 1	"t": 391186	"P": 1002.25	"F": 0}
{"v": 1	"t": 391206	"P": 1002.0	"F": 0}
{"v": 1	"t": 391226	"P": 1001.25	"F": 0}
{"v": 1	"t": 391247	"P": 1000.25	"F": 0	"C": 45.73	"D": 3062	"sn": 54091779688249	"file": "/data/device_log/data0000.out"}
{"v": 1	"t": 391267	"P": 1003.0	"F": 0}
{"v": 1	"t": 391287	"P": 1004.25	"F": 0}
{"v": 1	"t": 391308	"P": 1003.0	"F": 0}
{"v": 1	"t": 391328	"P": 1000.5	"F": 0}
{"v": 1	"t": 391348	"P": 1000.5	"F": 0}
{"v": 1	"t": 391369	"P": 1006.0	"F": 0}
{"v": 1	"t": 391389	"P": 1002.25	"F": 0}
{"v": 1	"t": 391409	"P": 1000.0	"F": 0}
{"v": 1	"t": 391429	"P": 1002.25	"F": 0}
{"v": 1	"t": 391450	"P": 1005.5	"F": 0}
{"v": 1	"t": 391470	"P": 1002.75	"F": 0}
{"v": 1	"t": 391490	"P": 1000.25	"F": 0}
{"v": 1	"t": 391511	"P": 1000.5	"F": 0}
{"v": 1	"t": 391531	"P": 1004.75	"F": 0}
{"v": 1	"t": 391551	"P": 1001.0	"F": 0}
{"v": 1	"t": 391572	"P": 1000.75	"F": 0}
{"v": 1	"t": 391592	"P": 1000.5	"F": 0}
{"v": 1	"t": 391612	"P": 1005.25	"F": 0}
{"v": 1	"t": 391633	"P": 1002.0	"F": 0}
{"v": 1	"t": 391653	"P": 1000.0	"F": 0}
{"v": 1	"t": 391673	"P": 1001.5	"F": 0}
{"v": 1	"t": 391694	"P": 1002.5	"F": 0}
{"v": 1	"t": 391714	"P": 999.5	"F": 0}
{"v": 1	"t": 391735	"P": 1002.25	"F": 0}
{"v": 1	"t": 391755	"P": 1001.5	"F": 0}
{"v": 1	"t": 391775	"P": 1000.75	"F": 0}
{"v": 1	"t": 391796	"P": 999.75	"F": 0}
{"v": 1	"t": 391816	"P": 1003.0	"F": 0}
{"v": 1	"t": 391836	"P": 1003.5	"F": 0}
{"v": 1	"t": 391856	"P": 1001.0	"F": 0}
{"v": 1	"t": 391877	"P": 1001.25	"F": 0}
{"v": 1	"t": 391897	"P": 1003.0	"F": 0}
{"v": 1	"t": 391917	"P": 1004.5	"F": 0}
{"v": 1	"t": 391938	"P": 1002.75	"F": 0}
{"v": 1	"t": 391958	"P": 1000.25	"F": 0}
{"v": 1	"t": 391978	"P": 1000.5	"F": 0}
{"v": 1	"t": 391999	"P": 1005.25	"F": 0}
{"v": 1	"t": 392019	"P": 1002.25	"F": 0}
{"v": 1	"t": 392039	"P": 998.0	"F": 0}
{"v": 1	"t": 392059	"P": 1002.25	"F": 0}
{"v": 1	"t": 392080	"P": 1002.25	"F": 0}
{"v": 1	"t": 392100	"P": 1001.5	"F": 0}
{"v": 1	"t": 392120	"P": 997.5	"F": 0}
{"v": 1	"t": 392141	"P": 1002.25	"F": 0}
{"v": 1	"t": 392161	"P": 1005.75	"F": 0}
{"v": 1	"t": 392181	"P": 1003.5	"F": 0}
{"v": 1	"t": 392202	"P": 1000.75	"F": 0}
{"v": 1	"t": 392222	"P": 1000.75	"F": 0}
{"v": 1	"t": 392242	"P": 1003.75	"F": 0}
{"v": 1	"t": 392263	"P": 1001.5	"F": 0	"C": 45.69	"D": 3062	"sn": 54091779688249	"file": "/data/device_log/data0000.out"}
{"v": 1	"t": 392283	"P": 1001.25	"F": 0}
{"v": 1	"t": 392304	"P": 1003.0	"F": 0}
{"v": 1	"t": 392324	"P": 999.75	"F": 0}
{"v": 1	"t": 392344	"P": 999.75	"F": 1}
{"v": 1	"t": 392365	"P": 1002.25	"F": 0}
{"v": 1	"t": 392385	"P": 1001.5	"F": 0}
{"v": 1	"t": 392405	"P": 1001.0	"F": 0}
{"v": 1	"t": 392425	"P": 997.0	"F": 0}
{"v": 1	"t": 392446	"P": 1002.75	"F": 0}
{"v": 1	"t": 392466	"P": 1002.5	"F": 0}
{"v": 1	"t": 392486	"P": 1001.0	"F": 0}
{"v": 1	"t": 392507	"P": 999.0	"F": 0}
{"v": 1	"t": 392527	"P": 1001.0	"F": 0}
{"v": 1	"t": 392547	"P": 1005.25	"F": 0}
{"v": 1	"t": 392568	"P": 1001.25	"F": 0}
{"v": 1	"t": 392588	"P": 1000.25	"F": 0}
{"v": 1	"t": 392608	"P": 1000.0	"F": 0}
{"v": 1	"t": 392629	"P": 1005.25	"F": 0}
{"v": 1	"t": 392649	"P": 1002.0	"F": 0}
{"v": 1	"t": 392669	"P": 1000.75	"F": 0}
{"v": 1	"t": 392689	"P": 1000.0	"F": 0}
{"v": 1	"t": 392710	"P": 1005.25	"F": 0}
{"v": 1	"t": 392730	"P": 1003.0	"F": 0}
{"v": 1	"t": 392750	"P": 1000.0	"F": 0}
{"v": 1	"t": 392771	"P": 1000.25	"F": 0}
{"v": 1	"t": 392791	"P": 1004.5	"F": 0}
{"v": 1	"t": 392811	"P": 1002.25	"F": 0}
{"v": 1	"t": 392832	"P": 1000.75	"F": 0}
{"v": 1	"t": 392852	"P": 1006.0	"F": 0}
{"v": 1	"t": 392873	"P": 1002.0	"F": 0}
{"v": 1	"t": 392893	"P": 1002.0	"F": 0}
{"v": 1	"t": 392913	"P": 999.75	"F": 0}
{"v": 1	"t": 392934	"P": 1003.0	"F": 0}
{"v": 1	"t": 392954	"P": 1003.0	"F": 0}
{"v": 1	"t": 392974	"P": 999.75	"F": 0}
{"v": 1	"t": 392994	"P": 999.5	"F": 0}
{"v": 1	"t": 393015	"P": 1005.25	"F": 0}
{"v": 1	"t": 393035	"P": 1001.75	"F": 0}
{"v": 1	"t": 393055	"P": 999.25	"F": 0}
{"v": 1	"t": 393076	"P": 1002.25	"F": 0}
{"v": 1	"t": 393096	"P": 1005.0	"F": 0}
{"v": 1	"t": 393116	"P": 1001.5	"F": 0}
{"v": 1	"t": 393137	"P": 997.25	"F": 0}
{"v": 1	"t": 393157	"P": 1003.5	"F": 0}
{"v": 1	"t": 393177	"P": 1004.0	"F": 0}
{"v": 1	"t": 393198	"P": 1001.75	"F": 0}
{"v": 1	"t": 393218	"P": 998.5	"F": 0}
{"v": 1	"t": 393238	"P": 1001.5	"F": 0}
{"v": 1	"t": 393259	"P": 1004.5	"F": 0}
{"v": 1	"t": 393279	"P": 1001.5	"F": 0	"C": 45.71	"D": 3062	"sn": 54091779688249	"file": "/data/device_log/data0000.out"}
{"v": 1	"t": 393299	"P": 1001.25	"F": 0}
{"v": 1	"t": 393319	"P": 1001.25	"F": 0}
{"v": 1	"t": 393340	"P": 1004.75	"F": 0}
{"v": 1	"t": 393360	"P": 1000.5	"F": 0}
{"v": 1	"t": 393381	"P": 998.75	"F": 0}
{"v": 1	"t": 393401	"P": 1003.25	"F": 0}
{"v": 1	"t": 393421	"P": 1000.5	"F": 0}
{"v": 1	"t": 393442	"P": 1000.75	"F": 0}
{"v": 1	"t": 393463	"P": 1003.25	"F": 0}
{"v": 1	"t": 393483	"P": 1000.5	"F": 0}
{"v": 1	"t": 393504	"P": 1001.25	"F": 0}
{"v": 1	"t": 393524	"P": 1001.25	"F": 0}
{"v": 1	"t": 393544	"P": 999.0	"F": 0}
{"v": 1	"t": 393565	"P": 1003.0	"F": 0}
{"v": 1	"t": 393585	"P": 1002.25	"F": 0}
{"v": 1	"t": 393605	"P": 1000.25	"F": 0}
{"v": 1	"t": 393626	"P": 1001.75	"F": 0}
{"v": 1	"t": 393646	"P": 1002.75	"F": 0}
{"v": 1	"t": 393666	"P": 1002.25	"F": 0}
{"v": 1	"t": 393687	"P": 1000.5	"F": 0}
{"v": 1	"t": 393707	"P": 1001.5	"F": 0}
{"v": 1	"t": 393727	"P": 1003.5	"F": 0}
{"v": 1	"t": 393747	"P": 1004.0	"F": 0}
{"v": 1	"t": 393768	"P": 1001.5	"F": 0}
{"v": 1	"t": 393788	"P": 1002.0	"F": 0}
{"v": 1	"t": 393808	"P": 1003.25	"F": 0}
{"v": 1	"t": 393829	"P": 1003.25	"F": 0}
{"v": 1	"t": 393849	"P": 1000.75	"F": 0}
{"v": 1	"t": 393869	"P": 998.0	"F": 0}
{"v": 1	"t": 393890	"P": 1003.0	"F": 0}
{"v": 1	"t": 393910	"P": 1004.0	"F": 0}
{"v": 1	"t": 393930	"P": 1001.0	"F": 0}
{"v": 1	"t": 393951	"P": 999.75	"F": 0}
{"v": 1	"t": 393971	"P": 1004.0	"F": 0}
{"v": 1	"t": 393991	"P": 1004.5	"F": 0}
{"v": 1	"t": 394011	"P": 1002.25	"F": 0}
{"v": 1	"t": 394032	"P": 999.75	"F": 0}
{"v": 1	"t": 394052	"P": 1002.75	"F": 0}
{"v": 1	"t": 394073	"P": 1002.0	"F": 0}
{"v": 1	"t": 394093	"P": 1001.0	"F": 0}
{"v": 1	"t": 394113	"P": 1004.25	"F": 0}
{"v": 1	"t": 394134	"P": 1005.0	"F": 0}
{"v": 1	"t": 394154	"P": 999.0	"F": 0}
{"v": 1	"t": 394174	"P": 1000.75	"F": 0}
{"v": 1	"t": 394195	"P": 1004.25	"F": 0}
{"v": 1	"t": 394215	"P": 1003.75	"F": 0}
{"v": 1	"t": 394235	"P": 999.25	"F": 0}
{"v": 1	"t": 394256	"P": 1000.0	"F": 0}
{"v": 1	"t": 394276	"P": 1003.25	"F": 0}
{"v": 1	"t": 394296	"P": 1004.75	"F": 0	"C": 45.645	"D": 3062	"sn": 54091779688249	"file": "/data/device_log/data0000.out"}
{"v": 1	"t": 394317	"P": 1000.75	"F": 0}
{"v": 1	"t": 394337	"P": 1000.25	"F": 0}
{"v": 1	"t": 394357	"P": 1004.5	"F": 0}
{"v": 1	"t": 394377	"P": 1002.75	"F": 0}
{"v": 1	"t": 394398	"P": 1000.0	"F": 0}
{"v": 1	"t": 394418	"P": 998.75	"F": 0}
{"v": 1	"t": 394438	"P": 1005.0	"F": 0}
{"v": 1	"t": 394459	"P": 1005.5	"F": 0}
{"v": 1	"t": 394479	"P": 1000.25	"F": 0}
{"v": 1	"t": 394499	"P": 992.5	"F": 0}
{"v": 1	"t": 394520	"P": 1003.75	"F": 0}
{"v": 1	"t": 394540	"P": 1001.5	"F": 0}
{"v": 1	"t": 394560	"P": 1002.25	"F": 0}
{"v": 1	"t": 394581	"P": 998.0	"F": 0}
{"v": 1	"t": 394601	"P": 1004.5	"F": 0}
{"v": 1	"t": 394621	"P": 1002.75	"F": 0}
{"v": 1	"t": 394642	"P": 1000.75	"F": 0}
{"v": 1	"t": 394662	"P": 1004.0	"F": 0}
{"v": 1	"t": 394683	"P": 1002.5	"F": 0}
{"v": 1	"t": 394703	"P": 998.75	"F": 0}
{"v": 1	"t": 394723	"P": 1002.5	"F": 0}
{"v": 1	"t": 394744	"P": 1003.0	"F": 0}
{"v": 1	"t": 394764	"P": 1002.75	"F": 0}
{"v": 1	"t": 394784	"P": 1000.5	"F": 0}
{"v": 1	"t": 394805	"P": 1001.5	"F": 0}
{"v": 1	"t": 394825	"P": 1004.25	"F": 0}
{"v": 1	"t": 394845	"P": 1002.5	"F": 0}
{"v": 1	"t": 394865	"P": 998.25	"F": 0}
{"v": 1	"t": 394886	"P": 1000.75	"F": 0}
{"v": 1	"t": 394906	"P": 1004.5	"F": 0}
{"v": 1	"t": 394926	"P": 1001.0	"F": 0}
{"v": 1	"t": 394947	"P": 1000.0	"F": 0}
{"v": 1	"t": 394967	"P": 999.5	"F": 0}
{"v": 1	"t": 394987	"P": 1004.5	"F": 0}
{"v": 1	"t": 395008	"P": 1002.75	"F": 0}
{"v": 1	"t": 395028	"P": 998.0	"F": 0}
{"v": 1	"t": 395048	"P": 999.25	"F": 0}
{"v": 1	"t": 395068	"P": 1004.0	"F": 0}
{"v": 1	"t": 395089	"P": 1002.0	"F": 0}
{"v": 1	"t": 395109	"P": 999.5	"F": 0}
{"v": 1	"t": 395129	"P": 1000.5	"F": 0}
{"v": 1	"t": 395150	"P": 1003.0	"F": 0}
{"v": 1	"t": 395170	"P": 1003.5	"F": 0}
{"v": 1	"t": 395190	"P": 1000.75	"F": 0}
{"v": 1	"t": 395211	"P": 1002.75	"F": 0}
{"v": 1	"t": 395231	"P": 1003.0	"F": 0}
{"v": 1	"t": 395252	"P": 1001.25	"F": 0}
{"v": 1	"t": 395272	"P": 1003.5	"F": 0}
{"v": 1	"t": 395292	"P": 1003.25	"F": 0}
{"v": 1	"t": 395313	"P": 1002.0	"F": 0	"C": 45.67	"D": 3062	"sn": 54091779688249	"file": "/data/device_log/data0000.out"}
{"v": 1	"t": 395333	"P": 999.75	"F": 0}
{"v": 1	"t": 395353	"P": 1002.25	"F": 0}
{"v": 1	"t": 395374	"P": 1003.25	"F": 0}
{"v": 1	"t": 395394	"P": 1001.25	"F": 0}
{"v": 1	"t": 395414	"P": 999.5	"F": 0}
{"v": 1	"t": 395434	"P": 1000.75	"F": 0}
{"v": 1	"t": 395455	"P": 1004.0	"F": 0}
{"v": 1	"t": 395475	"P": 1001.25	"F": 0}
{"v": 1	"t": 395495	"P": 1000.0	"F": 0}
{"v": 1	"t": 395516	"P": 1000.25	"F": 0}
{"v": 1	"t": 395536	"P": 1005.0	"F": 0}
{"v": 1	"t": 395556	"P": 1003.0	"F": 0}
{"v": 1	"t": 395577	"P": 999.25	"F": 0}
{"v": 1	"t": 395597	"P": 1000.5	"F": 0}
{"v": 1	"t": 395617	"P": 1003.25	"F": 0}
{"v": 1	"t": 395638	"P": 1004.75	"F": 0}
{"v": 1	"t": 395658	"P": 1001.5	"F": 0}
{"v": 1	"t": 395678	"P": 1000.25	"F": 0}
{"v": 1	"t": 395698	"P": 1003.75	"F": 0}
{"v": 1	"t": 395719	"P": 1002.25	"F": 0}
{"v": 1	"t": 395739	"P": 1002.0	"F": 0}
{"v": 1	"t": 395759	"P": 998.5	"F": 0}
{"v": 1	"t": 395780	"P": 1004.5	"F": 0}
{"v": 1	"t": 395800	"P": 999.25	"F": 0}
{"v": 1	"t": 395821	"P": 1000.75	"F": 0}
{"v": 1	"t": 395841	"P": 1003.5	"F": 0}
{"v": 1	"t": 395861	"P": 1002.5	"F": 0}
{"v": 1	"t": 395882	"P": 999.5	"F": 0}
{"v": 1	"t": 395902	"P": 1000.25	"F": 0}
{"v": 1	"t": 395922	"P": 1004.0	"F": 0}
{"v": 1	"t": 395943	"P": 1001.25	"F": 0}
{"v": 1	"t": 395963	"P": 1000.75	"F": 0}
{"v": 1	"t": 395983	"P": 1000.0	"F": 0}
{"v": 1	"t": 396003	"P": 1004.0	"F": 0}
{"v": 1	"t": 396024	"P": 1001.0	"F": 0}
{"v": 1	"t": 396044	"P": 1001.75	"F": 0}
{"v": 1	"t": 396064	"P": 1000.0	"F": 0}
{"v": 1	"t": 396085	"P": 1004.25	"F": 0}
{"v": 1	"t": 396105	"P": 1004.25	"F": 0}
{"v": 1	"t": 396125	"P": 999.5	"F": 0}
{"v": 1	"t": 396146	"P": 999.75	"F": 0}
{"v": 1	"t": 396166	"P": 1005.75	"F": 0}
{"v": 1	"t": 396186	"P": 1004.0	"F": 0}
{"v": 1	"t": 396207	"P": 999.5	"F": 0}
{"v": 1	"t": 396227	"P": 997.75	"F": 0}
{"v": 1	"t": 396247	"P": 1006.0	"F": 0}
{"v": 1	"t": 396267	"P": 1002.75	"F": 0}
{"v": 1	"t": 396288	"P": 1002.25	"F": 0}
{"v": 1	"t": 396308	"P": 1000.0	"F": 0}
{"v": 1	"t": 396329	"P": 1004.5	"F": 0	"C": 45.655	"D": 3062	"sn": 54091779688249	"file": "/data/device_log/data0000.out"}
{"v": 1	"t": 396349	"P": 1000.25	"F": 0}
{"v": 1	"t": 396369	"P": 999.25	"F": 0}
{"v": 1	"t": 396390	"P": 1003.5	"F": 0}
{"v": 1	"t": 396410	"P": 1002.0	"F": 0}
{"v": 1	"t": 396430	"P": 1001.0	"F": 0}
{"v": 1	"t": 396451	"P": 999.75	"F": 0}
{"v": 1	"t": 396471	"P": 1004.25	"F": 0}
{"v": 1	"t": 396491	"P": 1002.75	"F": 0}
{"v": 1	"t": 396512	"P": 1000.75	"F": 0}
{"v": 1	"t": 396532	"P": 1000.5	"F": 0}
{"v": 1	"t": 396552	"P": 1004.25	"F": 0}
{"v": 1	"t": 396572	"P": 1001.5	"F": 0}
{"v": 1	"t": 396593	"P": 1001.5	"F": 0}
{"v": 1	"t": 396613	"P": 1001.25	"F": 0}
{"v": 1	"t": 396633	"P": 1003.25	"F": 0}
{"v": 1	"t": 396654	"P": 1003.75	"F": 0}
{"v": 1	"t": 396674	"P": 1000.75	"F": 0}
{"v": 1	"t": 396694	"P": 999.5	"F": 0}
{"v": 1	"t": 396715	"P": 1003.75	"F": 0}
{"v": 1	"t": 396735	"P": 1003.0	"F": 0}
{"v": 1	"t": 396755	"P": 1001.0	"F": 0}
{"v": 1	"t": 396776	"P": 1001.25	"F": 0}
{"v": 1	"t": 396796	"P": 1003.75	"F": 0}
{"v": 1	"t": 396816	"P": 1003.0	"F": 0}
{"v": 1	"t": 396836	"P": 1001.25	"F": 0}
{"v": 1	"t": 396857	"P": 1000.0	"F": 0}
{"v": 1	"t": 396877	"P": 1004.25	"F": 0}
{"v": 1	"t": 396898	"P": 1001.0	"F": 0}
{"v": 1	"t": 396918	"P": 999.75	"F": 0}
{"v": 1	"t": 396939	"P": 1004.0	"F": 0}
{"v": 1	"t": 396959	"P": 998.0	"F": 0}
{"v": 1	"t": 396980	"P": 1003.5	"F": 0}
{"v": 1	"t": 397000	"P": 1000.5	"F": 0}
{"v": 1	"t": 397021	"P": 1000.0	"F": 0}
{"v": 1	"t": 397041	"P": 1005.25	"F": 0}
{"v": 1	"t": 397061	"P": 1002.25	"F": 0}
{"v": 1	"t": 397082	"P": 1000.5	"F": 0}
{"v": 1	"t": 397102	"P": 999.5	"F": 0}
{"v": 1	"t": 397122	"P": 1006.25	"F": 0}
{"v": 1	"t": 397142	"P": 1003.5	"F": 0}
{"v": 1	"t": 397163	"P": 1001.25	"F": 0}
{"v": 1	"t": 397183	"P": 999.0	"F": 0}
{"v": 1	"t": 397203	"P": 1004.25	"F": 0}
{"v": 1	"t": 397224	"P": 1004.25	"F": 0}
{"v": 1	"t": 397244	"P": 1001.5	"F": 0}
{"v": 1	"t": 397264	"P": 1000.25	"F": 0}
{"v": 1	"t": 397285	"P": 1003.25	"F": 0}
{"v": 1	"t": 397305	"P": 1004.25	"F": 0}
{"v": 1	"t": 397325	"P": 1001.5	"F": 0}
{"v": 1	"t": 397346	"P": 999.25	"F": 0	"C": 45.62	"D": 3062	"sn": 54091779688249	"file": "/data/device_log/data0000.out"}
{"v": 1	"t": 397366	"P": 1004.0	"F": 0}
{"v": 1	"t": 397386	"P": 1003.5	"F": 0}
{"v": 1	"t": 397406	"P": 1003.5	"F": 0}
{"v": 1	"t": 397427	"P": 999.0	"F": 0}
{"v": 1	"t": 397447	"P": 1002.5	"F": 0}
{"v": 1	"t": 397467	"P": 1004.0	"F": 0}
{"v": 1	"t": 397488	"P": 1002.5	"F": 0}
{"v": 1	"t": 397508	"P": 999.25	"F": 0}
{"v": 1	"t": 397528	"P": 1003.5	"F": 0}
{"v": 1	"t": 397549	"P": 1003.75	"F": 0}
{"v": 1	"t": 397569	"P": 999.75	"F": 0}
{"v": 1	"t": 397590	"P": 1003.5	"F": 0}
{"v": 1	"t": 397610	"P": 1002.5	"F": 0}
{"v": 1	"t": 397630	"P": 1001.25	"F": 0}
{"v": 1	"t": 397651	"P": 999.0	"F": 0}
{"v": 1	"t": 397671	"P": 1002.5	"F": 0}
{"v": 1	"t": 397691	"P": 1003.5	"F": 0}
{"v": 1	"t": 397711	"P": 999.5	"F": 0}
{"v": 1	"t": 397732	"P": 1000.0	"F": 0}
{"v": 1	"t": 397752	"P": 1002.5	"F": 0}
{"v": 1	"t": 397772	"P": 1004.25	"F": 0}
{"v": 1	"t": 397793	"P": 1001.25	"F": 0}
{"v": 1	"t": 397813	"P": 998.75	"F": 0}
{"v": 1	"t": 397833	"P": 1004.0	"F": 0}
{"v": 1	"t": 397854	"P": 1003.25	"F": 0}
{"v": 1	"t": 397874	"P": 1001.75	"F": 0}
{"v": 1	"t": 397894	"P": 999.5	"F": 0}
{"v": 1	"t": 397915	"P": 1003.0	"F": 0}
{"v": 1	"t": 397935	"P": 1005.0	"F": 0}
{"v": 1	"t": 397955	"P": 1000.5	"F": 0}
{"v": 1	"t": 397975	"P": 1000.0	"F": 0}
{"v": 1	"t": 397996	"P": 1001.0	"F": 0}
{"v": 1	"t": 398016	"P": 1005.25	"F": 0}
{"v": 1	"t": 398036	"P": 1002.75	"F": 0}
{"v": 1	"t": 398057	"P": 999.5	"F": 0}
{"v": 1	"t": 398077	"P": 1001.75	"F": 0}
{"v": 1	"t": 398097	"P": 1004.25	"F": 0}
{"v": 1	"t": 398118	"P": 1000.75	"F": 0}
{"v": 1	"t": 398138	"P": 1002.75	"F": 0}
{"v": 1	"t": 398159	"P": 1002.0	"F": 0}
{"v": 1	"t": 398179	"P": 999.25	"F": 0}
{"v": 1	"t": 398199	"P": 999.25	"F": 0}
{"v": 1	"t": 398220	"P": 1003.5	"F": 0}
{"v": 1	"t": 398240	"P": 1002.75	"F": 0}
{"v": 1	"t": 398260	"P": 1001.5	"F": 0}
{"v": 1	"t": 398281	"P": 1000.0	"F": 0}
{"v": 1	"t": 398301	"P": 1002.5	"F": 0}
{"v": 1	"t": 398321	"P": 1002.5	"F": 0}
{"v": 1	"t": 398342	"P": 1001.25	"F": 0}
{"v": 1	"t": 398362	"P": 990.25	"F": 0	"C": 45.565	"D": 3062	"sn": 54091779688249	"file": "/data/device_log/data0000.out"}
{"v": 1	"t": 398382	"P": 1005.0	"F": 0}
{"v": 1	"t": 398402	"P": 1003.5	"F": 0}
{"v": 1	"t": 398423	"P": 1000.25	"F": 0}
{"v": 1	"t": 398443	"P": 998.0	"F": 0}
{"v": 1	"t": 398463	"P": 1002.75	"F": 0}
{"v": 1	"t": 398484	"P": 1005.25	"F": 0}
{"v": 1	"t": 398504	"P": 1001.0	"F": 0}
{"v": 1	"t": 398524	"P": 999.5	"F": 0}
{"v": 1	"t": 398545	"P": 1002.0	"F": 0}
{"v": 1	"t": 398565	"P": 1004.0	"F": 0}
{"v": 1	"t": 398585	"P": 1000.0	"F": 0}
{"v": 1	"t": 398606	"P": 998.0	"F": 0}
{"v": 1	"t": 398626	"P": 1002.25	"F": 0}
{"v": 1	"t": 398646	"P": 1003.25	"F": 0}
{"v": 1	"t": 398667	"P": 1001.0	"F": 0}
{"v": 1	"t": 398687	"P": 998.75	"F": 0}
{"v": 1	"t": 398707	"P": 1004.5	"F": 0}
{"v": 1	"t": 398728	"P": 1001.5	"F": 0}
{"v": 1	"t": 398748	"P": 1000.75	"F": 0}
{"v": 1	"t": 398769	"P": 1005.0	"F": 0}
{"v": 1	"t": 398789	"P": 1001.25	"F": 0}
{"v": 1	"t": 398809	"P": 997.75	"F": 0}
{"v": 1	"t": 398829	"P": 1001.75	"F": 0}
{"v": 1	"t": 398850	"P": 1002.75	"F": 0}
{"v": 1	"t": 398870	"P": 1001.5	"F": 0}
{"v": 1	"t": 398890	"P": 1001.75	"F": 0}
{"v": 1	"t": 398911	"P": 1001.5	"F": 0}
{"v": 1	"t": 398931	"P": 1005.5	"F": 0}
{"v": 1	"t": 398951	"P": 1002.25	"F": 0}
{"v": 1	"t": 398972	"P": 1000.5	"F": 0}
{"v": 1	"t": 398992	"P": 1003.0	"F": 0}
{"v": 1	"t": 399012	"P": 1004.75	"F": 0}
{"v": 1	"t": 399033	"P": 1003.0	"F": 0}
{"v": 1	"t": 399053	"P": 1000.25	"F": 0}
{"v": 1	"t": 399073	"P": 1003.5	"F": 0}
{"v": 1	"t": 399094	"P": 1005.0	"F": 0}
{"v": 1	"t": 399114	"P": 1001.0	"F": 0}
{"v": 1	"t": 399134	"P": 998.75	"F": 0}
{"v": 1	"t": 399155	"P": 1003.25	"F": 0}
{"v": 1	"t": 399175	"P": 1004.25	"F": 0}
{"v": 1	"t": 399195	"P": 1001.5	"F": 0}
{"v": 1	"t": 399215	"P": 999.5	"F": 0}
{"v": 1	"t": 399236	"P": 1002.5	"F": 0}
{"v": 1	"t": 399256	"P": 1002.25	"F": 0}
{"v": 1	"t": 399277	"P": 1001.5	"F": 0}
{"v": 1	"t": 399297	"P": 1003.75	"F": 0}
{"v": 1	"t": 399317	"P": 1004.5	"F": 0}
{"v": 1	"t": 399338	"P": 1000.75	"F": 0}
{"v": 1	"t": 399358	"P": 999.75	"F": 0}
{"v": 1	"t": 399378	"P": 1004.25	"F": 0	"C": 45.57	"D": 3062	"sn": 54091779688249	"file": "/data/device_log/data0000.out"}
{"v": 1	"t": 399399	"P": 1001.25	"F": 0}
{"v": 1	"t": 399419	"P": 999.25	"F": 0}
{"v": 1	"t": 399439	"P": 999.75	"F": 0}
{"v": 1	"t": 399460	"P": 1003.5	"F": 0}
{"v": 1	"t": 399480	"P": 1003.5	"F": 0}
{"v": 1	"t": 399500	"P": 1000.5	"F": 0}
{"v": 1	"t": 399521	"P": 998.75	"F": 0}
{"v": 1	"t": 399541	"P": 1004.5	"F": 0}
{"v": 1	"t": 399561	"P": 1004.0	"F": 0}
{"v": 1	"t": 399582	"P": 1003.0	"F": 0}
{"v": 1	"t": 399602	"P": 999.75	"F": 0}
{"v": 1	"t": 399622	"P": 1004.5	"F": 0}
{"v": 1	"t": 399642	"P": 1001.0	"F": 0}
{"v": 1	"t": 399663	"P": 1000.25	"F": 0}
{"v": 1	"t": 399683	"P": 1000.25	"F": 0}
{"v": 1	"t": 399703	"P": 1003.0	"F": 0}
{"v": 1	"t": 399724	"P": 1002.5	"F": 0}
{"v": 1	"t": 399744	"P": 1000.5	"F": 0}
{"v": 1	"t": 399764	"P": 998.75	"F": 0}
{"v": 1	"t": 399785	"P": 1005.0	"F": 0}
{"v": 1	"t": 399805	"P": 1004.25	"F": 0}
{"v": 1	"t": 399826	"P": 1000.25	"F": 0}
{"v": 1	"t": 399846	"P": 1002.75	"F": 0}
{"v": 1	"t": 399866	"P": 1002.25	"F": 0}
{"v": 1	"t": 399887	"P": 999.5	"F": 0}
{"v": 1	"t": 399907	"P": 1001.75	"F": 0}
{"v": 1	"t": 399927	"P": 1003.75	"F": 0}
{"v": 1	"t": 399948	"P": 1002.5	"F": 0}
{"v": 1	"t": 399968	"P": 1001.0	"F": 0}
{"v": 1	"t": 399988	"P": 997.25	"F": 0}
{"v": 1	"t": 400008	"P": 1003.25	"F": 0}
{"v": 1	"t": 400029	"P": 1003.25	"F": 0}
{"v": 1	"t": 400049	"P": 998.75	"F": 0}
{"v": 1	"t": 400069	"P": 999.5	"F": 0}
{"v": 1	"t": 400090	"P": 1004.25	"F": 0}
{"v": 1	"t": 400110	"P": 1002.0	"F": 0}
{"v": 1	"t": 400130	"P": 1001.0	"F": 0}
{"v": 1	"t": 400151	"P": 999.5	"F": 0}
{"v": 1	"t": 400171	"P": 1003.5	"F": 0}
{"v": 1	"t": 400191	"P": 1003.0	"F": 0}
{"v": 1	"t": 400212	"P": 1000.75	"F": 0}
{"v": 1	"t": 400232	"P": 998.75	"F": 0}
{"v": 1	"t": 400252	"P": 1002.75	"F": 0}
{"v": 1	"t": 400272	"P": 1002.75	"F": 0}
{"v": 1	"t": 400293	"P": 1000.75	"F": 0}
{"v": 1	"t": 400313	"P": 999.5	"F": 0}
{"v": 1	"t": 400333	"P": 1003.5	"F": 0}
{"v": 1	"t": 400354	"P": 1003.5	"F": 0}
{"v": 1	"t": 400374	"P": 999.25	"F": 0}
{"v": 1	"t": 400395	"P": 1004.0	"F": 0	"C": 45.545	"D": 3062	"sn": 54091779688249	"file": "/data/device_log/data0000.out"}
{"v": 1	"t": 400415	"P": 1002.75	"F": 0}
{"v": 1	"t": 400436	"P": 1001.25	"F": 0}
{"v": 1	"t": 400456	"P": 1004.75	"F": 0}
{"v": 1	"t": 400477	"P": 999.75	"F": 0}
{"v": 1	"t": 400497	"P": 1003.25	"F": 0}
{"v": 1	"t": 400518	"P": 1002.75	"F": 0}
{"v": 1	"t": 400538	"P": 998.75	"F": 0}
{"v": 1	"t": 400558	"P": 1001.5	"F": 0}
{"v": 1	"t": 400579	"P": 1004.25	"F": 0}
{"v": 1	"t": 400599	"P": 1001.25	"F": 0}
{"v": 1	"t": 400619	"P": 1000.5	"F": 0}
{"v": 1	"t": 400639	"P": 1000.5	"F": 0}
{"v": 1	"t": 400660	"P": 1005.0	"F": 0}
{"v": 1	"t": 400680	"P": 1003.75	"F": 0}
{"v": 1	"t": 400700	"P": 998.25	"F": 0}
{"v": 1	"t": 400721	"P": 1000.0	"F": 0}
{"v": 1	"t": 400741	"P": 1004.5	"F": 0}
{"v": 1	"t": 400761	"P": 1002.75	"F": 0}
{"v": 1	"t": 400782	"P": 999.0	"F": 0}
{"v": 1	"t": 400802	"P": 999.75	"F": 0}
{"v": 1	"t": 400822	"P": 1005.0	"F": 0}
{"v": 1	"t": 400843	"P": 1003.5	"F": 0}
{"v": 1	"t": 400863	"P": 1001.0	"F": 0}
{"v": 1	"t": 400883	"P": 1000.5	"F": 0}
{"v": 1	"t": 400903	"P": 1003.75	"F": 0}
{"v": 1	"t": 400924	"P": 1002.5	"F": 0}
{"v": 1	"t": 400944	"P": 1000.75	"F": 0}
{"v": 1	"t": 400964	"P": 1000.75	"F": 0}
{"v": 1	"t": 400985	"P": 1004.5	"F": 0}
{"v": 1	"t": 401005	"P": 1002.25	"F": 0}
{"v": 1	"t": 401025	"P": 1001.25	"F": 0}
{"v": 1	"t": 401046	"P": 999.5	"F": 0}
{"v": 1	"t": 401066	"P": 1002.5	"F": 0}
{"v": 1	"t": 401087	"P": 1001.75	"F": 0}
{"v": 1	"t": 401107	"P": 999.75	"F": 0}
{"v": 1	"t": 401127	"P": 1005.5	"F": 0}
{"v": 1	"t": 401148	"P": 1002.5	"F": 0}
{"v": 1	"t": 401168	"P": 1000.0	"F": 0}
{"v": 1	"t": 401188	"P": 1000.75	"F": 0}
{"v": 1	"t": 401208	"P": 1005.75	"F": 0}
{"v": 1	"t": 401229	"P": 1003.25	"F": 0}
{"v": 1	"t": 401249	"P": 1001.75	"F": 0}
{"v": 1	"t": 401269	"P": 1001.0	"F": 0}
{"v": 1	"t": 401290	"P": 1005.25	"F": 0}
{"v": 1	"t": 401310	"P": 1002.25	"F": 0}
{"v": 1	"t": 401330	"P": 1001.75	"F": 0}
{"v": 1	"t": 401351	"P": 998.75	"F": 0}
{"v": 1	"t": 401371	"P": 1004.5	"F": 0}
{"v": 1	"t": 401391	"P": 1003.0	"F": 0}
{"v": 1	"t": 401412	"P": 1001.5	"F": 0	"C": 45.545	"D": 3062	"sn": 54091779688249	"file": "/data/device_log/data0000.out"}
{"v": 1	"t": 401432	"P": 1000.5	"F": 0}
{"v": 1	"t": 401452	"P": 1003.25	"F": 0}
{"v": 1	"t": 401472	"P": 1003.25	"F": 0}
{"v": 1	"t": 401493	"P": 1001.25	"F": 0}
{"v": 1	"t": 401513	"P": 999.0	"F": 0}
{"v": 1	"t": 401533	"P": 1002.0	"F": 0}
{"v": 1	"t": 401554	"P": 1003.75	"F": 0}
{"v": 1	"t": 401574	"P": 1000.5	"F": 0}
{"v": 1	"t": 401595	"P": 1002.75	"F": 0}
{"v": 1	"t": 401615	"P": 1003.0	"F": 0}
{"v": 1	"t": 401635	"P": 1000.25	"F": 0}
{"v": 1	"t": 401656	"P": 1000.75	"F": 0}
{"v": 1	"t": 401676	"P": 1004.0	"F": 0}
{"v": 1	"t": 401696	"P": 1001.5	"F": 0}
{"v": 1	"t": 401717	"P": 1000.25	"F": 0}
{"v": 1	"t": 401737	"P": 1001.0	"F": 0}
{"v": 1	"t": 401757	"P": 1003.5	"F": 0}
{"v": 1	"t": 401778	"P": 1004.25	"F": 0}
{"v": 1	"t": 401798	"P": 1000.75	"F": 0}
{"v": 1	"t": 401818	"P": 1000.5	"F": 0}
{"v": 1	"t": 401838	"P": 1005.5	"F": 0}
{"v": 1	"t": 401859	"P": 1003.0	"F": 0}
{"v": 1	"t": 401879	"P": 1000.5	"F": 0}
{"v": 1	"t": 401899	"P": 1000.75	"F": 0}
{"v": 1	"t": 401920	"P": 1003.0	"F": 0}
{"v": 1	"t": 401940	"P": 1003.5	"F": 0}
{"v": 1	"t": 401960	"P": 1000.0	"F": 1}
{"v": 1	"t": 401981	"P": 999.0	"F": 0}
{"v": 1	"t": 402001	"P": 1003.75	"F": 0}
{"v": 1	"t": 402021	"P": 1002.5	"F": 0}
{"v": 1	"t": 402042	"P": 1000.75	"F": 0}
{"v": 1	"t": 402062	"P": 999.5	"F": 0}
{"v": 1	"t": 402082	"P": 1004.0	"F": 0}
{"v": 1	"t": 402102	"P": 1002.5	"F": 0}
{"v": 1	"t": 402123	"P": 1001.25	"F": 0}
{"v": 1	"t": 402143	"P": 1000.5	"F": 0}
{"v": 1	"t": 402164	"P": 1004.75	"F": 0}
{"v": 1	"t": 402184	"P": 1001.0	"F": 0}
{"v": 1	"t": 402204	"P": 1000.25	"F": 0}
{"v": 1	"t": 402225	"P": 1004.75	"F": 0}
{"v": 1	"t": 402245	"P": 1002.75	"F": 0}
{"v": 1	"t": 402265	"P": 999.5	"F": 0}
{"v": 1	"t": 402286	"P": 1001.5	"F": 0}
{"v": 1	"t": 402306	"P": 1004.0	"F": 0}
{"v": 1	"t": 402326	"P": 1000.5	"F": 0}
{"v": 1	"t": 402347	"P": 1001.0	"F": 0}
{"v": 1	"t": 402367	"P": 1001.5	"F": 0}
{"v": 1	"t": 402387	"P": 1002.75	"F": 0}
{"v": 1	"t": 402407	"P": 1002.25	"F": 0}
{"v": 1	"t": 402428	"P": 1002.25	"F": 0	"C": 45.575	"D": 3062	"sn": 54091779688249	"file": "/data/device_log/data0000.out"}
{"v": 1	"t": 402448	"P": 998.0	"F": 0}
{"v": 1	"t": 402468	"P": 1003.0	"F": 0}
{"v": 1	"t": 402489	"P": 1002.25	"F": 0}
{"v": 1	"t": 402509	"P": 1001.5	"F": 0}
{"v": 1	"t": 402529	"P": 998.75	"F": 0}
{"v": 1	"t": 402550	"P": 1002.75	"F": 0}
{"v": 1	"t": 402570	"P": 1003.75	"F": 0}
{"v": 1	"t": 402590	"P": 1000.75	"F": 0}
{"v": 1	"t": 402611	"P": 1001.0	"F": 0}
{"v": 1	"t": 402631	"P": 1002.75	"F": 0}
{"v": 1	"t": 402651	"P": 1003.5	"F": 0}
{"v": 1	"t": 402671	"P": 1002.75	"F": 0}
{"v": 1	"t": 402692	"P": 1000.0	"F": 0}
{"v": 1	"t": 402712	"P": 1003.25	"F": 0}
{"v": 1	"t": 402733	"P": 1002.0	"F": 0}
{"v": 1	"t": 402753	"P": 1000.0	"F": 0}
{"v": 1	"t": 402774	"P": 1003.0	"F": 0}
{"v": 1	"t": 402794	"P": 1002.0	"F": 0}
{"v": 1	"t": 402814	"P": 999.0	"F": 0}
{"v": 1	"t": 402834	"P": 1000.0	"F": 0}
{"v": 1	"t": 402855	"P": 1005.5	"F": 0}
{"v": 1	"t": 402875	"P": 1001.0	"F": 0}
{"v": 1	"t": 402895	"P": 999.75	"F": 0}
{"v": 1	"t": 402916	"P": 1001.5	"F": 0}
{"v": 1	"t": 402936	"P": 1004.5	"F": 0}
{"v": 1	"t": 402956	"P": 1004.0	"F": 0}
{"v": 1	"t": 402977	"P": 1000.0	"F": 0}
{"v": 1	"t": 402997	"P": 1001.5	"F": 0}
{"v": 1	"t": 403017	"P": 1005.25	"F": 0}
{"v": 1	"t": 403038	"P": 1003.0	"F": 0}
{"v": 1	"t": 403058	"P": 1000.75	"F": 0}
{"v": 1	"t": 403078	"P": 1001.5	"F": 0}
{"v": 1	"t": 403098	"P": 1003.5	"F": 0}
{"v": 1	"t": 403119	"P": 1001.25	"F": 0}
{"v": 1	"t": 403139	"P": 1000.5	"F": 0}
{"v": 1	"t": 403159	"P": 999.25	"F": 0}
{"v": 1	"t": 403180	"P": 1004.0	"F": 0}
{"v": 1	"t": 403200	"P": 1002.5	"F": 0}
{"v": 1	"t": 403220	"P": 1000.25	"F": 0}
{"v": 1	"t": 403241	"P": 1000.0	"F": 0}
{"v": 1	"t": 403261	"P": 1004.5	"F": 0}
{"v": 1	"t": 403281	"P": 1000.5	"F": 0}
{"v": 1	"t": 403302	"P": 999.25	"F": 0}
{"v": 1	"t": 403322	"P": 1002.75	"F": 0}
{"v": 1	"t": 403343	"P": 1002.0	"F": 0}
{"v": 1	"t": 403363	"P": 999.25	"F": 0}
{"v": 1	"t": 403383	"P": 1001.0	"F": 0}
{"v": 1	"t": 403404	"P": 1004.25	"F": 0}
{"v": 1	"t": 403424	"P": 1002.0	"F": 0}
{"v": 1	"t": 403444	"P": 1000.0	"F": 0	"C": 45.48	"D": 3062	"sn": 54091779688249	"file": "/data/device_log/data0000.out"}
{"v": 1	"t": 403464	"P": 1001.75	"F": 0}
{"v": 1	"t": 403485	"P": 1004.25	"F": 0}
{"v": 1	"t": 403505	"P": 1000.75	"F": 0}
{"v": 1	"t": 403525	"P": 999.75	"F": 0}
{"v": 1	"t": 403546	"P": 1001.25	"F": 0}
{"v": 1	"t": 403566	"P": 1004.0	"F": 0}
{"v": 1	"t": 403586	"P": 1002.0	"F": 0}
{"v": 1	"t": 403607	"P": 1000.25	"F": 0}
{"v": 1	"t": 403627	"P": 998.5	"F": 0}
{"v": 1	"t": 403647	"P": 1004.0	"F": 0}
{"v": 1	"t": 403668	"P": 1003.5	"F": 0}
{"v": 1	"t": 403688	"P": 999.75	"F": 0}
{"v": 1	"t": 403708	"P": 999.75	"F": 0}
{"v": 1	"t": 403728	"P": 1004.75	"F": 0}
{"v": 1	"t": 403749	"P": 1002.0	"F": 0}
{"v": 1	"t": 403769	"P": 1000.75	"F": 0}
{"v": 1	"t": 403789	"P": 999.25	"F": 0}
{"v": 1	"t": 403810	"P": 1003.25	"F": 0}
{"v": 1	"t": 403830	"P": 1001.75	"F": 0}
{"v": 1	"t": 403851	"P": 1000.25	"F": 0}
{"v": 1	"t": 403871	"P": 1006.0	"F": 0}
{"v": 1	"t": 403892	"P": 998.25	"F": 0}
{"v": 1	"t": 403912	"P": 1001.5	"F": 0}
{"v": 1	"t": 403933	"P": 1000.5	"F": 0}
{"v": 1	"t": 403953	"P": 999.75	"F": 0}
{"v": 1	"t": 403974	"P": 1002.75	"F": 0}
{"v": 1	"t": 403994	"P": 1001.75	"F": 0}
{"v": 1	"t": 404014	"P": 999.5	"F": 0}
{"v": 1	"t": 404034	"P": 1000.0	"F": 0}
{"v": 1	"t": 404055	"P": 1003.75	"F": 0}
{"v": 1	"t": 404075	"P": 1002.25	"F": 0}
{"v": 1	"t": 404095	"P": 999.0	"F": 0}
{"v": 1	"t": 404116	"P": 1000.5	"F": 0}
{"v": 1	"t": 404136	"P": 1004.5	"F": 0}
{"v": 1	"t": 404156	"P": 1002.0	"F": 0}
{"v": 1	"t": 404177	"P": 999.5	"F": 0}
{"v": 1	"t": 404197	"P": 1001.5	"F": 0}
{"v": 1	"t": 404217	"P": 1003.25	"F": 0}
{"v": 1	"t": 404238	"P": 1002.0	"F": 0}
{"v": 1	"t": 404258	"P": 1000.75	"F": 0}
{"v": 1	"t": 404278	"P": 999.0	"F": 0}
{"v": 1	"t": 404298	"P": 1002.75	"F": 0}
{"v": 1	"t": 404319	"P": 1002.0	"F": 0}
{"v": 1	"t": 404339	"P": 1000.5	"F": 0}
{"v": 1	"t": 404359	"P": 999.75	"F": 0}
{"v": 1	"t": 404380	"P": 1002.75	"F": 0}
{"v": 1	"t": 404400	"P": 1002.5	"F": 0}
{"v": 1	"t": 404420	"P": 1000.0	"F": 0}
{"v": 1	"t": 404441	"P": 998.25	"F": 0}
{"v": 1	"t": 404461	"P": 1003.5	"F": 0	"C": 45.505	"D": 3062	"sn": 54091779688249	"file": "/data/device_log/data0000.out"}
{"v": 1	"t": 404481	"P": 1002.5	"F": 0}
{"v": 1	"t": 404502	"P": 999.0	"F": 0}
{"v": 1	"t": 404522	"P": 1002.75	"F": 0}
{"v": 1	"t": 404543	"P": 1000.5	"F": 0}
{"v": 1	"t": 404563	"P": 999.25	"F": 0}
{"v": 1	"t": 404583	"P": 1001.75	"F": 0}
{"v": 1	"t": 404604	"P": 1003.0	"F": 0}
{"v": 1	"t": 404624	"P": 1001.25	"F": 0}
{"v": 1	"t": 404644	"P": 998.5	"F": 0}
{"v": 1	"t": 404664	"P": 1001.75	"F": 0}
{"v": 1	"t": 404685	"P": 1003.5	"F": 0}
{"v": 1	"t": 404705	"P": 1003.25	"F": 0}
{"v": 1	"t": 404725	"P": 999.75	"F": 0}
{"v": 1	"t": 404746	"P": 999.5	"F": 0}
{"v": 1	"t": 404766	"P": 1005.5	"F": 0}
{"v": 1	"t": 404786	"P": 1002.25	"F": 0}
{"v": 1	"t": 404807	"P": 999.5	"F": 0}
{"v": 1	"t": 404827	"P": 999.25	"F": 0}
{"v": 1	"t": 404847	"P": 1003.75	"F": 0}
{"v": 1	"t": 404868	"P": 1003.25	"F": 0}
{"v": 1	"t": 404888	"P": 1002.0	"F": 0}
{"v": 1	"t": 404908	"P": 1000.25	"F": 0}
{"v": 1	"t": 404928	"P": 1005.25	"F": 0}
{"v": 1	"t": 404949	"P": 1001.5	"F": 0}
{"v": 1	"t": 404969	"P": 1000.0	"F": 0}
{"v": 1	"t": 404989	"P": 998.5	"F": 0}
{"v": 1	"t": 405010	"P": 1002.75	"F": 0}
{"v": 1	"t": 405030	"P": 1002.75	"F": 0}
{"v": 1	"t": 405051	"P": 998.25	"F": 0}
{"v": 1	"t": 405071	"P": 1002.25	"F": 0}
{"v": 1	"t": 405091	"P": 1003.5	"F": 0}
{"v": 1	"t": 405112	"P": 1001.5	"F": 0}
{"v": 1	"t": 405132	"P": 1001.5	"F": 0}
{"v": 1	"t": 405152	"P": 1003.75	"F": 0}
{"v": 1	"t": 405173	"P": 1002.0	"F": 0}
{"v": 1	"t": 405193	"P": 998.25	"F": 0}
{"v": 1	"t": 405213	"P": 1001.25	"F": 0}
{"v": 1	"t": 405234	"P": 1003.5	"F": 0}
{"v": 1	"t": 405254	"P": 1002.5	"F": 0}
{"v": 1	"t": 405274	"P": 1000.25	"F": 0}
{"v": 1	"t": 405294	"P": 1000.75	"F": 0}
{"v": 1	"t": 405315	"P": 1004.25	"F": 0}
{"v": 1	"t": 405335	"P": 1001.5	"F": 0}
{"v": 1	"t": 405355	"P": 1000.25	"F": 0}
{"v": 1	"t": 405376	"P": 998.25	"F": 0}
{"v": 1	"t": 405396	"P": 1002.75	"F": 0}
{"v": 1	"t": 405416	"P": 1001.5	"F": 0}
{"v": 1	"t": 405437	"P": 1000.75	"F": 0}
{"v": 1	"t": 405457	"P": 1000.75	"F": 0}
{"v": 1	"t": 405477	"P": 1005.25	"F": 0	"C": 45.5	"D": 3062	"sn": 54091779688249	"file": "/data/device_log/data0000.out"}
{"v": 1	"t": 405498	"P": 1001.0	"F": 0}
{"v": 1	"t": 405518	"P": 1000.0	"F": 0}
{"v": 1	"t": 405538	"P": 998.25	"F": 0}
{"v": 1	"t": 405558	"P": 1005.0	"F": 0}
{"v": 1	"t": 405579	"P": 1001.5	"F": 0}
{"v": 1	"t": 405599	"P": 998.25	"F": 0}
{"v": 1	"t": 405620	"P": 1002.0	"F": 0}
{"v": 1	"t": 405640	"P": 1000.5	"F": 0}
{"v": 1	"t": 405660	"P": 999.75	"F": 0}
{"v": 1	"t": 405681	"P": 1001.5	"F": 0}
{"v": 1	"t": 405701	"P": 1003.0	"F": 0}
{"v": 1	"t": 405722	"P": 1000.25	"F": 0}
{"v": 1	"t": 405742	"P": 1000.0	"F": 0}
{"v": 1	"t": 405762	"P": 1004.5	"F": 0}
{"v": 1	"t": 405783	"P": 1002.25	"F": 0}
{"v": 1	"t": 405803	"P": 998.25	"F": 0}
{"v": 1	"t": 405823	"P": 1004.75	"F": 0}
{"v": 1	"t": 405844	"P": 1002.5	"F": 0}
{"v": 1	"t": 405864	"P": 1000.25	"F": 0}
{"v": 1	"t": 405885	"P": 1002.25	"F": 0}
{"v": 1	"t": 405905	"P": 1003.75	"F": 0}
{"v": 1	"t": 405925	"P": 1000.25	"F": 0}
{"v": 1	"t": 405946	"P": 1001.25	"F": 0}
{"v": 1	"t": 405966	"P": 1003.75	"F": 0}
{"v": 1	"t": 405987	"P": 1002.75	"F": 0}
{"v": 1	"t": 406007	"P": 999.0	"F": 0}
{"v": 1	"t": 406027	"P": 1004.0	"F": 0}
{"v": 1	"t": 406048	"P": 1002.75	"F": 0}
{"v": 1	"t": 406068	"P": 997.75	"F": 0}
{"v": 1	"t": 406088	"P": 1003.25	"F": 0}
{"v": 1	"t": 406109	"P": 1002.25	"F": 0}
{"v": 1	"t": 406129	"P": 999.0	"F": 0}
{"v": 1	"t": 406149	"P": 998.0	"F": 0}
{"v": 1	"t": 406170	"P": 1004.5	"F": 0}
{"v": 1	"t": 406190	"P": 1000.25	"F": 0}
{"v": 1	"t": 406211	"P": 1000.5	"F": 0}
{"v": 1	"t": 406231	"P": 1004.75	"F": 0}
{"v": 1	"t": 406252	"P": 1002.25	"F": 0}
{"v": 1	"t": 406272	"P": 998.75	"F": 0}
{"v": 1	"t": 406292	"P": 1003.75	"F": 0}
{"v": 1	"t": 406313	"P": 1001.25	"F": 0}
{"v": 1	"t": 406333	"P": 999.75	"F": 0}
{"v": 1	"t": 406353	"P": 1004.5	"F": 0}
{"v": 1	"t": 406374	"P": 1003.75	"F": 0}
{"v": 1	"t": 406394	"P": 998.75	"F": 0}
{"v": 1	"t": 406415	"P": 1000.5	"F": 0}
{"v": 1	"t": 406435	"P": 1003.0	"F": 0}
{"v": 1	"t": 406455	"P": 999.75	"F": 0}
{"v": 1	"t": 406476	"P": 1000.0	"F": 0}
{"v": 1	"t": 406496	"P": 1004.0	"F": 0	"C": 45.49	"D": 3062	"sn": 54091779688249	"file": "/data/device_log/data0000.out"}
{"v": 1	"t": 406516	"P": 1001.25	"F": 0}
{"v": 1	"t": 406537	"P": 1001.5	"F": 0}
{"v": 1	"t": 406557	"P": 1003.25	"F": 0}
{"v": 1	"t": 406577	"P": 1004.0	"F": 0}
{"v": 1	"t": 406598	"P": 1001.5	"F": 0}
{"v": 1	"t": 406618	"P": 999.5	"F": 0}
{"v": 1	"t": 406639	"P": 1004.0	"F": 0}
{"v": 1	"t": 406659	"P": 1001.25	"F": 0}
{"v": 1	"t": 406679	"P": 999.5	"F": 0}
{"v": 1	"t": 406700	"P": 1001.25	"F": 0}
{"v": 1	"t": 406720	"P": 1001.25	"F": 0}
{"v": 1	"t": 406740	"P": 1001.25	"F": 0}
{"v": 1	"t": 406761	"P": 1000.0	"F": 0}
{"v": 1	"t": 406781	"P": 1004.5	"F": 0}
{"v": 1	"t": 406801	"P": 1001.25	"F": 0}
{"v": 1	"t": 406822	"P": 999.25	"F": 0}
{"v": 1	"t": 406842	"P": 1003.75	"F": 0}
{"v": 1	"t": 406863	"P": 1001.75	"F": 0}
{"v": 1	"t": 406883	"P": 1000.5	"F": 0}
{"v": 1	"t": 406903	"P": 1003.25	"F": 0}
{"v": 1	"t": 406924	"P": 1001.25	"F": 0}
{"v": 1	"t": 406944	"P": 999.75	"F": 0}
{"v": 1	"t": 406965	"P": 1001.25	"F": 0}
{"v": 1	"t": 406985	"P": 1003.5	"F": 0}
{"v": 1	"t": 407005	"P": 1001.25	"F": 0}
{"v": 1	"t": 407026	"P": 1001.5	"F": 0}
{"v": 1	"t": 407046	"P": 1003.0	"F": 0}
{"v": 1	"t": 407066	"P": 1002.5	"F": 0}
{"v": 1	"t": 407087	"P": 1000.25	"F": 0}
{"v": 1	"t": 407107	"P": 1004.25	"F": 0}
{"v": 1	"t": 407128	"P": 1001.25	"F": 0}
{"v": 1	"t": 407148	"P": 1000.5	"F": 0}
{"v": 1	"t": 407168	"P": 1001.75	"F": 0}
{"v": 1	"t": 407189	"P": 1002.5	"F": 0}
{"v": 1	"t": 407209	"P": 999.0	"F": 0}
{"v": 1	"t": 407229	"P": 1000.25	"F": 0}
{"v": 1	"t": 407250	"P": 1002.75	"F": 0}
{"v": 1	"t": 407270	"P": 1001.5	"F": 0}
{"v": 1	"t": 407291	"P": 998.75	"F": 0}
{"v": 1	"t": 407311	"P": 1003.5	"F": 0}
{"v": 1	"t": 407331	"P": 1001.5	"F": 0}
{"v": 1	"t": 407352	"P": 1000.0	"F": 0}
{"v": 1	"t": 407372	"P": 1002.5	"F": 0}
{"v": 1	"t": 407392	"P": 1002.75	"F": 0}
{"v": 1	"t": 407413	"P": 999.25	"F": 0}
{"v": 1	"t": 407433	"P": 1000.0	"F": 0}
{"v": 1	"t": 407454	"P": 1003.5	"F": 0}
{"v": 1	"t": 407474	"P": 1001.25	"F": 0}
{"v": 1	"t": 407494	"P": 1000.75	"F": 0}
{"v": 1	"t": 407515	"P": 1003.25	"F": 0	"C": 45.45	"D": 3062	"sn": 54091779688249	"file": "/data/device_log/data0000.out"}
{"v": 1	"t": 407535	"P": 1005.0	"F": 0}
{"v": 1	"t": 407555	"P": 999.75	"F": 0}
{"v": 1	"t": 407576	"P": 1004.0	"F": 0}
{"v": 1	"t": 407596	"P": 1004.0	"F": 0}
{"v": 1	"t": 407617	"P": 998.25	"F": 0}
{"v": 1	"t": 407637	"P": 1002.0	"F": 0}
{"v": 1	"t": 407658	"P": 1002.5	"F": 0}
{"v": 1	"t": 407678	"P": 999.5	"F": 0}
{"v": 1	"t": 407698	"P": 1001.5	"F": 0}
{"v": 1	"t": 407719	"P": 1002.75	"F": 0}
{"v": 1	"t": 407739	"P": 999.0	"F": 0}
{"v": 1	"t": 407760	"P": 1003.5	"F": 0}
{"v": 1	"t": 407780	"P": 1004.25	"F": 0}
{"v": 1	"t": 407800	"P": 998.75	"F": 0}
{"v": 1	"t": 407821	"P": 1002.5	"F": 0}
{"v": 1	"t": 407841	"P": 1002.25	"F": 0}
{"v": 1	"t": 407862	"P": 998.75	"F": 0}
{"v": 1	"t": 407882	"P": 1001.75	"F": 0}
{"v": 1	"t": 407902	"P": 1003.0	"F": 0}
{"v": 1	"t": 407923	"P": 1001.5	"F": 0}
{"v": 1	"t": 407943	"P": 999.5	"F": 0}
{"v": 1	"t": 407964	"P": 1004.25	"F": 0}
{"v": 1	"t": 407984	"P": 1001.5	"F": 0}
{"v": 1	"t": 408004	"P": 998.5	"F": 0}
{"v": 1	"t": 408025	"P": 1002.25	"F": 0}
{"v": 1	"t": 408045	"P": 1002.5	"F": 0}
{"v": 1	"t": 408065	"P": 999.5	"F": 0}
{"v": 1	"t": 408086	"P": 1001.25	"F": 0}
{"v": 1	"t": 408106	"P": 1003.5	"F": 0}
{"v": 1	"t": 408127	"P": 999.75	"F": 0}
{"v": 1	"t": 408147	"P": 1000.0	"F": 0}
{"v": 1	"t": 408167	"P": 1003.75	"F": 0}
{"v": 1	"t": 408188	"P": 1000.75	"F": 0}
{"v": 1	"t": 408208	"P": 999.25	"F": 0}
{"v": 1	"t": 408228	"P": 1002.75	"F": 0}
{"v": 1	"t": 408249	"P": 1003.5	"F": 0}
{"v": 1	"t": 408269	"P": 1000.0	"F": 0}
{"v": 1	"t": 408289	"P": 1000.5	"F": 0}
{"v": 1	"t": 408310	"P": 1004.25	"F": 0}
{"v": 1	"t": 408330	"P": 1001.0	"F": 0}
{"v": 1	"t": 408351	"P": 998.75	"F": 0}
{"v": 1	"t": 408371	"P": 1004.25	"F": 0}
{"v": 1	"t": 408391	"P": 1002.5	"F": 0}
{"v": 1	"t": 408412	"P": 998.5	"F": 0}
{"v": 1	"t": 408432	"P": 1003.25	"F": 0}
{"v": 1	"t": 408453	"P": 1003.0	"F": 0}
{"v": 1	"t": 408473	"P": 1000.25	"F": 0}
{"v": 1	"t": 408493	"P": 1004.0	"F": 0}
{"v": 1	"t": 408514	"P": 1003.25	"F": 0}
{"v": 1	"t": 408534	"P": 1000.0	"F": 0	"C": 45.46	"D": 3062	"sn": 54091779688249	"file": "/data/device_log/data0000.out"}
{"v": 1	"t": 408554	"P": 1001.0	"F": 0}
{"v": 1	"t": 408575	"P": 1003.5	"F": 0}
{"v": 1	"t": 408595	"P": 1000.5	"F": 0}
{"v": 1	"t": 408616	"P": 998.0	"F": 0}
{"v": 1	"t": 408636	"P": 1005.25	"F": 0}
{"v": 1	"t": 408656	"P": 1001.25	"F": 0}
{"v": 1	"t": 408677	"P": 996.75	"F": 0}
{"v": 1	"t": 408697	"P": 1002.5	"F": 0}
{"v": 1	"t": 408717	"P": 1004.0	"F": 0}
{"v": 1	"t": 408738	"P": 1001.5	"F": 0}
{"v": 1	"t": 408758	"P": 999.0	"F": 0}
{"v": 1	"t": 408779	"P": 1004.0	"F": 0}
{"v": 1	"t": 408799	"P": 1001.25	"F": 0}
{"v": 1	"t": 408819	"P": 1000.25	"F": 0}
{"v": 1	"t": 408840	"P": 1001.75	"F": 0}
{"v": 1	"t": 408860	"P": 1003.25	"F": 0}
{"v": 1	"t": 408880	"P": 998.5	"F": 0}
{"v": 1	"t": 408901	"P": 1002.0	"F": 0}
{"v": 1	"t": 408921	"P": 1004.75	"F": 0}
{"v": 1	"t": 408942	"P": 1000.75	"F": 0}
{"v": 1	"t": 408962	"P": 999.0	"F": 0}
{"v": 1	"t": 408982	"P": 1002.25	"F": 0}
{"v": 1	"t": 409003	"P": 1002.25	"F": 0}
{"v": 1	"t": 409023	"P": 998.25	"F": 0}
{"v": 1	"t": 409043	"P": 1002.0	"F": 0}
{"v": 1	"t": 409064	"P": 1003.0	"F": 0}
{"v": 1	"t": 409084	"P": 1000.0	"F": 0}
{"v": 1	"t": 409105	"P": 1002.5	"F": 0}
{"v": 1	"t": 409125	"P": 1002.75	"F": 0}
{"v": 1	"t": 409145	"P": 999.5	"F": 0}
{"v": 1	"t": 409166	"P": 999.5	"F": 0}
{"v": 1	"t": 409186	"P": 1003.5	"F": 0}
{"v": 1	"t": 409206	"P": 1001.75	"F": 0}
{"v": 1	"t": 409227	"P": 1000.5	"F": 0}
{"v": 1	"t": 409247	"P": 1005.25	"F": 0}
{"v": 1	"t": 409268	"P": 1002.5	"F": 0}
{"v": 1	"t": 409288	"P": 998.5	"F": 0}
{"v": 1	"t": 409308	"P": 1000.0	"F": 0}
{"v": 1	"t": 409329	"P": 1001.75	"F": 0}
{"v": 1	"t": 409349	"P": 1002.75	"F": 0}
{"v": 1	"t": 409369	"P": 999.5	"F": 0}
{"v": 1	"t": 409390	"P": 1003.75	"F": 0}
{"v": 1	"t": 409410	"P": 1002.25	"F": 0}
{"v": 1	"t": 409430	"P": 1000.0	"F": 0}
{"v": 1	"t": 409451	"P": 1001.5	"F": 0}
{"v": 1	"t": 409471	"P": 1002.75	"F": 0}
{"v": 1	"t": 409492	"P": 1002.75	"F": 0}
{"v": 1	"t": 409512	"P": 1000.75	"F": 0}
{"v": 1	"t": 409532	"P": 1004.0	"F": 0}
{"v": 1	"t": 409553	"P": 1002.0	"F": 0	"C": 45.43	"D": 3062	"sn": 54091779688249	"file": "/data/device_log/data0000.out"}
{"v": 1	"t": 409573	"P": 999.25	"F": 0}
{"v": 1	"t": 409593	"P": 1003.25	"F": 0}
{"v": 1	"t": 409614	"P": 1004.5	"F": 0}
{"v": 1	"t": 409634	"P": 999.25	"F": 0}
{"v": 1	"t": 409655	"P": 1001.0	"F": 0}
{"v": 1	"t": 409675	"P": 1004.0	"F": 0}
{"v": 1	"t": 409695	"P": 999.75	"F": 0}
{"v": 1	"t": 409716	"P": 1000.0	"F": 0}
{"v": 1	"t": 409736	"P": 1004.0	"F": 0}
{"v": 1	"t": 409757	"P": 998.75	"F": 0}
{"v": 1	"t": 409777	"P": 999.5	"F": 0}
{"v": 1	"t": 409797	"P": 1004.5	"F": 0}
{"v": 1	"t": 409818	"P": 1001.25	"F": 0}
{"v": 1	"t": 409838	"P": 999.75	"F": 0}
{"v": 1	"t": 409858	"P": 1002.75	"F": 0}
{"v": 1	"t": 409879	"P": 1003.25	"F": 0}
{"v": 1	"t": 409899	"P": 999.5	"F": 0}
{"v": 1	"t": 409919	"P": 997.5	"F": 0}
{"v": 1	"t": 409940	"P": 1003.5	"F": 0}
{"v": 1	"t": 409960	"P": 1002.0	"F": 0}
{"v": 1	"t": 409981	"P": 999.5	"F": 0}
{"v": 1	"t": 410001	"P": 1003.0	"F": 0}
{"v": 1	"t": 410021	"P": 1002.25	"F": 0}
{"v": 1	"t": 410042	"P": 999.25	"F": 0}
{"v": 1	"t": 410062	"P": 1001.0	"F": 0}
{"v": 1	"t": 410082	"P": 1002.75	"F": 0}
{"v": 1	"t": 410103	"P": 999.75	"F": 0}
{"v": 1	"t": 410123	"P": 1000.0	"F": 0}
{"v": 1	"t": 410144	"P": 1001.0	"F": 0}
{"v": 1	"t": 410164	"P": 1001.0	"F": 0}
{"v": 1	"t": 410184	"P": 999.5	"F": 0}
{"v": 1	"t": 410205	"P": 1001.5	"F": 0}
{"v": 1	"t": 410225	"P": 1003.75	"F": 0}
{"v": 1	"t": 410245	"P": 1001.0	"F": 0}
{"v": 1	"t": 410266	"P": 1001.5	"F": 0}
{"v": 1	"t": 410286	"P": 1003.25	"F": 0}
{"v": 1	"t": 410307	"P": 998.75	"F": 0}
{"v": 1	"t": 410327	"P": 1003.5	"F": 0}
{"v": 1	"t": 410347	"P": 1003.0	"F": 0}
{"v": 1	"t": 410368	"P": 1000.5	"F": 0}
{"v": 1	"t": 410388	"P": 998.75	"F": 0}
{"v": 1	"t": 410409	"P": 1005.0	"F": 0}
{"v": 1	"t": 410429	"P": 1001.0	"F": 0}
{"v": 1	"t": 410449	"P": 998.25	"F": 0}
{"v": 1	"t": 410470	"P": 1002.75	"F": 0}
{"v": 1	"t": 410490	"P": 1002.25	"F": 0}
{"v": 1	"t": 410510	"P": 998.75	"F": 0}
{"v": 1	"t": 410531	"P": 1002.0	"F": 0}
{"v": 1	"t": 410551	"P": 1003.0	"F": 0}
{"v": 1	"t": 410572	"P": 1001.25	"F": 0	"C": 45.415	"D": 3062	"sn": 54091779688249	"file": "/data/device_log/data0000.out"}
{"v": 1	"t": 410592	"P": 999.75	"F": 0}
{"v": 1	"t": 410612	"P": 1003.5	"F": 0}
{"v": 1	"t": 410633	"P": 1002.5	"F": 0}
{"v": 1	"t": 410653	"P": 999.0	"F": 0}
{"v": 1	"t": 410673	"P": 1002.5	"F": 0}
{"v": 1	"t": 410694	"P": 1002.0	"F": 0}
{"v": 1	"t": 410714	"P": 1001.75	"F": 0}
{"v": 1	"t": 410734	"P": 999.5	"F": 0}
{"v": 1	"t": 410755	"P": 1002.75	"F": 0}
{"v": 1	"t": 410775	"P": 1000.0	"F": 0}
{"v": 1	"t": 410796	"P": 1000.0	"F": 0}
{"v": 1	"t": 410816	"P": 1004.25	"F": 0}
{"v": 1	"t": 410836	"P": 1002.0	"F": 0}
{"v": 1	"t": 410857	"P": 999.0	"F": 0}
{"v": 1	"t": 410877	"P": 1003.5	"F": 0}
{"v": 1	"t": 410897	"P": 1002.75	"F": 0}
{"v": 1	"t": 410918	"P": 999.25	"F": 0}
{"v": 1	"t": 410938	"P": 1002.25	"F": 0}
{"v": 1	"t": 410959	"P": 1002.5	"F": 0}
{"v": 1	"t": 410979	"P": 999.25	"F": 0}
{"v": 1	"t": 411000	"P": 1000.5	"F": 0}
{"v": 1	"t": 411020	"P": 1003.0	"F": 0}
{"v": 1	"t": 411040	"P": 999.5	"F": 0}
{"v": 1	"t": 411061	"P": 1001.5	"F": 0}
{"v": 1	"t": 411081	"P": 1003.0	"F": 0}
{"v": 1	"t": 411102	"P": 999.75	"F": 0}
{"v": 1	"t": 411122	"P": 1004.5	"F": 0}
{"v": 1	"t": 411143	"P": 1001.75	"F": 0}
{"v": 1	"t": 411163	"P": 999.25	"F": 0}
{"v": 1	"t": 411183	"P": 1001.0	"F": 0}
{"v": 1	"t": 411204	"P": 1002.5	"F": 0}
{"v": 1	"t": 411224	"P": 1000.5	"F": 0}
{"v": 1	"t": 411244	"P": 1000.75	"F": 0}
{"v": 1	"t": 411265	"P": 1003.25	"F": 0}
{"v": 1	"t": 411285	"P": 998.0	"F": 0}
{"v": 1	"t": 411306	"P": 999.25	"F": 0}
{"v": 1	"t": 411326	"P": 1004.0	"F": 0}
{"v": 1	"t": 411346	"P": 1002.25	"F": 0}
{"v": 1	"t": 411367	"P": 999.25	"F": 0}
{"v": 1	"t": 411387	"P": 1001.5	"F": 0}
{"v": 1	"t": 411407	"P": 1003.25	"F": 0}
{"v": 1	"t": 411428	"P": 1001.0	"F": 0}
{"v": 1	"t": 411448	"P": 998.5	"F": 0}
{"v": 1	"t": 411469	"P": 1003.25	"F": 0}
{"v": 1	"t": 411489	"P": 1001.75	"F": 0}
{"v": 1	"t": 411509	"P": 999.75	"F": 0}
{"v": 1	"t": 411530	"P": 1002.25	"F": 0}
{"v": 1	"t": 411550	"P": 1003.0	"F": 0}
{"v": 1	"t": 411570	"P": 1000.5	"F": 0}
{"v": 1	"t": 411591	"P": 1000.25	"F": 0	"C": 45.395	"D": 3062	"sn": 54091779688249	"file": "/data/device_log/data0000.out"}
{"v": 1	"t": 411611	"P": 1003.75	"F": 0}
{"v": 1	"t": 411632	"P": 1000.75	"F": 0}
{"v": 1	"t": 411652	"P": 1001.25	"F": 0}
{"v": 1	"t": 411672	"P": 1003.5	"F": 0}
{"v": 1	"t": 411693	"P": 1000.25	"F": 0}
{"v": 1	"t": 411713	"P": 998.0	"F": 0}
{"v": 1	"t": 411733	"P": 1004.5	"F": 0}
{"v": 1	"t": 411754	"P": 1002.5	"F": 0}
{"v": 1	"t": 411774	"P": 999.5	"F": 0}
{"v": 1	"t": 411795	"P": 1002.5	"F": 0}
{"v": 1	"t": 411815	"P": 1002.0	"F": 0}
{"v": 1	"t": 411835	"P": 999.0	"F": 0}
{"v": 1	"t": 411856	"P": 1000.0	"F": 0}
{"v": 1	"t": 411876	"P": 1001.75	"F": 0}
{"v": 1	"t": 411897	"P": 1000.5	"F": 0}
{"v": 1	"t": 411917	"P": 999.0	"F": 0}
{"v": 1	"t": 411937	"P": 1004.5	"F": 0}
{"v": 1	"t": 411958	"P": 1001.25	"F": 0}
{"v": 1	"t": 411978	"P": 999.25	"F": 0}
{"v": 1	"t": 411998	"P": 1002.25	"F": 0}
{"v": 1	"t": 412019	"P": 1003.5	"F": 0}
{"v": 1	"t": 412039	"P": 1000.75	"F": 0}
{"v": 1	"t": 412059	"P": 998.75	"F": 0}
{"v": 1	"t": 412080	"P": 1001.75	"F": 0}
{"v": 1	"t": 412100	"P": 1001.0	"F": 0}
{"v": 1	"t": 412121	"P": 1000.25	"F": 0}
{"v": 1	"t": 412141	"P": 1004.0	"F": 0}
{"v": 1	"t": 412161	"P": 1001.25	"F": 0}
{"v": 1	"t": 412182	"P": 999.0	"F": 0}
{"v": 1	"t": 412202	"P": 1002.5	"F": 0}
{"v": 1	"t": 412222	"P": 1002.5	"F": 0}
{"v": 1	"t": 412243	"P": 998.0	"F": 0}
{"v": 1	"t": 412263	"P": 997.0	"F": 0}
{"v": 1	"t": 412284	"P": 1002.75	"F": 0}
{"v": 1	"t": 412304	"P": 999.75	"F": 0}
{"v": 1	"t": 412324	"P": 998.75	"F": 0}
{"v": 1	"t": 412345	"P": 1003.25	"F": 0}
{"v": 1	"t": 412365	"P": 1001.0	"F": 0}
{"v": 1	"t": 412386	"P": 998.0	"F": 0}
{"v": 1	"t": 412406	"P": 1003.0	"F": 0}
{"v": 1	"t": 412426	"P": 1002.25	"F": 0}
{"v": 1	"t": 412447	"P": 999.0	"F": 0}
{"v": 1	"t": 412467	"P": 1000.75	"F": 0}
{"v": 1	"t": 412487	"P": 1002.5	"F": 0}
{"v": 1	"t": 412508	"P": 1000.25	"F": 0}
{"v": 1	"t": 412528	"P": 998.75	"F": 0}
{"v": 1	"t": 412548	"P": 1005.0	"F": 0}
{"v": 1	"t": 412569	"P": 1003.0	"F": 0}
{"v": 1	"t": 412589	"P": 999.0	"F": 0}
{"v": 1	"t": 412610	"P": 1002.25	"F": 0	"C": 45.38	"D": 3062	"sn": 54091779688249	"file": "/data/device_log/data0000.out"}
{"v": 1	"t": 412630	"P": 1003.0	"F": 0}
{"v": 1	"t": 412650	"P": 999.25	"F": 0}
{"v": 1	"t": 412671	"P": 999.0	"F": 0}
{"v": 1	"t": 412691	"P": 1004.0	"F": 0}
{"v": 1	"t": 412711	"P": 1001.0	"F": 0}
{"v": 1	"t": 412732	"P": 999.0	"F": 0}
{"v": 1	"t": 412752	"P": 1002.25	"F": 0}
{"v": 1	"t": 412773	"P": 1002.5	"F": 0}
{"v": 1	"t": 412793	"P": 1001.0	"F": 0}
{"v": 1	"t": 412813	"P": 1000.25	"F": 0}
{"v": 1	"t": 412834	"P": 1003.75	"F": 0}
{"v": 1	"t": 412854	"P": 998.75	"F": 0}
{"v": 1	"t": 412874	"P": 999.5	"F": 0}
{"v": 1	"t": 412895	"P": 1003.5	"F": 0}
{"v": 1	"t": 412915	"P": 1001.0	"F": 0}
{"v": 1	"t": 412935	"P": 998.0	"F": 0}
{"v": 1	"t": 412956	"P": 1002.25	"F": 0}
{"v": 1	"t": 412976	"P": 1002.0	"F": 0}
{"v": 1	"t": 412997	"P": 1000.75	"F": 0}
{"v": 1	"t": 413017	"P": 1000.0	"F": 0}
{"v": 1	"t": 413037	"P": 1002.0	"F": 0}
{"v": 1	"t": 413058	"P": 1000.25	"F": 0}
{"v": 1	"t": 413078	"P": 1001.25	"F": 0}
{"v": 1	"t": 413099	"P": 1003.5	"F": 0}
{"v": 1	"t": 413119	"P": 1000.0	"F": 0}
{"v": 1	"t": 413139	"P": 999.0	"F": 0}
{"v": 1	"t": 413160	"P": 1002.25	"F": 0}
{"v": 1	"t": 413180	"P": 1001.0	"F": 0}
{"v": 1	"t": 413200	"P": 999.75	"F": 0}
{"v": 1	"t": 413221	"P": 1001.5	"F": 0}
{"v": 1	"t": 413241	"P": 1004.25	"F": 0}
{"v": 1	"t": 413262	"P": 999.25	"F": 0}
{"v": 1	"t": 413282	"P": 999.0	"F": 0}
{"v": 1	"t": 413302	"P": 1004.25	"F": 0}
{"v": 1	"t": 413323	"P": 1001.25	"F": 0}
{"v": 1	"t": 413343	"P": 1000.5	"F": 0}
{"v": 1	"t": 413363	"P": 1001.0	"F": 0}
{"v": 1	"t": 413384	"P": 1002.75	"F": 0}
{"v": 1	"t": 413404	"P": 999.0	"F": 0}
{"v": 1	"t": 413424	"P": 1001.75	"F": 0}
{"v": 1	"t": 413445	"P": 1003.0	"F": 0}
{"v": 1	"t": 413465	"P": 1000.0	"F": 0}
{"v": 1	"t": 413486	"P": 998.75	"F": 0}
{"v": 1	"t": 413506	"P": 1002.5	"F": 0}
{"v": 1	"t": 413526	"P": 1000.75	"F": 0}
{"v": 1	"t": 413547	"P": 1000.0	"F": 0}
{"v": 1	"t": 413567	"P": 1001.0	"F": 0}
{"v": 1	"t": 413587	"P": 1005.75	"F": 0}
{"v": 1	"t": 413608	"P": 1002.0	"F": 0}
{"v": 1	"t": 413628	"P": 1000.0	"F": 0	"C": 45.31	"D": 3062	"sn": 54091779688249	"file": "/data/device_log/data0000.out"}
{"v": 1	"t": 413649	"P": 1002.5	"F": 0}
{"v": 1	"t": 413669	"P": 999.25	"F": 0}
{"v": 1	"t": 413689	"P": 999.25	"F": 0}
{"v": 1	"t": 413710	"P": 1004.25	"F": 0}
{"v": 1	"t": 413730	"P": 998.75	"F": 0}
{"v": 1	"t": 413751	"P": 1000.5	"F": 0}
{"v": 1	"t": 413771	"P": 1004.75	"F": 0}
{"v": 1	"t": 413791	"P": 1002.25	"F": 0}
{"v": 1	"t": 413812	"P": 998.5	"F": 0}
{"v": 1	"t": 413832	"P": 1001.75	"F": 0}
{"v": 1	"t": 413852	"P": 1002.5	"F": 0}
{"v": 1	"t": 413873	"P": 999.5	"F": 0}
{"v": 1	"t": 413893	"P": 1000.0	"F": 0}
{"v": 1	"t": 413914	"P": 1005.0	"F": 0}
{"v": 1	"t": 413934	"P": 1000.75	"F": 0}
{"v": 1	"t": 413954	"P": 999.25	"F": 0}
{"v": 1	"t": 413975	"P": 1003.5	"F": 0}
{"v": 1	"t": 413995	"P": 1003.25	"F": 0}
{"v": 1	"t": 414015	"P": 999.75	"F": 0}
{"v": 1	"t": 414036	"P": 1002.0	"F": 0}
{"v": 1	"t": 414056	"P": 1002.75	"F": 0}
{"v": 1	"t": 414077	"P": 1000.75	"F": 0}
{"v": 1	"t": 414097	"P": 998.0	"F": 0}
{"v": 1	"t": 414117	"P": 1004.25	"F": 0}
{"v": 1	"t": 414138	"P": 1002.5	"F": 0}
{"v": 1	"t": 414158	"P": 998.0	"F": 0}
{"v": 1	"t": 414178	"P": 1003.0	"F": 0}
{"v": 1	"t": 414199	"P": 1001.0	"F": 0}
{"v": 1	"t": 414219	"P": 1000.25	"F": 0}
{"v": 1	"t": 414240	"P": 1000.0	"F": 0}
{"v": 1	"t": 414260	"P": 1003.75	"F": 0}
{"v": 1	"t": 414280	"P": 999.25	"F": 0}
{"v": 1	"t": 414301	"P": 998.5	"F": 0}
{"v": 1	"t": 414321	"P": 1004.0	"F": 0}
{"v": 1	"t": 414342	"P": 1000.0	"F": 0}
{"v": 1	"t": 414362	"P": 1000.75	"F": 0}
{"v": 1	"t": 414382	"P": 1003.75	"F": 0}
{"v": 1	"t": 414403	"P": 1001.5	"F": 0}
{"v": 1	"t": 414423	"P": 1001.25	"F": 0}
{"v": 1	"t": 414444	"P": 1004.75	"F": 0}
{"v": 1	"t": 414464	"P": 1001.25	"F": 0}
{"v": 1	"t": 414484	"P": 1001.75	"F": 0}
{"v": 1	"t": 414505	"P": 1005.75	"F": 0}
{"v": 1	"t": 414525	"P": 1002.25	"F": 0}
{"v": 1	"t": 414546	"P": 999.75	"F": 0}
{"v": 1	"t": 414566	"P": 1004.25	"F": 0}
{"v": 1	"t": 414587	"P": 999.5	"F": 0}
{"v": 1	"t": 414607	"P": 1000.5	"F": 0}
{"v": 1	"t": 414627	"P": 1005.0	"F": 0}
{"v": 1	"t": 414648	"P": 1000.0	"F": 0	"C": 45.35	"D": 3062	"sn": 54091779688249	"file": "/data/device_log/data0000.out"}
{"v": 1	"t": 414668	"P": 1000.25	"F": 0}
{"v": 1	"t": 414689	"P": 1004.75	"F": 0}
{"v": 1	"t": 414709	"P": 1002.75	"F": 0}
{"v": 1	"t": 414729	"P": 999.0	"F": 0}
{"v": 1	"t": 414750	"P": 1004.75	"F": 0}
{"v": 1	"t": 414770	"P": 1003.0	"F": 0}
{"v": 1	"t": 414790	"P": 1000.0	"F": 0}
{"v": 1	"t": 414811	"P": 1001.25	"F": 0}
{"v": 1	"t": 414831	"P": 1004.5	"F": 0}
{"v": 1	"t": 414851	"P": 1000.75	"F": 0}
{"v": 1	"t": 414872	"P": 998.25	"F": 0}
{"v": 1	"t": 414892	"P": 1002.25	"F": 0}
{"v": 1	"t": 414913	"P": 1001.5	"F": 0}
{"v": 1	"t": 414933	"P": 998.0	"F": 0}
{"v": 1	"t": 414953	"P": 1002.75	"F": 0}
{"v": 1	"t": 414974	"P": 1003.25	"F": 0}
{"v": 1	"t": 414994	"P": 1001.0	"F": 0}
{"v": 1	"t": 415014	"P": 998.75	"F": 0}
{"v": 1	"t": 415035	"P": 1002.75	"F": 0}
{"v": 1	"t": 415055	"P": 1001.25	"F": 0}
{"v": 1	"t": 415076	"P": 999.5	"F": 0}
{"v": 1	"t": 415096	"P": 1004.0	"F": 0}
{"v": 1	"t": 415116	"P": 1000.5	"F": 0}
{"v": 1	"t": 415137	"P": 999.5	"F": 0}
{"v": 1	"t": 415157	"P": 999.5	"F": 0}
{"v": 1	"t": 415177	"P": 1001.25	"F": 0}
{"v": 1	"t": 415198	"P": 999.5	"F": 0}
{"v": 1	"t": 415218	"P": 1001.5	"F": 0}
{"v": 1	"t": 415239	"P": 1004.25	"F": 0}
{"v": 1	"t": 415259	"P": 999.25	"F": 0}
{"v": 1	"t": 415279	"P": 999.5	"F": 0}
{"v": 1	"t": 415300	"P": 1004.25	"F": 0}
{"v": 1	"t": 415320	"P": 1001.25	"F": 0}
{"v": 1	"t": 415341	"P": 999.25	"F": 0}
{"v": 1	"t": 415361	"P": 1003.75	"F": 0}
{"v": 1	"t": 415381	"P": 1001.25	"F": 0}
{"v": 1	"t": 415402	"P": 999.5	"F": 0}
{"v": 1	"t": 415422	"P": 1001.0	"F": 0}
{"v": 1	"t": 415442	"P": 1002.25	"F": 0}
{"v": 1	"t": 415463	"P": 998.0	"F": 0}
{"v": 1	"t": 415483	"P": 999.25	"F": 0}
{"v": 1	"t": 415504	"P": 1003.75	"F": 0}
{"v": 1	"t": 415524	"P": 999.0	"F": 0}
{"v": 1	"t": 415544	"P": 1000.0	"F": 0}
{"v": 1	"t": 415565	"P": 1003.5	"F": 0}
{"v": 1	"t": 415585	"P": 1002.5	"F": 0}
{"v": 1	"t": 415605	"P": 999.5	"F": 0}
{"v": 1	"t": 415626	"P": 1000.0	"F": 0}
{"v": 1	"t": 415646	"P": 1001.5	"F": 0}
{"v": 1	"t": 415667	"P": 999.5	"F": 0	"C": 45.315	"D": 3062	"sn": 54091779688249	"file": "/data/device_log/data0000.out"}
{"v": 1	"t": 415687	"P": 1000.25	"F": 0}
{"v": 1	"t": 415707	"P": 1004.25	"F": 0}
{"v": 1	"t": 415728	"P": 1000.75	"F": 0}
{"v": 1	"t": 415748	"P": 999.75	"F": 0}
{"v": 1	"t": 415768	"P": 1003.25	"F": 0}
{"v": 1	"t": 415789	"P": 1002.25	"F": 0}
{"v": 1	"t": 415809	"P": 999.5	"F": 0}
{"v": 1	"t": 415830	"P": 1003.0	"F": 0}
{"v": 1	"t": 415850	"P": 1003.0	"F": 0}
{"v": 1	"t": 415870	"P": 998.75	"F": 0}
{"v": 1	"t": 415891	"P": 1000.25	"F": 0}
{"v": 1	"t": 415911	"P": 1004.5	"F": 0}
{"v": 1	"t": 415931	"P": 1000.75	"F": 0}
{"v": 1	"t": 415952	"P": 998.5	"F": 0}
{"v": 1	"t": 415972	"P": 1004.25	"F": 0}
{"v": 1	"t": 415993	"P": 1001.5	"F": 0}
{"v": 1	"t": 416013	"P": 998.0	"F": 0}
{"v": 1	"t": 416033	"P": 1002.75	"F": 0}
{"v": 1	"t": 416054	"P": 1003.75	"F": 0}
{"v": 1	"t": 416074	"P": 999.0	"F": 0}
{"v": 1	"t": 416095	"P": 1000.25	"F": 0}
{"v": 1	"t": 416115	"P": 1001.75	"F": 0}
{"v": 1	"t": 416135	"P": 999.75	"F": 0}
{"v": 1	"t": 416156	"P": 999.5	"F": 0}
{"v": 1	"t": 416176	"P": 1003.25	"F": 0}
{"v": 1	"t": 416196	"P": 1000.75	"F": 0}
{"v": 1	"t": 416217	"P": 997.25	"F": 0}
{"v": 1	"t": 416237	"P": 1004.25	"F": 0}
{"v": 1	"t": 416258	"P": 1002.0	"F": 0}
{"v": 1	"t": 416278	"P": 998.25	"F": 0}
{"v": 1	"t": 416298	"P": 999.5	"F": 0}
{"v": 1	"t": 416319	"P": 1003.5	"F": 0}
{"v": 1	"t": 416339	"P": 1000.0	"F": 0}
{"v": 1	"t": 416359	"P": 999.75	"F": 0}
{"v": 1	"t": 416380	"P": 1004.75	"F": 0}
{"v": 1	"t": 416400	"P": 1002.5	"F": 0}
{"v": 1	"t": 416420	"P": 997.5	"F": 0}
{"v": 1	"t": 416441	"P": 1000.5	"F": 0}
{"v": 1	"t": 416461	"P": 1003.25	"F": 0}
{"v": 1	"t": 416482	"P": 999.5	"F": 0}
{"v": 1	"t": 416502	"P": 1000.5	"F": 0}
{"v": 1	"t": 416522	"P": 1003.75	"F": 0}
{"v": 1	"t": 416543	"P": 1000.0	"F": 0}
{"v": 1	"t": 416563	"P": 1000.25	"F": 0}
{"v": 1	"t": 416584	"P": 1003.25	"F": 0}
{"v": 1	"t": 416604	"P": 1001.25	"F": 0}
{"v": 1	"t": 416624	"P": 997.5	"F": 0}
{"v": 1	"t": 416645	"P": 1005.25	"F": 0}
{"v": 1	"t": 416665	"P": 1000.75	"F": 0}
{"v": 1	"t": 416686	"P": 998.75	"F": 0	"C": 45.335	"D": 3062	"sn": 54091779688249	"file": "/data/device_log/data0000.out"}
{"v": 1	"t": 416706	"P": 1002.0	"F": 0}
{"v": 1	"t": 416726	"P": 1002.25	"F": 0}
{"v": 1	"t": 416747	"P": 1000.5	"F": 0}
{"v": 1	"t": 416767	"P": 1000.5	"F": 0}
{"v": 1	"t": 416787	"P": 1002.5	"F": 0}
{"v": 1	"t": 416808	"P": 1001.0	"F": 0}
{"v": 1	"t": 416828	"P": 999.75	"F": 0}
{"v": 1	"t": 416848	"P": 1003.75	"F": 0}
{"v": 1	"t": 416869	"P": 1003.25	"F": 0}
{"v": 1	"t": 416889	"P": 1000.0	"F": 0}
{"v": 1	"t": 416910	"P": 1001.25	"F": 0}
{"v": 1	"t": 416930	"P": 1004.5	"F": 0}
{"v": 1	"t": 416950	"P": 999.5	"F": 0}
{"v": 1	"t": 416971	"P": 999.75	"F": 0}
{"v": 1	"t": 416991	"P": 1003.5	"F": 0}
{"v": 1	"t": 417011	"P": 1002.25	"F": 0}
{"v": 1	"t": 417032	"P": 998.25	"F": 0}
{"v": 1	"t": 417052	"P": 1002.5	"F": 0}
{"v": 1	"t": 417073	"P": 1000.5	"F": 0}
{"v": 1	"t": 417093	"P": 999.75	"F": 0}
{"v": 1	"t": 417113	"P": 1000.0	"F": 0}
{"v": 1	"t": 417134	"P": 1002.25	"F": 0}
{"v": 1	"t": 417154	"P": 1000.75	"F": 0}
{"v": 1	"t": 417174	"P": 1000.75	"F": 0}
{"v": 1	"t": 417195	"P": 1003.25	"F": 0}
{"v": 1	"t": 417215	"P": 1002.0	"F": 0}
{"v": 1	"t": 417236	"P": 1000.25	"F": 0}
{"v": 1	"t": 417256	"P": 1004.25	"F": 0}
{"v": 1	"t": 417276	"P": 1001.75	"F": 0}
{"v": 1	"t": 417297	"P": 1000.5	"F": 0}
{"v": 1	"t": 417317	"P": 1002.5	"F": 0}
{"v": 1	"t": 417338	"P": 1002.0	"F": 0}
{"v": 1	"t": 417358	"P": 1000.25	"F": 0}
{"v": 1	"t": 417378	"P": 998.5	"F": 0}
{"v": 1	"t": 417399	"P": 1002.75	"F": 0}
{"v": 1	"t": 417419	"P": 1001.0	"F": 0}
{"v": 1	"t": 417439	"P": 1000.5	"F": 0}
{"v": 1	"t": 417460	"P": 1001.75	"F": 0}
{"v": 1	"t": 417480	"P": 1004.0	"F": 0}
{"v": 1	"t": 417500	"P": 998.5	"F": 0}
{"v": 1	"t": 417521	"P": 1002.5	"F": 0}
{"v": 1	"t": 417541	"P": 1002.25	"F": 0}
{"v": 1	"t": 417562	"P": 1000.0	"F": 0}
{"v": 1	"t": 417582	"P": 999.75	"F": 0}
{"v": 1	"t": 417602	"P": 1004.75	"F": 0}
{"v": 1	"t": 417623	"P": 1002.25	"F": 0}
{"v": 1	"t": 417643	"P": 998.5	"F": 0}
{"v": 1	"t": 417663	"P": 1002.5	"F": 0}
{"v": 1	"t": 417684	"P": 1004.25	"F": 0}
{"v": 1	"t": 417704	"P": 999.25	"F": 0	"C": 45.315	"D": 3062	"sn": 54091779688249	"file": "/data/device_log/data0000.out"}
{"v": 1	"t": 417725	"P": 999.0	"F": 0}
{"v": 1	"t": 417745	"P": 1004.0	"F": 0}
{"v": 1	"t": 417765	"P": 1000.5	"F": 0}
{"v": 1	"t": 417786	"P": 999.5	"F": 0}
{"v": 1	"t": 417806	"P": 1003.5	"F": 0}
{"v": 1	"t": 417826	"P": 1001.5	"F": 0}
{"v": 1	"t": 417847	"P": 998.5	"F": 0}
{"v": 1	"t": 417867	"P": 1001.0	"F": 0}
{"v": 1	"t": 417887	"P": 1003.75	"F": 0}
{"v": 1	"t": 417908	"P": 1002.5	"F": 0}
{"v": 1	"t": 417928	"P": 998.25	"F": 0}
{"v": 1	"t": 417948	"P": 1000.0	"F": 0}
{"v": 1	"t": 417968	"P": 1003.25	"F": 0}
{"v": 1	"t": 417989	"P": 1002.5	"F": 0}
{"v": 1	"t": 418009	"P": 1000.0	"F": 0}
{"v": 1	"t": 418029	"P": 998.0	"F": 0}
{"v": 1	"t": 418050	"P": 1002.75	"F": 0}
{"v": 1	"t": 418070	"P": 1002.0	"F": 0}
{"v": 1	"t": 418090	"P": 998.75	"F": 0}
{"v": 1	"t": 418111	"P": 1002.75	"F": 0}
{"v": 1	"t": 418131	"P": 1000.5	"F": 0}
{"v": 1	"t": 418152	"P": 998.5	"F": 0}
{"v": 1	"t": 418172	"P": 1001.0	"F": 0}
{"v": 1	"t": 418192	"P": 1003.0	"F": 0}
{"v": 1	"t": 418213	"P": 1000.5	"F": 0}
{"v": 1	"t": 418233	"P": 998.75	"F": 0}
{"v": 1	"t": 418253	"P": 1001.0	"F": 0}
{"v": 1	"t": 418274	"P": 1003.5	"F": 0}
{"v": 1	"t": 418294	"P": 1001.0	"F": 0}
{"v": 1	"t": 418314	"P": 999.75	"F": 0}
{"v": 1	"t": 418334	"P": 1000.75	"F": 0}
{"v": 1	"t": 418355	"P": 1004.0	"F": 0}
{"v": 1	"t": 418375	"P": 1000.5	"F": 0}
{"v": 1	"t": 418395	"P": 999.0	"F": 0}
{"v": 1	"t": 418416	"P": 999.0	"F": 0}
{"v": 1	"t": 418436	"P": 1003.25	"F": 0}
{"v": 1	"t": 418456	"P": 1002.25	"F": 0}
{"v": 1	"t": 418476	"P": 1000.75	"F": 0}
{"v": 1	"t": 418497	"P": 998.0	"F": 0}
{"v": 1	"t": 418517	"P": 1004.0	"F": 0}
{"v": 1	"t": 418537	"P": 1006.0	"F": 0}
{"v": 1	"t": 418558	"P": 1000.25	"F": 0}
{"v": 1	"t": 418578	"P": 999.0	"F": 0}
{"v": 1	"t": 418598	"P": 1001.5	"F": 0}
{"v": 1	"t": 418619	"P": 1004.25	"F": 0}
{"v": 1	"t": 418639	"P": 1002.25	"F": 0}
{"v": 1	"t": 418659	"P": 998.5	"F": 0}
{"v": 1	"t": 418679	"P": 999.75	"F": 0}
{"v": 1	"t": 418700	"P": 1003.5	"F": 0}
{"v": 1	"t": 418720	"P": 1000.75	"F": 0	"C": 45.26	"D": 3062	"sn": 54091779688249	"file": "/data/device_log/data0000.out"}
{"v": 1	"t": 418740	"P": 1000.5	"F": 0}
{"v": 1	"t": 418761	"P": 1001.25	"F": 0}
{"v": 1	"t": 418781	"P": 1005.0	"F": 0}
{"v": 1	"t": 418801	"P": 1000.75	"F": 0}
{"v": 1	"t": 418822	"P": 998.25	"F": 0}
{"v": 1	"t": 418842	"P": 1002.5	"F": 0}
{"v": 1	"t": 418862	"P": 1002.75	"F": 0}
{"v": 1	"t": 418883	"P": 1001.0	"F": 0}
{"v": 1	"t": 418903	"P": 998.75	"F": 0}
{"v": 1	"t": 418923	"P": 1001.5	"F": 0}
{"v": 1	"t": 418944	"P": 1005.5	"F": 0}
{"v": 1	"t": 418964	"P": 1000.75	"F": 0}
{"v": 1	"t": 418984	"P": 998.5	"F": 0}
{"v": 1	"t": 419004	"P": 999.25	"F": 0}
{"v": 1	"t": 419025	"P": 1004.25	"F": 0}
{"v": 1	"t": 419045	"P": 1001.5	"F": 0}
{"v": 1	"t": 419065	"P": 999.75	"F": 0}
{"v": 1	"t": 419086	"P": 998.75	"F": 0}
{"v": 1	"t": 419106	"P": 1003.75	"F": 0}
{"v": 1	"t": 419126	"P": 1004.0	"F": 0}
{"v": 1	"t": 419147	"P": 999.0	"F": 0}
{"v": 1	"t": 419167	"P": 998.5	"F": 0}
{"v": 1	"t": 419187	"P": 1002.5	"F": 0}
{"v": 1	"t": 419207	"P": 1002.5	"F": 0}
{"v": 1	"t": 419228	"P": 1001.5	"F": 0}
{"v": 1	"t": 419248	"P": 998.25	"F": 0}
{"v": 1	"t": 419268	"P": 1000.25	"F": 0}
{"v": 1	"t": 419289	"P": 1003.5	"F": 0}
{"v": 1	"t": 419309	"P": 1000.5	"F": 0}
{"v": 1	"t": 419329	"P": 998.5	"F": 0}
{"v": 1	"t": 419349	"P": 1002.0	"F": 0}
{"v": 1	"t": 419370	"P": 1003.5	"F": 0}
{"v": 1	"t": 419390	"P": 1002.5	"F": 0}
{"v": 1	"t": 419410	"P": 1000.5	"F": 0}
{"v": 1	"t": 419431	"P": 1000.5	"F": 0}
{"v": 1	"t": 419451	"P": 1002.25	"F": 0}
{"v": 1	"t": 419471	"P": 1000.75	"F": 0}
{"v": 1	"t": 419492	"P": 997.75	"F": 0}
{"v": 1	"t": 419512	"P": 1001.25	"F": 0}
{"v": 1	"t": 419532	"P": 1002.0	"F": 0}
{"v": 1	"t": 419553	"P": 1002.25	"F": 0}
{"v": 1	"t": 419573	"P": 998.5	"F": 0}
{"v": 1	"t": 419593	"P": 1000.75	"F": 0}
{"v": 1	"t": 419614	"P": 1004.25	"F": 0}
{"v": 1	"t": 419634	"P": 1001.0	"F": 0}
{"v": 1	"t": 419654	"P": 999.25	"F": 0}
{"v": 1	"t": 419674	"P": 999.75	"F": 0}
{"v": 1	"t": 419695	"P": 1003.0	"F": 0}
{"v": 1	"t": 419715	"P": 1001.0	"F": 0}
{"v": 1	"t": 419735	"P": 1000.75	"F": 0	"C": 45.275	"D": 3062	"sn": 54091779688249	"file": "/data/device_log/data0000.out"}
{"v": 1	"t": 419756	"P": 1000.0	"F": 0}
{"v": 1	"t": 419776	"P": 1003.25	"F": 0}
{"v": 1	"t": 419796	"P": 1003.25	"F": 0}
{"v": 1	"t": 419816	"P": 1000.25	"F": 0}
{"v": 1	"t": 419837	"P": 998.25	"F": 0}
{"v": 1	"t": 419857	"P": 1003.0	"F": 0}
{"v": 1	"t": 419877	"P": 1003.5	"F": 0}
{"v": 1	"t": 419898	"P": 1000.75	"F": 0}
{"v": 1	"t": 419918	"P": 999.25	"F": 0}
{"v": 1	"t": 419938	"P": 1000.0	"F": 0}
{"v": 1	"t": 419958	"P": 1004.5	"F": 0}
{"v": 1	"t": 419979	"P": 1003.5	"F": 0}
{"v": 1	"t": 419999	"P": 998.75	"F": 0}
{"v": 1	"t": 420019	"P": 999.0	"F": 0}
{"v": 1	"t": 420040	"P": 1002.5	"F": 0}
{"v": 1	"t": 420060	"P": 1003.75	"F": 0}
{"v": 1	"t": 420080	"P": 1001.25	"F": 0}
{"v": 1	"t": 420100	"P": 999.0	"F": 0}
{"v": 1	"t": 420121	"P": 1002.0	"F": 0}
{"v": 1	"t": 420141	"P": 1002.75	"F": 0}
{"v": 1	"t": 420161	"P": 999.5	"F": 0}
{"v": 1	"t": 420182	"P": 997.75	"F": 0}
{"v": 1	"t": 420202	"P": 1001.5	"F": 0}
{"v": 1	"t": 420222	"P": 1002.5	"F": 0}
{"v": 1	"t": 420243	"P": 998.5	"F": 0}
{"v": 1	"t": 420263	"P": 999.0	"F": 0}
{"v": 1	"t": 420283	"P": 999.75	"F": 0}
{"v": 1	"t": 420304	"P": 1004.0	"F": 0}
{"v": 1	"t": 420324	"P": 1003.75	"F": 0}
{"v": 1	"t": 420344	"P": 998.75	"F": 0}
{"v": 1	"t": 420364	"P": 1000.0	"F": 0}
{"v": 1	"t": 420385	"P": 1003.25	"F": 0}
{"v": 1	"t": 420405	"P": 1003.25	"F": 0}
{"v": 1	"t": 420425	"P": 1000.0	"F": 0}
{"v": 1	"t": 420446	"P": 999.25	"F": 0}
{"v": 1	"t": 420466	"P": 1001.75	"F": 0}
{"v": 1	"t": 420486	"P": 1002.5	"F": 0}
{"v": 1	"t": 420506	"P": 1000.5	"F": 0}
{"v": 1	"t": 420527	"P": 997.25	"F": 0}
{"v": 1	"t": 420547	"P": 998.5	"F": 0}
{"v": 1	"t": 420567	"P": 1003.5	"F": 0}
{"v": 1	"t": 420588	"P": 1003.0	"F": 0}
{"v": 1	"t": 420608	"P": 999.75	"F": 0}
{"v": 1	"t": 420628	"P": 999.5	"F": 0}
{"v": 1	"t": 420648	"P": 1002.5	"F": 0}
{"v": 1	"t": 420669	"P": 1001.75	"F": 0}
{"v": 1	"t": 420689	"P": 1002.75	"F": 0}
{"v": 1	"t": 420709	"P": 998.5	"F": 0}
{"v": 1	"t": 420730	"P": 1001.75	"F": 0}
{"v": 1	"t": 420750	"P": 1002.0	"F": 0	"C": 45.26	"D": 3062	"sn": 54091779688249	"file": "/data/device_log/data0000.out"}
{"v": 1	"t": 420770	"P": 999.5	"F": 0}
{"v": 1	"t": 420791	"P": 998.25	"F": 0}
{"v": 1	"t": 420811	"P": 1004.0	"F": 0}
{"v": 1	"t": 420831	"P": 1001.75	"F": 0}
{"v": 1	"t": 420852	"P": 998.75	"F": 0}
{"v": 1	"t": 420872	"P": 1000.0	"F": 0}
{"v": 1	"t": 420892	"P": 1003.75	"F": 0}
{"v": 1	"t": 420912	"P": 1001.75	"F": 0}
{"v": 1	"t": 420933	"P": 1000.25	"F": 0}
{"v": 1	"t": 420953	"P": 999.5	"F": 0}
{"v": 1	"t": 420973	"P": 1002.5	"F": 0}
{"v": 1	"t": 420994	"P": 1001.25	"F": 0}
{"v": 1	"t": 421014	"P": 1001.5	"F": 0}
{"v": 1	"t": 421034	"P": 999.25	"F": 0}
{"v": 1	"t": 421055	"P": 1002.25	"F": 0}
{"v": 1	"t": 421075	"P": 1003.5	"F": 0}
{"v": 1	"t": 421095	"P": 998.75	"F": 0}
{"v": 1	"t": 421115	"P": 999.5	"F": 0}
{"v": 1	"t": 421136	"P": 1001.75	"F": 0}
{"v": 1	"t": 421156	"P": 1004.25	"F": 0}
{"v": 1	"t": 421176	"P": 1001.75	"F": 0}
{"v": 1	"t": 421197	"P": 999.25	"F": 0}
{"v": 1	"t": 421217	"P": 1000.75	"F": 0}
{"v": 1	"t": 421237	"P": 1005.0	"F": 0}
{"v": 1	"t": 421257	"P": 1002.0	"F": 0}
{"v": 1	"t": 421278	"P": 998.75	"F": 0}
{"v": 1	"t": 421298	"P": 999.0	"F": 0}
{"v": 1	"t": 421318	"P": 1002.25	"F": 0}
{"v": 1	"t": 421339	"P": 1002.75	"F": 0}
{"v": 1	"t": 421359	"P": 1000.5	"F": 0}
{"v": 1	"t": 421379	"P": 1000.75	"F": 0}
{"v": 1	"t": 421400	"P": 1001.0	"F": 0}
{"v": 1	"t": 421420	"P": 1002.75	"F": 0}
{"v": 1	"t": 421440	"P": 1001.75	"F": 0}
{"v": 1	"t": 421460	"P": 997.5	"F": 0}
{"v": 1	"t": 421481	"P": 1000.5	"F": 0}
{"v": 1	"t": 421501	"P": 1002.5	"F": 0}
{"v": 1	"t": 421521	"P": 1001.5	"F": 0}
{"v": 1	"t": 421542	"P": 999.75	"F": 0}
{"v": 1	"t": 421562	"P": 1001.75	"F": 0}
{"v": 1	"t": 421582	"P": 1004.25	"F": 0}
{"v": 1	"t": 421603	"P": 1002.25	"F": 0}
{"v": 1	"t": 421623	"P": 999.25	"F": 0}
{"v": 1	"t": 421643	"P": 1001.0	"F": 0}
{"v": 1	"t": 421664	"P": 1002.75	"F": 0}
{"v": 1	"t": 421684	"P": 1000.25	"F": 0}
{"v": 1	"t": 421704	"P": 998.5	"F": 0}
{"v": 1	"t": 421725	"P": 1002.25	"F": 0}
{"v": 1	"t": 421745	"P": 1002.5	"F": 0}
{"v": 1	"t": 421765	"P": 1000.75	"F": 0	"C": 45.225	"D": 3062	"sn": 54091779688249	"file": "/data/device_log/data0000.out"}
{"v": 1	"t": 421786	"P": 1000.0	"F": 0}
{"v": 1	"t": 421806	"P": 1001.5	"F": 0}
{"v": 1	"t": 421826	"P": 1002.5	"F": 0}
{"v": 1	"t": 421847	"P": 1000.75	"F": 0}
{"v": 1	"t": 421867	"P": 1003.0	"F": 0}
{"v": 1	"t": 421887	"P": 1003.75	"F": 0}
{"v": 1	"t": 421908	"P": 999.25	"F": 0}
{"v": 1	"t": 421928	"P": 997.75	"F": 0}
{"v": 1	"t": 421948	"P": 1002.0	"F": 0}
{"v": 1	"t": 421969	"P": 1003.75	"F": 0}
{"v": 1	"t": 421989	"P": 1001.0	"F": 0}
{"v": 1	"t": 422009	"P": 999.5	"F": 0}
{"v": 1	"t": 422029	"P": 1000.75	"F": 0}
{"v": 1	"t": 422050	"P": 1003.25	"F": 0}
{"v": 1	"t": 422070	"P": 1003.0	"F": 0}
{"v": 1	"t": 422090	"P": 999.75	"F": 0}
{"v": 1	"t": 422111	"P": 999.0	"F": 0}
{"v": 1	"t": 422131	"P": 1002.75	"F": 0}
{"v": 1	"t": 422151	"P": 1003.0	"F": 0}
{"v": 1	"t": 422171	"P": 1000.25	"F": 0}
{"v": 1	"t": 422192	"P": 997.75	"F": 0}
{"v": 1	"t": 422212	"P": 1002.0	"F": 0}
{"v": 1	"t": 422232	"P": 1002.75	"F": 0}
{"v": 1	"t": 422253	"P": 1000.75	"F": 0}
{"v": 1	"t": 422273	"P": 998.75	"F": 0}
{"v": 1	"t": 422293	"P": 1000.5	"F": 0}
{"v": 1	"t": 422314	"P": 1004.25	"F": 0}
{"v": 1	"t": 422334	"P": 1001.75	"F": 0}
{"v": 1	"t": 422354	"P": 998.25	"F": 0}
{"v": 1	"t": 422374	"P": 1000.0	"F": 0}
{"v": 1	"t": 422395	"P": 1004.75	"F": 0}
{"v": 1	"t": 422415	"P": 1002.25	"F": 0}
{"v": 1	"t": 422435	"P": 999.25	"F": 0}
{"v": 1	"t": 422456	"P": 999.5	"F": 0}
{"v": 1	"t": 422476	"P": 1001.5	"F": 0}
{"v": 1	"t": 422496	"P": 1002.25	"F": 0}
{"v": 1	"t": 422517	"P": 1000.5	"F": 0}
{"v": 1	"t": 422537	"P": 998.25	"F": 0}
{"v": 1	"t": 422557	"P": 1002.5	"F": 0}
{"v": 1	"t": 422577	"P": 1003.0	"F": 0}
{"v": 1	"t": 422598	"P": 999.75	"F": 0}
{"v": 1	"t": 422618	"P": 998.0	"F": 0}
{"v": 1	"t": 422638	"P": 1001.75	"F": 0}
{"v": 1	"t": 422659	"P": 1003.75	"F": 0}
{"v": 1	"t": 422679	"P": 1000.75	"F": 0}
{"v": 1	"t": 422699	"P": 999.5	"F": 0}
{"v": 1	"t": 422719	"P": 1000.75	"F": 0}
{"v": 1	"t": 422740	"P": 1003.25	"F": 0}
{"v": 1	"t": 422760	"P": 1002.5	"F": 0}
{"v": 1	"t": 422780	"P": 999.75	"F": 0	"C": 45.19	"D": 3062	"sn": 54091779688249	"file": "/data/device_log/data0000.out"}
{"v": 1	"t": 422801	"P": 1002.5	"F": 0}
{"v": 1	"t": 422821	"P": 1005.0	"F": 0}
{"v": 1	"t": 422841	"P": 1001.5	"F": 0}
{"v": 1	"t": 422862	"P": 999.25	"F": 0}
{"v": 1	"t": 422882	"P": 998.0	"F": 0}
{"v": 1	"t": 422902	"P": 1003.75	"F": 0}
{"v": 1	"t": 422922	"P": 1005.0	"F": 0}
{"v": 1	"t": 422943	"P": 1000.75	"F": 0}
{"v": 1	"t": 422963	"P": 999.75	"F": 0}
{"v": 1	"t": 422983	"P": 1002.0	"F": 0}
{"v": 1	"t": 423004	"P": 1004.25	"F": 0}
{"v": 1	"t": 423024	"P": 1001.5	"F": 0}
{"v": 1	"t": 423044	"P": 999.75	"F": 0}
{"v": 1	"t": 423064	"P": 1000.0	"F": 0}
{"v": 1	"t": 423085	"P": 1005.25	"F": 0}
{"v": 1	"t": 423105	"P": 1002.5	"F": 0}
{"v": 1	"t": 423125	"P": 1001.25	"F": 0}
{"v": 1	"t": 423146	"P": 999.75	"F": 0}
{"v": 1	"t": 423166	"P": 1004.5	"F": 0}
{"v": 1	"t": 423186	"P": 1002.5	"F": 0}
{"v": 1	"t": 423207	"P": 999.25	"F": 0}
{"v": 1	"t": 423227	"P": 1002.0	"F": 0}
{"v": 1	"t": 423247	"P": 1003.0	"F": 0}
{"v": 1	"t": 423267	"P": 1002.5	"F": 0}
{"v": 1	"t": 423288	"P": 998.75	"F": 0}
{"v": 1	"t": 423308	"P": 997.25	"F": 0}
{"v": 1	"t": 423328	"P": 1002.25	"F": 0}
{"v": 1	"t": 423349	"P": 1003.5	"F": 0}
{"v": 1	"t": 423369	"P": 1000.5	"F": 0}
{"v": 1	"t": 423389	"P": 999.25	"F": 0}
{"v": 1	"t": 423410	"P": 1001.25	"F": 0}
{"v": 1	"t": 423430	"P": 1004.75	"F": 0}
{"v": 1	"t": 423450	"P": 1000.75	"F": 0}
{"v": 1	"t": 423470	"P": 999.75	"F": 0}
{"v": 1	"t": 423491	"P": 999.75	"F": 0}
{"v": 1	"t": 423511	"P": 1004.0	"F": 0}
{"v": 1	"t": 423531	"P": 1002.75	"F": 0}
{"v": 1	"t": 423552	"P": 999.75	"F": 0}
{"v": 1	"t": 423572	"P": 998.5	"F": 0}
{"v": 1	"t": 423592	"P": 1002.75	"F": 0}
{"v": 1	"t": 423612	"P": 1001.75	"F": 0}
{"v": 1	"t": 423633	"P": 1001.5	"F": 0}
{"v": 1	"t": 423653	"P": 998.0	"F": 0}
{"v": 1	"t": 423673	"P": 1002.0	"F": 0}
{"v": 1	"t": 423694	"P": 1004.0	"F": 0}
{"v": 1	"t": 423714	"P": 1001.5	"F": 0}
{"v": 1	"t": 423734	"P": 997.75	"F": 0}
{"v": 1	"t": 423754	"P": 1001.25	"F": 0}
{"v": 1	"t": 423775	"P": 1003.5	"F": 0}
{"v": 1	"t": 423795	"P": 1001.75	"F": 0	"C": 45.215	"D": 3062	"sn": 54091779688249	"file": "/data/device_log/data0000.out"}
{"v": 1	"t": 423815	"P": 997.0	"F": 0}
{"v": 1	"t": 423836	"P": 999.75	"F": 0}
{"v": 1	"t": 423856	"P": 1003.5	"F": 0}
{"v": 1	"t": 423876	"P": 1001.5	"F": 0}
{"v": 1	"t": 423897	"P": 999.5	"F": 0}
{"v": 1	"t": 423917	"P": 999.0	"F": 0}
{"v": 1	"t": 423937	"P": 1003.5	"F": 0}
{"v": 1	"t": 423957	"P": 1003.5	"F": 0}
{"v": 1	"t": 423978	"P": 1000.25	"F": 0}
{"v": 1	"t": 423998	"P": 1000.5	"F": 0}
{"v": 1	"t": 424018	"P": 1001.5	"F": 0}
{"v": 1	"t": 424039	"P": 1003.5	"F": 0}
{"v": 1	"t": 424059	"P": 1000.5	"F": 0}
{"v": 1	"t": 424079	"P": 1000.0	"F": 0}
{"v": 1	"t": 424100	"P": 1001.5	"F": 0}
{"v": 1	"t": 424120	"P": 1003.0	"F": 0}
{"v": 1	"t": 424140	"P": 1000.25	"F": 0}
{"v": 1	"t": 424160	"P": 998.75	"F": 0}
{"v": 1	"t": 424181	"P": 1000.0	"F": 0}
{"v": 1	"t": 424201	"P": 1002.25	"F": 0}
{"v": 1	"t": 424221	"P": 1001.0	"F": 0}
{"v": 1	"t": 424242	"P": 998.75	"F": 0}
{"v": 1	"t": 424262	"P": 999.5	"F": 0}
{"v": 1	"t": 424282	"P": 1004.0	"F": 0}
{"v": 1	"t": 424302	"P": 1003.5	"F": 0}
{"v": 1	"t": 424323	"P": 999.75	"F": 0}
{"v": 1	"t": 424343	"P": 997.75	"F": 0}
{"v": 1	"t": 424363	"P": 1002.5	"F": 0}
{"v": 1	"t": 424384	"P": 1003.0	"F": 0}
{"v": 1	"t": 424404	"P": 999.5	"F": 0}
{"v": 1	"t": 424424	"P": 998.5	"F": 0}
{"v": 1	"t": 424444	"P": 1000.0	"F": 0}
{"v": 1	"t": 424465	"P": 1003.0	"F": 0}
{"v": 1	"t": 424485	"P": 1003.0	"F": 0}
{"v": 1	"t": 424505	"P": 999.0	"F": 0}
{"v": 1	"t": 424526	"P": 998.75	"F": 0}
{"v": 1	"t": 424546	"P": 1004.5	"F": 0}
{"v": 1	"t": 424566	"P": 1002.5	"F": 0}
{"v": 1	"t": 424586	"P": 1001.25	"F": 0}
{"v": 1	"t": 424607	"P": 999.0	"F": 0}
{"v": 1	"t": 424627	"P": 1000.0	"F": 0}
{"v": 1	"t": 424647	"P": 1002.25	"F": 0}
{"v": 1	"t": 424668	"P": 1000.75	"F": 0}
{"v": 1	"t": 424688	"P": 998.5	"F": 0}
{"v": 1	"t": 424708	"P": 1002.0	"F": 0}
{"v": 1	"t": 424729	"P": 1003.25	"F": 0}
{"v": 1	"t": 424749	"P": 1000.25	"F": 0}
{"v": 1	"t": 424769	"P": 992.5	"F": 0}
{"v": 1	"t": 424790	"P": 1001.75	"F": 0}
{"v": 1	"t": 424810	"P": 1005.25	"F": 0	"C": 45.15	"D": 3062	"sn": 54091779688249	"file": "/data/device_log/data0000.out"}
{"v": 1	"t": 424830	"P": 1000.75	"F": 0}
{"v": 1	"t": 424850	"P": 998.5	"F": 0}
{"v": 1	"t": 424871	"P": 1001.5	"F": 0}
{"v": 1	"t": 424891	"P": 1002.25	"F": 0}
{"v": 1	"t": 424911	"P": 999.25	"F": 0}
{"v": 1	"t": 424932	"P": 998.0	"F": 0}
{"v": 1	"t": 424952	"P": 1001.25	"F": 0}
{"v": 1	"t": 424972	"P": 1003.25	"F": 0}
{"v": 1	"t": 424993	"P": 1001.5	"F": 0}
{"v": 1	"t": 425013	"P": 1000.0	"F": 0}
{"v": 1	"t": 425033	"P": 1001.25	"F": 0}
{"v": 1	"t": 425053	"P": 1002.75	"F": 0}
{"v": 1	"t": 425074	"P": 1001.25	"F": 0}
{"v": 1	"t": 425094	"P": 1000.5	"F": 0}
{"v": 1	"t": 425114	"P": 998.75	"F": 0}
{"v": 1	"t": 425135	"P": 1004.75	"F": 0}
{"v": 1	"t": 425155	"P": 1002.5	"F": 0}
{"v": 1	"t": 425175	"P": 999.5	"F": 0}
{"v": 1	"t": 425196	"P": 999.75	"F": 0}
{"v": 1	"t": 425216	"P": 1001.0	"F": 0}
{"v": 1	"t": 425236	"P": 1002.5	"F": 0}
{"v": 1	"t": 425256	"P": 1002.0	"F": 0}
{"v": 1	"t": 425277	"P": 999.25	"F": 0}
{"v": 1	"t": 425297	"P": 1002.75	"F": 0}
{"v": 1	"t": 425317	"P": 1003.25	"F": 0}
{"v": 1	"t": 425338	"P": 1001.75	"F": 0}
{"v": 1	"t": 425358	"P": 1001.75	"F": 0}
{"v": 1	"t": 425378	"P": 999.25	"F": 0}
{"v": 1	"t": 425398	"P": 1004.0	"F": 0}
{"v": 1	"t": 425419	"P": 1001.75	"F": 0}
{"v": 1	"t": 425439	"P": 999.5	"F": 0}
{"v": 1	"t": 425459	"P": 1000.75	"F": 0}
{"v": 1	"t": 425480	"P": 1003.5	"F": 0}
{"v": 1	"t": 425500	"P": 1003.75	"F": 0}
{"v": 1	"t": 425520	"P": 1001.25	"F": 0}
{"v": 1	"t": 425541	"P": 999.25	"F": 0}
{"v": 1	"t": 425561	"P": 1003.0	"F": 0}
{"v": 1	"t": 425581	"P": 1001.25	"F": 0}
{"v": 1	"t": 425602	"P": 997.25	"F": 0}
{"v": 1	"t": 425622	"P": 1004.0	"F": 0}
{"v": 1	"t": 425642	"P": 1002.25	"F": 0}
{"v": 1	"t": 425663	"P": 1001.75	"F": 0}
{"v": 1	"t": 425683	"P": 999.0	"F": 0}
{"v": 1	"t": 425703	"P": 1002.75	"F": 0}
{"v": 1	"t": 425724	"P": 1002.0	"F": 0}
{"v": 1	"t": 425744	"P": 999.75	"F": 0}
{"v": 1	"t": 425764	"P": 998.0	"F": 0}
{"v": 1	"t": 425785	"P": 1004.25	"F": 0}
{"v": 1	"t": 425805	"P": 1001.25	"F": 0}
{"v": 1	"t": 425825	"P": 1000.5	"F": 0	"C": 45.17	"D": 3062	"sn": 54091779688249	"file": "/data/device_log/data0000.out"}
{"v": 1	"t": 425846	"P": 1001.75	"F": 0}
{"v": 1	"t": 425866	"P": 1002.0	"F": 0}
{"v": 1	"t": 425886	"P": 1001.5	"F": 0}
{"v": 1	"t": 425907	"P": 997.75	"F": 0}
{"v": 1	"t": 425927	"P": 1001.75	"F": 0}
{"v": 1	"t": 425947	"P": 1004.25	"F": 0}
{"v": 1	"t": 425968	"P": 1001.0	"F": 0}
{"v": 1	"t": 425988	"P": 999.5	"F": 0}
{"v": 1	"t": 426008	"P": 1003.0	"F": 0}
{"v": 1	"t": 426029	"P": 1003.0	"F": 0}
{"v": 1	"t": 426049	"P": 1001.75	"F": 0}
{"v": 1	"t": 426069	"P": 1000.25	"F": 0}
{"v": 1	"t": 426089	"P": 999.5	"F": 0}
{"v": 1	"t": 426110	"P": 1003.5	"F": 0}
{"v": 1	"t": 426130	"P": 1003.0	"F": 0}
{"v": 1	"t": 426150	"P": 1000.25	"F": 0}
{"v": 1	"t": 426171	"P": 999.75	"F": 0}
{"v": 1	"t": 426191	"P": 1004.25	"F": 0}
{"v": 1	"t": 426211	"P": 1002.0	"F": 0}
{"v": 1	"t": 426232	"P": 1002.5	"F": 0}
{"v": 1	"t": 426252	"P": 998.25	"F": 0}
{"v": 1	"t": 426272	"P": 1003.5	"F": 0}
{"v": 1	"t": 426292	"P": 1003.5	"F": 0}
{"v": 1	"t": 426313	"P": 999.25	"F": 0}
{"v": 1	"t": 426333	"P": 998.5	"F": 0}
{"v": 1	"t": 426353	"P": 1003.5	"F": 0}
{"v": 1	"t": 426374	"P": 1004.0	"F": 0}
{"v": 1	"t": 426394	"P": 1000.75	"F": 0}
{"v": 1	"t": 426414	"P": 999.5	"F": 0}
{"v": 1	"t": 426435	"P": 1000.5	"F": 0}
{"v": 1	"t": 426455	"P": 1000.5	"F": 0}
{"v": 1	"t": 426475	"P": 1000.0	"F": 0}
{"v": 1	"t": 426495	"P": 998.75	"F": 0}
{"v": 1	"t": 426516	"P": 1001.25	"F": 0}
{"v": 1	"t": 426536	"P": 1001.5	"F": 0}
{"v": 1	"t": 426556	"P": 1000.5	"F": 0}
{"v": 1	"t": 426577	"P": 998.25	"F": 0}
{"v": 1	"t": 426597	"P": 999.25	"F": 0}
{"v": 1	"t": 426617	"P": 1004.0	"F": 0}
{"v": 1	"t": 426638	"P": 1002.75	"F": 0}
{"v": 1	"t": 426658	"P": 999.5	"F": 0}
{"v": 1	"t": 426678	"P": 999.5	"F": 0}
{"v": 1	"t": 426698	"P": 1004.25	"F": 0}
{"v": 1	"t": 426719	"P": 1002.0	"F": 0}
{"v": 1	"t": 426739	"P": 999.5	"F": 0}
{"v": 1	"t": 426759	"P": 999.25	"F": 0}
{"v": 1	"t": 426780	"P": 1004.0	"F": 0}
{"v": 1	"t": 426800	"P": 1002.5	"F": 0}
{"v": 1	"t": 426820	"P": 1001.5	"F": 0}
{"v": 1	"t": 426841	"P": 1000.5	"F": 0	"C": 45.19	"D": 3062	"sn": 54091779688249	"file": "/data/device_log/data0000.out"}
{"v": 1	"t": 426861	"P": 1003.5	"F": 0}
{"v": 1	"t": 426881	"P": 1003.75	"F": 0}
{"v": 1	"t": 426901	"P": 1000.5	"F": 0}
{"v": 1	"t": 426922	"P": 998.5	"F": 0}
{"v": 1	"t": 426942	"P": 1004.25	"F": 0}
{"v": 1	"t": 426962	"P": 1003.5	"F": 0}
{"v": 1	"t": 426983	"P": 1000.25	"F": 0}
{"v": 1	"t": 427003	"P": 999.0	"F": 0}
{"v": 1	"t": 427023	"P": 1001.75	"F": 0}
{"v": 1	"t": 427044	"P": 1001.0	"F": 0}
{"v": 1	"t": 427064	"P": 1002.5	"F": 0}
{"v": 1	"t": 427084	"P": 999.0	"F": 0}
{"v": 1	"t": 427104	"P": 999.0	"F": 0}
{"v": 1	"t": 427125	"P": 1004.75	"F": 0}
{"v": 1	"t": 427145	"P": 1001.25	"F": 0}
{"v": 1	"t": 427165	"P": 1000.25	"F": 0}
{"v": 1	"t": 427186	"P": 999.0	"F": 0}
{"v": 1	"t": 427206	"P": 1004.75	"F": 0}
{"v": 1	"t": 427226	"P": 1001.0	"F": 0}
{"v": 1	"t": 427247	"P": 998.0	"F": 0}
{"v": 1	"t": 427267	"P": 997.0	"F": 0}
{"v": 1	"t": 427287	"P": 1003.25	"F": 0}
{"v": 1	"t": 427307	"P": 1002.25	"F": 0}
{"v": 1	"t": 427328	"P": 1000.0	"F": 0}
{"v": 1	"t": 427348	"P": 999.25	"F": 0}
{"v": 1	"t": 427368	"P": 1002.75	"F": 0}
{"v": 1	"t": 427389	"P": 1003.25	"F": 0}
{"v": 1	"t": 427409	"P": 999.5	"F": 0}
{"v": 1	"t": 427429	"P": 1000.5	"F": 0}
{"v": 1	"t": 427450	"P": 1001.75	"F": 0}
{"v": 1	"t": 427470	"P": 1003.75	"F": 0}
{"v": 1	"t": 427490	"P": 1000.25	"F": 0}
{"v": 1	"t": 427511	"P": 998.0	"F": 0}
{"v": 1	"t": 427531	"P": 1002.25	"F": 0}
{"v": 1	"t": 427551	"P": 1004.25	"F": 0}
{"v": 1	"t": 427571	"P": 1000.5	"F": 0}
{"v": 1	"t": 427592	"P": 999.75	"F": 0}
{"v": 1	"t": 427612	"P": 1000.25	"F": 0}
{"v": 1	"t": 427632	"P": 1002.75	"F": 0}
{"v": 1	"t": 427653	"P": 1001.25	"F": 0}
{"v": 1	"t": 427673	"P": 1000.0	"F": 0}
{"v": 1	"t": 427693	"P": 999.25	"F": 0}
{"v": 1	"t": 427713	"P": 1004.25	"F": 0}
{"v": 1	"t": 427734	"P": 1002.75	"F": 0}
{"v": 1	"t": 427754	"P": 999.0	"F": 0}
{"v": 1	"t": 427774	"P": 999.25	"F": 0}
{"v": 1	"t": 427795	"P": 1003.5	"F": 0}
{"v": 1	"t": 427815	"P": 1002.0	"F": 0}
{"v": 1	"t": 427835	"P": 1000.25	"F": 0}
{"v": 1	"t": 427856	"P": 999.0	"F": 0	"C": 45.155	"D": 3062	"sn": 54091779688249	"file": "/data/device_log/data0000.out"}
{"v": 1	"t": 427876	"P": 1002.75	"F": 0}
{"v": 1	"t": 427896	"P": 1004.25	"F": 0}
{"v": 1	"t": 427916	"P": 1000.5	"F": 0}
{"v": 1	"t": 427937	"P": 999.0	"F": 0}
{"v": 1	"t": 427957	"P": 1001.5	"F": 0}
{"v": 1	"t": 427978	"P": 1001.75	"F": 0}
{"v": 1	"t": 427998	"P": 1000.0	"F": 0}
{"v": 1	"t": 428019	"P": 1003.75	"F": 0}
{"v": 1	"t": 428039	"P": 1002.0	"F": 0}
{"v": 1	"t": 428059	"P": 999.0	"F": 0}
{"v": 1	"t": 428080	"P": 1002.75	"F": 0}
{"v": 1	"t": 428100	"P": 1001.25	"F": 0}
{"v": 1	"t": 428120	"P": 999.0	"F": 0}
{"v": 1	"t": 428141	"P": 999.25	"F": 0}
{"v": 1	"t": 428161	"P": 1002.25	"F": 0}
{"v": 1	"t": 428181	"P": 1000.75	"F": 0}
{"v": 1	"t": 428202	"P": 998.0	"F": 0}
{"v": 1	"t": 428222	"P": 1004.5	"F": 0}
{"v": 1	"t": 428243	"P": 1001.75	"F": 0}
{"v": 1	"t": 428263	"P": 1000.0	"F": 0}
{"v": 1	"t": 428283	"P": 1001.5	"F": 0}
{"v": 1	"t": 428304	"P": 1003.25	"F": 0}
{"v": 1	"t": 428324	"P": 998.0	"F": 0}
{"v": 1	"t": 428344	"P": 1001.75	"F": 0}
{"v": 1	"t": 428365	"P": 1003.25	"F": 0}
{"v": 1	"t": 428385	"P": 1001.5	"F": 0}
{"v": 1	"t": 428406	"P": 998.75	"F": 0}
{"v": 1	"t": 428426	"P": 1003.25	"F": 0}
{"v": 1	"t": 428446	"P": 1000.25	"F": 0}
{"v": 1	"t": 428467	"P": 997.75	"F": 0}
{"v": 1	"t": 428487	"P": 1001.75	"F": 0}
{"v": 1	"t": 428507	"P": 1003.5	"F": 0}
{"v": 1	"t": 428528	"P": 1000.75	"F": 0}
{"v": 1	"t": 428548	"P": 999.75	"F": 0}
{"v": 1	"t": 428569	"P": 1003.75	"F": 0}
{"v": 1	"t": 428589	"P": 1000.75	"F": 0}
{"v": 1	"t": 428609	"P": 999.25	"F": 0}
{"v": 1	"t": 428630	"P": 1005.25	"F": 0}
{"v": 1	"t": 428650	"P": 999.25	"F": 0}
{"v": 1	"t": 428671	"P": 999.75	"F": 0}
{"v": 1	"t": 428691	"P": 1003.75	"F": 0}
{"v": 1	"t": 428711	"P": 1001.5	"F": 0}
{"v": 1	"t": 428732	"P": 998.75	"F": 0}
{"v": 1	"t": 428752	"P": 1003.25	"F": 0}
{"v": 1	"t": 428773	"P": 1001.0	"F": 0}
{"v": 1	"t": 428793	"P": 999.0	"F": 0}
{"v": 1	"t": 428813	"P": 1001.0	"F": 0}
{"v": 1	"t": 428834	"P": 1003.5	"F": 0}
{"v": 1	"t": 428854	"P": 1000.25	"F": 0}
{"v": 1	"t": 428874	"P": 1000.5	"F": 0	"C": 45.125	"D": 3062	"sn": 54091779688249	"file": "/data/device_log/data0000.out"}
{"v": 1	"t": 428895	"P": 1005.75	"F": 0}
{"v": 1	"t": 428915	"P": 1000.5	"F": 0}
{"v": 1	"t": 428936	"P": 999.5	"F": 0}
{"v": 1	"t": 428956	"P": 1001.75	"F": 0}
{"v": 1	"t": 428976	"P": 1002.0	"F": 0}
{"v": 1	"t": 428997	"P": 998.75	"F": 0}
{"v": 1	"t": 429017	"P": 999.25	"F": 0}
{"v": 1	"t": 429037	"P": 1005.25	"F": 0}
{"v": 1	"t": 429058	"P": 1002.0	"F": 0}
{"v": 1	"t": 429078	"P": 997.75	"F": 0}
{"v": 1	"t": 429098	"P": 1003.0	"F": 0}
{"v": 1	"t": 429119	"P": 1002.5	"F": 0}
{"v": 1	"t": 429139	"P": 998.75	"F": 0}
{"v": 1	"t": 429160	"P": 1002.75	"F": 0}
{"v": 1	"t": 429180	"P": 1000.5	"F": 0}
{"v": 1	"t": 429201	"P": 999.5	"F": 0}
{"v": 1	"t": 429221	"P": 1003.5	"F": 0}
{"v": 1	"t": 429241	"P": 1000.0	"F": 0}
{"v": 1	"t": 429262	"P": 998.75	"F": 0}
{"v": 1	"t": 429282	"P": 1004.25	"F": 0}
{"v": 1	"t": 429303	"P": 1001.25	"F": 0}
{"v": 1	"t": 429323	"P": 998.75	"F": 0}
{"v": 1	"t": 429343	"P": 1001.25	"F": 0}
{"v": 1	"t": 429364	"P": 1004.0	"F": 0}
{"v": 1	"t": 429384	"P": 1000.5	"F": 0}
{"v": 1	"t": 429404	"P": 999.5	"F": 0}
{"v": 1	"t": 429425	"P": 1002.75	"F": 0}
{"v": 1	"t": 429445	"P": 1000.0	"F": 0}
{"v": 1	"t": 429465	"P": 998.5	"F": 0}
{"v": 1	"t": 429486	"P": 1001.5	"F": 0}
{"v": 1	"t": 429506	"P": 1002.5	"F": 0}
{"v": 1	"t": 429527	"P": 998.5	"F": 0}
{"v": 1	"t": 429547	"P": 1001.25	"F": 0}
{"v": 1	"t": 429567	"P": 1002.75	"F": 0}
{"v": 1	"t": 429588	"P": 1000.25	"F": 0}
{"v": 1	"t": 429608	"P": 999.75	"F": 0}
{"v": 1	"t": 429628	"P": 1002.5	"F": 0}
{"v": 1	"t": 429649	"P": 1002.5	"F": 0}
{"v": 1	"t": 429669	"P": 998.75	"F": 0}
{"v": 1	"t": 429690	"P": 1002.0	"F": 0}
{"v": 1	"t": 429710	"P": 1001.0	"F": 0}
{"v": 1	"t": 429730	"P": 998.25	"F": 0}
{"v": 1	"t": 429751	"P": 1000.0	"F": 0}
{"v": 1	"t": 429771	"P": 1002.25	"F": 0}
{"v": 1	"t": 429792	"P": 999.25	"F": 0}
{"v": 1	"t": 429812	"P": 999.5	"F": 0}
{"v": 1	"t": 429832	"P": 1003.5	"F": 0}
{"v": 1	"t": 429853	"P": 999.5	"F": 0}
{"v": 1	"t": 429873	"P": 1000.25	"F": 0}
{"v": 1	"t": 429893	"P": 1005.5	"F": 0	"C": 45.135	"D": 3062	"sn": 54091779688249	"file": "/data/device_log/data0000.out"}
{"v": 1	"t": 429914	"P": 1002.5	"F": 0}
{"v": 1	"t": 429934	"P": 999.0	"F": 0}
{"v": 1	"t": 429955	"P": 1001.5	"F": 0}
{"v": 1	"t": 429975	"P": 1003.5	"F": 0}
{"v": 1	"t": 429995	"P": 1000.75	"F": 0}
{"v": 1	"t": 430016	"P": 999.5	"F": 0}
{"v": 1	"t": 430036	"P": 1002.75	"F": 0}
{"v": 1	"t": 430056	"P": 1000.0	"F": 0}
{"v": 1	"t": 430077	"P": 999.25	"F": 0}
{"v": 1	"t": 430097	"P": 1003.25	"F": 0}
{"v": 1	"t": 430118	"P": 1002.0	"F": 0}
{"v": 1	"t": 430138	"P": 998.75	"F": 0}
{"v": 1	"t": 430158	"P": 1000.25	"F": 0}
{"v": 1	"t": 430179	"P": 1002.25	"F": 0}
{"v": 1	"t": 430199	"P": 999.75	"F": 0}
{"v": 1	"t": 430219	"P": 1001.5	"F": 0}
{"v": 1	"t": 430240	"P": 1002.75	"F": 0}
{"v": 1	"t": 430260	"P": 1001.5	"F": 0}
{"v": 1	"t": 430280	"P": 999.5	"F": 0}
{"v": 1	"t": 430301	"P": 1002.5	"F": 0}
{"v": 1	"t": 430321	"P": 1003.25	"F": 0}
{"v": 1	"t": 430342	"P": 1000.5	"F": 0}
{"v": 1	"t": 430362	"P": 999.25	"F": 0}
{"v": 1	"t": 430382	"P": 1001.75	"F": 0}
{"v": 1	"t": 430403	"P": 999.75	"F": 0}
{"v": 1	"t": 430423	"P": 999.5	"F": 0}
{"v": 1	"t": 430444	"P": 1003.0	"F": 0}
{"v": 1	"t": 430464	"P": 999.75	"F": 0}
{"v": 1	"t": 430484	"P": 999.25	"F": 0}
{"v": 1	"t": 430505	"P": 1004.25	"F": 0}
{"v": 1	"t": 430525	"P": 1002.0	"F": 0}
{"v": 1	"t": 430545	"P": 999.0	"F": 0}
{"v": 1	"t": 430566	"P": 1003.25	"F": 0}
{"v": 1	"t": 430586	"P": 1003.75	"F": 0}
{"v": 1	"t": 430607	"P": 1000.75	"F": 0}
{"v": 1	"t": 430627	"P": 998.75	"F": 0}
{"v": 1	"t": 430647	"P": 1003.5	"F": 0}
{"v": 1	"t": 430668	"P": 1001.0	"F": 0}
{"v": 1	"t": 430688	"P": 999.5	"F": 0}
{"v": 1	"t": 430708	"P": 1003.5	"F": 0}
{"v": 1	"t": 430729	"P": 1001.5	"F": 0}
{"v": 1	"t": 430749	"P": 999.0	"F": 0}
{"v": 1	"t": 430770	"P": 1000.5	"F": 0}
{"v": 1	"t": 430790	"P": 1002.75	"F": 0}
{"v": 1	"t": 430810	"P": 999.5	"F": 0}
{"v": 1	"t": 430831	"P": 998.25	"F": 0}
{"v": 1	"t": 430851	"P": 1003.75	"F": 0}
{"v": 1	"t": 430871	"P": 1001.0	"F": 0}
{"v": 1	"t": 430892	"P": 997.75	"F": 0}
{"v": 1	"t": 430912	"P": 1002.25	"F": 0	"C": 45.12	"D": 3062	"sn": 54091779688249	"file": "/data/device_log/data0000.out"}
{"v": 1	"t": 430933	"P": 1001.0	"F": 0}
{"v": 1	"t": 430953	"P": 999.25	"F": 0}
{"v": 1	"t": 430973	"P": 1000.75	"F": 0}
{"v": 1	"t": 430994	"P": 1003.75	"F": 0}
{"v": 1	"t": 431014	"P": 1000.25	"F": 0}
{"v": 1	"t": 431034	"P": 999.25	"F": 0}
{"v": 1	"t": 431055	"P": 1002.25	"F": 0}
{"v": 1	"t": 431075	"P": 1000.5	"F": 0}
{"v": 1	"t": 431096	"P": 1000.75	"F": 0}
{"v": 1	"t": 431116	"P": 1004.25	"F": 0}
{"v": 1	"t": 431136	"P": 1001.25	"F": 0}
{"v": 1	"t": 431157	"P": 999.75	"F": 0}
{"v": 1	"t": 431177	"P": 1002.25	"F": 0}
{"v": 1	"t": 431198	"P": 1003.0	"F": 0}
{"v": 1	"t": 431218	"P": 1000.5	"F": 0}
{"v": 1	"t": 431238	"P": 1001.0	"F": 0}
{"v": 1	"t": 431259	"P": 1002.75	"F": 0}
{"v": 1	"t": 431279	"P": 1000.5	"F": 0}
{"v": 1	"t": 431299	"P": 998.5	"F": 0}
{"v": 1	"t": 431320	"P": 1004.5	"F": 0}
{"v": 1	"t": 431340	"P": 1000.25	"F": 0}
{"v": 1	"t": 431360	"P": 998.25	"F": 0}
{"v": 1	"t": 431381	"P": 1001.75	"F": 0}
{"v": 1	"t": 431401	"P": 1002.5	"F": 0}
{"v": 1	"t": 431422	"P": 999.5	"F": 0}
{"v": 1	"t": 431442	"P": 999.75	"F": 0}
{"v": 1	"t": 431462	"P": 1004.75	"F": 0}
{"v": 1	"t": 431483	"P": 1002.0	"F": 0}
{"v": 1	"t": 431503	"P": 999.75	"F": 0}
{"v": 1	"t": 431523	"P": 1004.75	"F": 0}
{"v": 1	"t": 431544	"P": 1003.5	"F": 0}
{"v": 1	"t": 431564	"P": 1000.75	"F": 0}
{"v": 1	"t": 431585	"P": 1001.0	"F": 0}
{"v": 1	"t": 431605	"P": 1005.0	"F": 0}
{"v": 1	"t": 431625	"P": 1000.25	"F": 0}
{"v": 1	"t": 431646	"P": 1000.5	"F": 0}
{"v": 1	"t": 431666	"P": 1002.5	"F": 0}
{"v": 1	"t": 431686	"P": 1001.75	"F": 0}
{"v": 1	"t": 431707	"P": 1000.0	"F": 0}
{"v": 1	"t": 431727	"P": 1002.0	"F": 0}
{"v": 1	"t": 431748	"P": 1003.25	"F": 0}
{"v": 1	"t": 431768	"P": 999.5	"F": 0}
{"v": 1	"t": 431788	"P": 1002.0	"F": 0}
{"v": 1	"t": 431809	"P": 1002.25	"F": 0}
{"v": 1	"t": 431829	"P": 1000.25	"F": 0}
{"v": 1	"t": 431850	"P": 1000.25	"F": 0}
{"v": 1	"t": 431870	"P": 1002.0	"F": 0}
{"v": 1	"t": 431890	"P": 1000.25	"F": 0}
{"v": 1	"t": 431911	"P": 1001.75	"F": 0}
{"v": 1	"t": 431931	"P": 1003.75	"F": 0	"C": 45.09	"D": 3062	"sn": 54091779688249	"file": "/data/device_log/data0000.out"}
{"v": 1	"t": 431954	"P": 1004.75	"F": 0}
{"v": 1	"t": 431974	"P": 1000.0	"F": 0}
{"v": 1	"t": 431994	"P": 998.5	"F": 0}
{"v": 1	"t": 432015	"P": 1002.25	"F": 0}
{"v": 1	"t": 432035	"P": 1003.0	"F": 0}
{"v": 1	"t": 432055	"P": 998.75	"F": 0}
{"v": 1	"t": 432076	"P": 1000.0	"F": 0}
{"v": 1	"t": 432096	"P": 1003.75	"F": 0}
{"v": 1	"t": 432117	"P": 997.75	"F": 0}
{"v": 1	"t": 432137	"P": 999.0	"F": 0}
{"v": 1	"t": 432157	"P": 1003.75	"F": 0}
{"v": 1	"t": 432178	"P": 1002.0	"F": 0}
{"v": 1	"t": 432198	"P": 999.75	"F": 0}
{"v": 1	"t": 432218	"P": 1003.0	"F": 0}
{"v": 1	"t": 432239	"P": 1002.5	"F": 0}
{"v": 1	"t": 432259	"P": 1000.0	"F": 0}
{"v": 1	"t": 432279	"P": 999.5	"F": 0}
{"v": 1	"t": 432300	"P": 1004.75	"F": 0}
{"v": 1	"t": 432320	"P": 1002.0	"F": 0}
{"v": 1	"t": 432341	"P": 1000.0	"F": 0}
{"v": 1	"t": 432361	"P": 1001.75	"F": 0}
{"v": 1	"t": 432381	"P": 1001.75	"F": 0}
{"v": 1	"t": 432402	"P": 998.5	"F": 0}
{"v": 1	"t": 432422	"P": 1003.0	"F": 0}
{"v": 1	"t": 432443	"P": 1000.0	"F": 0}
{"v": 1	"t": 432463	"P": 999.75	"F": 0}
{"v": 1	"t": 432483	"P": 1002.75	"F": 0}
{"v": 1	"t": 432504	"P": 1001.75	"F": 0}
{"v": 1	"t": 432524	"P": 999.25	"F": 0}
{"v": 1	"t": 432545	"P": 1000.75	"F": 0}
{"v": 1	"t": 432565	"P": 1002.25	"F": 0}
{"v": 1	"t": 432585	"P": 999.5	"F": 0}
{"v": 1	"t": 432606	"P": 1000.25	"F": 0}
{"v": 1	"t": 432626	"P": 1001.75	"F": 0}
{"v": 1	"t": 432647	"P": 1002.0	"F": 0}
{"v": 1	"t": 432668	"P": 1002.0	"F": 0}
{"v": 1	"t": 432688	"P": 998.0	"F": 0}
{"v": 1	"t": 432708	"P": 1005.25	"F": 0}
{"v": 1	"t": 432729	"P": 1001.5	"F": 0}
{"v": 1	"t": 432749	"P": 999.0	"F": 0}
{"v": 1	"t": 432770	"P": 1002.75	"F": 0}
{"v": 1	"t": 432790	"P": 1001.75	"F": 0}
{"v": 1	"t": 432810	"P": 1001.75	"F": 0}
{"v": 1	"t": 432831	"P": 1001.0	"F": 0}
{"v": 1	"t": 432851	"P": 1003.0	"F": 0}
{"v": 1	"t": 432871	"P": 999.25	"F": 0}
{"v": 1	"t": 432892	"P": 998.0	"F": 0}
{"v": 1	"t": 432912	"P": 1003.25	"F": 0}
{"v": 1	"t": 432933	"P": 1000.75	"F": 0}
{"v": 1	"t": 432953	"P": 999.75	"F": 0	"C": 45.115	"D": 3062	"sn": 54091779688249	"file": "/data/device_log/data0000.out"}
{"v": 1	"t": 432973	"P": 1002.0	"F": 0}
{"v": 1	"t": 432994	"P": 1002.25	"F": 0}
{"v": 1	"t": 433014	"P": 1000.75	"F": 0}
{"v": 1	"t": 433034	"P": 999.0	"F": 0}
{"v": 1	"t": 433055	"P": 1003.5	"F": 0}
{"v": 1	"t": 433075	"P": 1002.75	"F": 0}
{"v": 1	"t": 433096	"P": 1000.0	"F": 0}
{"v": 1	"t": 433116	"P": 1001.75	"F": 0}
{"v": 1	"t": 433136	"P": 1001.5	"F": 0}
{"v": 1	"t": 433157	"P": 998.5	"F": 0}
{"v": 1	"t": 433177	"P": 1000.0	"F": 0}
{"v": 1	"t": 433197	"P": 1004.0	"F": 0}
{"v": 1	"t": 433218	"P": 1000.75	"F": 0}
{"v": 1	"t": 433238	"P": 999.0	"F": 0}
{"v": 1	"t": 433258	"P": 1003.75	"F": 0}
{"v": 1	"t": 433279	"P": 1002.75	"F": 0}
{"v": 1	"t": 433299	"P": 999.75	"F": 0}
{"v": 1	"t": 433320	"P": 1000.75	"F": 0}
{"v": 1	"t": 433340	"P": 1002.0	"F": 0}
{"v": 1	"t": 433360	"P": 999.0	"F": 0}
{"v": 1	"t": 433381	"P": 1000.0	"F": 0}
{"v": 1	"t": 433401	"P": 1001.0	"F": 0}
{"v": 1	"t": 433421	"P": 1002.25	"F": 0}
{"v": 1	"t": 433442	"P": 999.5	"F": 0}
{"v": 1	"t": 433462	"P": 997.75	"F": 0}
{"v": 1	"t": 433482	"P": 1004.75	"F": 0}
{"v": 1	"t": 433502	"P": 1001.25	"F": 0}
{"v": 1	"t": 433523	"P": 1001.0	"F": 0}
{"v": 1	"t": 433543	"P": 1000.5	"F": 0}
{"v": 1	"t": 433563	"P": 1004.0	"F": 0}
{"v": 1	"t": 433584	"P": 1002.5	"F": 0}
{"v": 1	"t": 433604	"P": 998.5	"F": 0}
{"v": 1	"t": 433624	"P": 999.0	"F": 0}
{"v": 1	"t": 433645	"P": 1003.25	"F": 0}
{"v": 1	"t": 433665	"P": 1002.5	"F": 0}
{"v": 1	"t": 433685	"P": 999.0	"F": 0}
{"v": 1	"t": 433705	"P": 998.5	"F": 0}
{"v": 1	"t": 433726	"P": 1001.75	"F": 0}
{"v": 1	"t": 433746	"P": 1003.5	"F": 0}
{"v": 1	"t": 433766	"P": 999.5	"F": 0}
{"v": 1	"t": 433787	"P": 1000.0	"F": 0}
{"v": 1	"t": 433807	"P": 999.5	"F": 0}
{"v": 1	"t": 433827	"P": 1003.5	"F": 0}
{"v": 1	"t": 433847	"P": 1001.75	"F": 0}
{"v": 1	"t": 433868	"P": 999.0	"F": 0}
{"v": 1	"t": 433888	"P": 998.25	"F": 0}
{"v": 1	"t": 433908	"P": 1004.5	"F": 0}
{"v": 1	"t": 433929	"P": 1003.0	"F": 0}
{"v": 1	"t": 433949	"P": 999.5	"F": 0}
{"v": 1	"t": 433969	"P": 999.0	"F": 0	"C": 45.055	"D": 3062	"sn": 54091779688249	"file": "/data/device_log/data0000.out"}
{"v": 1	"t": 433990	"P": 1001.75	"F": 0}
{"v": 1	"t": 434010	"P": 1001.75	"F": 0}
{"v": 1	"t": 434030	"P": 1001.0	"F": 0}
{"v": 1	"t": 434050	"P": 999.5	"F": 0}
{"v": 1	"t": 434071	"P": 1000.25	"F": 0}
{"v": 1	"t": 434091	"P": 1003.5	"F": 0}
{"v": 1	"t": 434111	"P": 1001.5	"F": 0}
{"v": 1	"t": 434132	"P": 998.25	"F": 0}
{"v": 1	"t": 434152	"P": 1000.25	"F": 0}
{"v": 1	"t": 434172	"P": 1004.25	"F": 0}
{"v": 1	"t": 434193	"P": 1001.0	"F": 0}
{"v": 1	"t": 434213	"P": 998.25	"F": 0}
{"v": 1	"t": 434233	"P": 1000.5	"F": 0}
{"v": 1	"t": 434254	"P": 1003.5	"F": 0}
{"v": 1	"t": 434274	"P": 1001.5	"F": 0}
{"v": 1	"t": 434294	"P": 999.0	"F": 0}
{"v": 1	"t": 434314	"P": 1000.5	"F": 0}
{"v": 1	"t": 434335	"P": 1002.75	"F": 0}
{"v": 1	"t": 434355	"P": 999.25	"F": 0}
{"v": 1	"t": 434375	"P": 999.75	"F": 0}
{"v": 1	"t": 434396	"P": 999.5	"F": 0}
{"v": 1	"t": 434416	"P": 1003.25	"F": 0}
{"v": 1	"t": 434436	"P": 1002.75	"F": 0}
{"v": 1	"t": 434456	"P": 999.75	"F": 0}
{"v": 1	"t": 434477	"P": 997.5	"F": 0}
{"v": 1	"t": 434497	"P": 1002.75	"F": 0}
{"v": 1	"t": 434517	"P": 1003.0	"F": 0}
{"v": 1	"t": 434538	"P": 1000.75	"F": 0}
{"v": 1	"t": 434558	"P": 999.75	"F": 0}
{"v": 1	"t": 434578	"P": 999.5	"F": 0}
{"v": 1	"t": 434599	"P": 1005.0	"F": 0}
{"v": 1	"t": 434619	"P": 1001.25	"F": 0}
{"v": 1	"t": 434639	"P": 999.75	"F": 0}
{"v": 1	"t": 434659	"P": 999.75	"F": 0}
{"v": 1	"t": 434680	"P": 1003.0	"F": 0}
{"v": 1	"t": 434700	"P": 1001.0	"F": 0}
{"v": 1	"t": 434720	"P": 1000.25	"F": 0}
{"v": 1	"t": 434741	"P": 997.0	"F": 0}
{"v": 1	"t": 434761	"P": 1003.5	"F": 0}
{"v": 1	"t": 434781	"P": 1000.5	"F": 0}
{"v": 1	"t": 434802	"P": 999.25	"F": 0}
{"v": 1	"t": 434822	"P": 997.75	"F": 0}
{"v": 1	"t": 434842	"P": 1001.75	"F": 0}
{"v": 1	"t": 434862	"P": 1002.5	"F": 0}
{"v": 1	"t": 434883	"P": 1000.0	"F": 0}
{"v": 1	"t": 434903	"P": 1000.75	"F": 0}
{"v": 1	"t": 434923	"P": 993.0	"F": 0}
{"v": 1	"t": 434944	"P": 1003.0	"F": 0}
{"v": 1	"t": 434964	"P": 1000.0	"F": 0}
{"v": 1	"t": 434984	"P": 999.25	"F": 0	"C": 45.045	"D": 3062	"sn": 54091779688249	"file": "/data/device_log/data0000.out"}
{"v": 1	"t": 435005	"P": 1004.0	"F": 0}
{"v": 1	"t": 435025	"P": 1001.25	"F": 0}
{"v": 1	"t": 435045	"P": 999.5	"F": 0}
{"v": 1	"t": 435065	"P": 997.5	"F": 0}
{"v": 1	"t": 435086	"P": 1002.5	"F": 0}
{"v": 1	"t": 435106	"P": 1003.25	"F": 0}
{"v": 1	"t": 435126	"P": 999.5	"F": 0}
{"v": 1	"t": 435147	"P": 998.25	"F": 0}
{"v": 1	"t": 435167	"P": 1000.5	"F": 0}
{"v": 1	"t": 435187	"P": 1003.25	"F": 0}
{"v": 1	"t": 435208	"P": 1001.75	"F": 0}
{"v": 1	"t": 435228	"P": 1000.0	"F": 0}
{"v": 1	"t": 435248	"P": 1000.0	"F": 0}
{"v": 1	"t": 435268	"P": 1004.25	"F": 0}
{"v": 1	"t": 435289	"P": 1001.5	"F": 0}
{"v": 1	"t": 435309	"P": 998.75	"F": 0}
{"v": 1	"t": 435329	"P": 1000.0	"F": 0}
{"v": 1	"t": 435350	"P": 1003.5	"F": 0}
{"v": 1	"t": 435370	"P": 1003.25	"F": 0}
{"v": 1	"t": 435390	"P": 999.25	"F": 0}
{"v": 1	"t": 435411	"P": 999.0	"F": 0}
{"v": 1	"t": 435431	"P": 1002.5	"F": 0}
{"v": 1	"t": 435451	"P": 1002.75	"F": 0}
{"v": 1	"t": 435471	"P": 1000.0	"F": 0}
{"v": 1	"t": 435492	"P": 998.75	"F": 0}
{"v": 1	"t": 435512	"P": 1002.0	"F": 0}
{"v": 1	"t": 435532	"P": 1002.75	"F": 0}
{"v": 1	"t": 435553	"P": 999.5	"F": 0}
{"v": 1	"t": 435573	"P": 998.5	"F": 0}
{"v": 1	"t": 435593	"P": 1002.5	"F": 0}
{"v": 1	"t": 435614	"P": 1003.75	"F": 0}
{"v": 1	"t": 435634	"P": 999.5	"F": 0}
{"v": 1	"t": 435654	"P": 997.5	"F": 0}
{"v": 1	"t": 435675	"P": 1001.0	"F": 0}
{"v": 1	"t": 435695	"P": 1004.0	"F": 0}
{"v": 1	"t": 435715	"P": 999.0	"F": 0}
{"v": 1	"t": 435735	"P": 997.75	"F": 0}
{"v": 1	"t": 435756	"P": 1000.75	"F": 0}
{"v": 1	"t": 435776	"P": 1003.25	"F": 0}
{"v": 1	"t": 435796	"P": 998.5	"F": 0}
{"v": 1	"t": 435817	"P": 997.25	"F": 0}
{"v": 1	"t": 435837	"P": 998.75	"F": 0}
{"v": 1	"t": 435857	"P": 1003.5	"F": 0}
{"v": 1	"t": 435877	"P": 1003.0	"F": 0}
{"v": 1	"t": 435898	"P": 998.75	"F": 0}
{"v": 1	"t": 435918	"P": 997.25	"F": 0}
{"v": 1	"t": 435938	"P": 1004.0	"F": 0}
{"v": 1	"t": 435959	"P": 1002.25	"F": 0}
{"v": 1	"t": 435979	"P": 1001.5	"F": 0}
{"v": 1	"t": 435999	"P": 998.25	"F": 0	"C": 45.055	"D": 3062	"sn": 54091779688249	"file": "/data/device_log/data0000.out"}
{"v": 1	"t": 436020	"P": 1001.75	"F": 0}
{"v": 1	"t": 436040	"P": 1002.0	"F": 0}
{"v": 1	"t": 436060	"P": 999.25	"F": 0}
{"v": 1	"t": 436080	"P": 997.5	"F": 0}
{"v": 1	"t": 436101	"P": 1001.0	"F": 0}
{"v": 1	"t": 436121	"P": 1001.5	"F": 0}
{"v": 1	"t": 436141	"P": 1002.0	"F": 0}
{"v": 1	"t": 436162	"P": 998.5	"F": 0}
{"v": 1	"t": 436182	"P": 1000.25	"F": 0}
{"v": 1	"t": 436202	"P": 1001.25	"F": 0}
{"v": 1	"t": 436223	"P": 999.0	"F": 0}
{"v": 1	"t": 436244	"P": 1005.25	"F": 0}
{"v": 1	"t": 436264	"P": 1002.25	"F": 0}
{"v": 1	"t": 436284	"P": 998.75	"F": 0}
{"v": 1	"t": 436304	"P": 1000.5	"F": 0}
{"v": 1	"t": 436325	"P": 1005.25	"F": 0}
{"v": 1	"t": 436345	"P": 1001.25	"F": 0}
{"v": 1	"t": 436365	"P": 1002.5	"F": 0}
{"v": 1	"t": 436386	"P": 999.75	"F": 0}
{"v": 1	"t": 436406	"P": 1003.5	"F": 0}
{"v": 1	"t": 436426	"P": 1000.5	"F": 0}
{"v": 1	"t": 436447	"P": 999.0	"F": 0}
{"v": 1	"t": 436467	"P": 1000.0	"F": 0}
{"v": 1	"t": 436487	"P": 1004.0	"F": 0}
{"v": 1	"t": 436507	"P": 1003.5	"F": 0}
{"v": 1	"t": 436528	"P": 1000.75	"F": 0}
{"v": 1	"t": 436548	"P": 998.75	"F": 0}
{"v": 1	"t": 436568	"P": 1004.25	"F": 0}
{"v": 1	"t": 436589	"P": 1003.75	"F": 0}
{"v": 1	"t": 436609	"P": 999.75	"F": 0}
{"v": 1	"t": 436629	"P": 997.5	"F": 0}
{"v": 1	"t": 436650	"P": 1001.5	"F": 0}
{"v": 1	"t": 436670	"P": 1003.5	"F": 0}
{"v": 1	"t": 436690	"P": 1000.25	"F": 0}
{"v": 1	"t": 436710	"P": 999.0	"F": 0}
{"v": 1	"t": 436731	"P": 1000.25	"F": 0}
{"v": 1	"t": 436751	"P": 1002.5	"F": 0}
{"v": 1	"t": 436771	"P": 1000.5	"F": 0}
{"v": 1	"t": 436792	"P": 998.75	"F": 0}
{"v": 1	"t": 436812	"P": 999.5	"F": 0}
{"v": 1	"t": 436832	"P": 1003.75	"F": 0}
{"v": 1	"t": 436853	"P": 1000.75	"F": 0}
{"v": 1	"t": 436873	"P": 999.25	"F": 0}
{"v": 1	"t": 436893	"P": 999.75	"F": 0}
{"v": 1	"t": 436914	"P": 1002.0	"F": 0}
{"v": 1	"t": 436934	"P": 1001.25	"F": 0}
{"v": 1	"t": 436954	"P": 999.25	"F": 0}
{"v": 1	"t": 436974	"P": 999.75	"F": 0}
{"v": 1	"t": 436995	"P": 1004.25	"F": 0}
{"v": 1	"t": 437015	"P": 1002.0	"F": 0	"C": 45.04	"D": 3062	"sn": 54091779688249	"file": "/data/device_log/data0000.out"}
{"v": 1	"t": 437035	"P": 1000.25	"F": 0}
{"v": 1	"t": 437056	"P": 999.75	"F": 0}
{"v": 1	"t": 437076	"P": 1003.5	"F": 0}
{"v": 1	"t": 437096	"P": 999.75	"F": 0}
{"v": 1	"t": 437117	"P": 999.25	"F": 0}
{"v": 1	"t": 437137	"P": 998.75	"F": 0}
{"v": 1	"t": 437157	"P": 1001.5	"F": 0}
{"v": 1	"t": 437177	"P": 1002.25	"F": 0}
{"v": 1	"t": 437198	"P": 999.0	"F": 0}
{"v": 1	"t": 437218	"P": 998.75	"F": 0}
{"v": 1	"t": 437238	"P": 1003.25	"F": 0}
{"v": 1	"t": 437259	"P": 1002.5	"F": 0}
{"v": 1	"t": 437279	"P": 997.75	"F": 0}
{"v": 1	"t": 437299	"P": 997.5	"F": 0}
{"v": 1	"t": 437320	"P": 1003.75	"F": 0}
{"v": 1	"t": 437340	"P": 1002.75	"F": 0}
{"v": 1	"t": 437360	"P": 1000.75	"F": 0}
{"v": 1	"t": 437381	"P": 998.5	"F": 0}
{"v": 1	"t": 437401	"P": 1000.5	"F": 0}
{"v": 1	"t": 437421	"P": 1003.0	"F": 0}
{"v": 1	"t": 437441	"P": 1000.75	"F": 0}
{"v": 1	"t": 437462	"P": 998.25	"F": 0}
{"v": 1	"t": 437482	"P": 1002.5	"F": 0}
{"v": 1	"t": 437502	"P": 1003.75	"F": 0}
{"v": 1	"t": 437523	"P": 1002.5	"F": 0}
{"v": 1	"t": 437543	"P": 999.75	"F": 0}
{"v": 1	"t": 437563	"P": 1000.75	"F": 0}
{"v": 1	"t": 437584	"P": 1003.0	"F": 0}
{"v": 1	"t": 437604	"P": 1003.25	"F": 0}
{"v": 1	"t": 437624	"P": 998.0	"F": 0}
{"v": 1	"t": 437644	"P": 1000.25	"F": 0}
{"v": 1	"t": 437665	"P": 1004.25	"F": 0}
{"v": 1	"t": 437685	"P": 1002.5	"F": 0}
{"v": 1	"t": 437705	"P": 999.25	"F": 0}
{"v": 1	"t": 437726	"P": 999.25	"F": 0}
{"v": 1	"t": 437746	"P": 1005.25	"F": 0}
{"v": 1	"t": 437766	"P": 1001.75	"F": 0}
{"v": 1	"t": 437787	"P": 998.75	"F": 0}
{"v": 1	"t": 437807	"P": 998.75	"F": 0}
{"v": 1	"t": 437827	"P": 1002.0	"F": 0}
{"v": 1	"t": 437847	"P": 1002.0	"F": 0}
{"v": 1	"t": 437868	"P": 1000.5	"F": 0}
{"v": 1	"t": 437888	"P": 999.0	"F": 0}
{"v": 1	"t": 437908	"P": 1000.25	"F": 0}
{"v": 1	"t": 437929	"P": 1003.25	"F": 0}
{"v": 1	"t": 437949	"P": 1001.75	"F": 0}
{"v": 1	"t": 437969	"P": 1000.5	"F": 0}
{"v": 1	"t": 437990	"P": 1003.25	"F": 0}
{"v": 1	"t": 438010	"P": 1003.75	"F": 0}
{"v": 1	"t": 438030	"P": 1001.75	"F": 0	"C": 45.005	"D": 3062	"sn": 54091779688249	"file": "/data/device_log/data0000.out"}
{"v": 1	"t": 438050	"P": 999.5	"F": 0}
{"v": 1	"t": 438071	"P": 1002.0	"F": 0}
{"v": 1	"t": 438091	"P": 1003.5	"F": 0}
{"v": 1	"t": 438111	"P": 1001.5	"F": 0}
{"v": 1	"t": 438132	"P": 999.25	"F": 0}
{"v": 1	"t": 438152	"P": 998.75	"F": 0}
{"v": 1	"t": 438172	"P": 1003.75	"F": 0}
{"v": 1	"t": 438193	"P": 1003.0	"F": 0}
{"v": 1	"t": 438213	"P": 999.75	"F": 0}
{"v": 1	"t": 438233	"P": 998.25	"F": 0}
{"v": 1	"t": 438253	"P": 1003.25	"F": 0}
{"v": 1	"t": 438274	"P": 1001.75	"F": 0}
{"v": 1	"t": 438294	"P": 999.75	"F": 0}
{"v": 1	"t": 438314	"P": 1001.0	"F": 0}
{"v": 1	"t": 438335	"P": 1003.25	"F": 0}
{"v": 1	"t": 438355	"P": 1003.0	"F": 0}
{"v": 1	"t": 438375	"P": 1000.5	"F": 0}
{"v": 1	"t": 438396	"P": 1000.25	"F": 0}
{"v": 1	"t": 438416	"P": 1001.75	"F": 0}
{"v": 1	"t": 438436	"P": 1001.5	"F": 0}
{"v": 1	"t": 438457	"P": 998.75	"F": 0}
{"v": 1	"t": 438477	"P": 999.25	"F": 0}
{"v": 1	"t": 438497	"P": 1003.75	"F": 0}
{"v": 1	"t": 438517	"P": 1002.0	"F": 0}
{"v": 1	"t": 438538	"P": 1000.0	"F": 0}
{"v": 1	"t": 438558	"P": 999.0	"F": 0}
{"v": 1	"t": 438578	"P": 1002.0	"F": 0}
{"v": 1	"t": 438599	"P": 1003.75	"F": 0}
{"v": 1	"t": 438619	"P": 1000.75	"F": 0}
{"v": 1	"t": 438639	"P": 998.75	"F": 0}
{"v": 1	"t": 438659	"P": 1000.75	"F": 0}
{"v": 1	"t": 438680	"P": 1004.5	"F": 0}
{"v": 1	"t": 438700	"P": 1001.75	"F": 0}
{"v": 1	"t": 438720	"P": 999.75	"F": 0}
{"v": 1	"t": 438741	"P": 1000.25	"F": 0}
{"v": 1	"t": 438761	"P": 1005.0	"F": 0}
{"v": 1	"t": 438781	"P": 999.75	"F": 0}
{"v": 1	"t": 438802	"P": 1000.5	"F": 0}
{"v": 1	"t": 438822	"P": 999.25	"F": 0}
{"v": 1	"t": 438842	"P": 1004.5	"F": 0}
{"v": 1	"t": 438862	"P": 1002.75	"F": 0}
{"v": 1	"t": 438883	"P": 1000.75	"F": 0}
{"v": 1	"t": 438903	"P": 999.0	"F": 0}
{"v": 1	"t": 438923	"P": 1003.5	"F": 0}
{"v": 1	"t": 438944	"P": 1002.75	"F": 0}
{"v": 1	"t": 438964	"P": 1003.5	"F": 0}
{"v": 1	"t": 438984	"P": 998.25	"F": 0}
{"v": 1	"t": 439005	"P": 1001.0	"F": 0}
{"v": 1	"t": 439025	"P": 1003.0	"F": 0}
{"v": 1	"t": 439045	"P": 1001.25	"F": 0	"C": 45.035	"D": 3062	"sn": 54091779688249	"file": "/data/device_log/data0000.out"}
{"v": 1	"t": 439066	"P": 1000.0	"F": 0}
{"v": 1	"t": 439086	"P": 1003.5	"F": 0}
{"v": 1	"t": 439106	"P": 1003.5	"F": 0}
{"v": 1	"t": 439126	"P": 999.5	"F": 0}
{"v": 1	"t": 439147	"P": 1000.75	"F": 0}
{"v": 1	"t": 439167	"P": 1002.0	"F": 0}
{"v": 1	"t": 439187	"P": 1003.25	"F": 0}
{"v": 1	"t": 439208	"P": 1001.5	"F": 0}
{"v": 1	"t": 439228	"P": 998.75	"F": 0}
{"v": 1	"t": 439248	"P": 1000.75	"F": 0}
{"v": 1	"t": 439269	"P": 1002.5	"F": 0}
{"v": 1	"t": 439289	"P": 1001.5	"F": 0}
{"v": 1	"t": 439309	"P": 999.25	"F": 0}
{"v": 1	"t": 439329	"P": 999.75	"F": 0}
{"v": 1	"t": 439350	"P": 1004.25	"F": 0}
{"v": 1	"t": 439370	"P": 1002.0	"F": 0}
{"v": 1	"t": 439390	"P": 1000.0	"F": 0}
{"v": 1	"t": 439411	"P": 999.25	"F": 0}
{"v": 1	"t": 439431	"P": 1004.0	"F": 0}
{"v": 1	"t": 439451	"P": 1003.0	"F": 0}
{"v": 1	"t": 439472	"P": 1001.0	"F": 0}
{"v": 1	"t": 439492	"P": 999.5	"F": 0}
{"v": 1	"t": 439512	"P": 1005.25	"F": 0}
{"v": 1	"t": 439532	"P": 1002.0	"F": 0}
{"v": 1	"t": 439553	"P": 1001.75	"F": 0}
{"v": 1	"t": 439573	"P": 1000.25	"F": 0}
{"v": 1	"t": 439593	"P": 1003.25	"F": 0}
{"v": 1	"t": 439614	"P": 1004.0	"F": 0}
{"v": 1	"t": 439634	"P": 1001.5	"F": 0}
{"v": 1	"t": 439654	"P": 999.5	"F": 0}
{"v": 1	"t": 439675	"P": 1000.75	"F": 0}
{"v": 1	"t": 439695	"P": 1003.25	"F": 0}
{"v": 1	"t": 439715	"P": 1001.25	"F": 0}
{"v": 1	"t": 439735	"P": 998.5	"F": 0}
{"v": 1	"t": 439756	"P": 1000.75	"F": 0}
{"v": 1	"t": 439776	"P": 1003.5	"F": 0}
{"v": 1	"t": 439796	"P": 1001.75	"F": 0}
{"v": 1	"t": 439817	"P": 999.5	"F": 0}
{"v": 1	"t": 439837	"P": 1000.25	"F": 0}
{"v": 1	"t": 439857	"P": 1004.25	"F": 0}
{"v": 1	"t": 439878	"P": 1002.75	"F": 0}
{"v": 1	"t": 439898	"P": 1000.25	"F": 0}
{"v": 1	"t": 439918	"P": 1000.0	"F": 0}
{"v": 1	"t": 439938	"P": 1004.0	"F": 0}
{"v": 1	"t": 439959	"P": 1001.25	"F": 0}
{"v": 1	"t": 439979	"P": 999.5	"F": 0}
{"v": 1	"t": 439999	"P": 1000.0	"F": 0}
{"v": 1	"t": 440020	"P": 1002.25	"F": 0}
{"v": 1	"t": 440040	"P": 1000.5	"F": 0}
{"v": 1	"t": 440061	"P": 998.75	"F": 0	"C": 44.955	"D": 3062	"sn": 54091779688249	"file": "/data/device_log/data0000.out"}
{"v": 1	"t": 440081	"P": 1001.5	"F": 0}
{"v": 1	"t": 440101	"P": 999.5	"F": 0}
{"v": 1	"t": 440122	"P": 1002.0	"F": 0}
{"v": 1	"t": 440142	"P": 1000.5	"F": 0}
{"v": 1	"t": 440162	"P": 1004.75	"F": 0}
{"v": 1	"t": 440183	"P": 1000.0	"F": 0}
{"v": 1	"t": 440203	"P": 999.75	"F": 0}
{"v": 1	"t": 440223	"P": 1004.0	"F": 0}
{"v": 1	"t": 440244	"P": 1001.25	"F": 0}
{"v": 1	"t": 440264	"P": 1001.5	"F": 0}
{"v": 1	"t": 440284	"P": 998.75	"F": 0}
{"v": 1	"t": 440305	"P": 1004.25	"F": 0}
{"v": 1	"t": 440325	"P": 1003.25	"F": 0}
{"v": 1	"t": 440345	"P": 1000.5	"F": 0}
{"v": 1	"t": 440366	"P": 1000.0	"F": 0}
{"v": 1	"t": 440386	"P": 1001.75	"F": 0}
{"v": 1	"t": 440406	"P": 1002.75	"F": 0}
{"v": 1	"t": 440426	"P": 1000.25	"F": 0}
{"v": 1	"t": 440447	"P": 1000.0	"F": 0}
{"v": 1	"t": 440467	"P": 1001.5	"F": 0}
{"v": 1	"t": 440487	"P": 1003.5	"F": 0}
{"v": 1	"t": 440508	"P": 1000.0	"F": 0}
{"v": 1	"t": 440528	"P": 1000.5	"F": 0}
{"v": 1	"t": 440548	"P": 1001.5	"F": 0}
{"v": 1	"t": 440568	"P": 1004.25	"F": 0}
{"v": 1	"t": 440589	"P": 1002.25	"F": 0}
{"v": 1	"t": 440609	"P": 999.25	"F": 0}
{"v": 1	"t": 440629	"P": 999.25	"F": 0}
{"v": 1	"t": 440650	"P": 1003.75	"F": 0}
{"v": 1	"t": 440670	"P": 1001.25	"F": 0}
{"v": 1	"t": 440690	"P": 1001.5	"F": 0}
{"v": 1	"t": 440711	"P": 998.25	"F": 0}
{"v": 1	"t": 440731	"P": 1003.0	"F": 0}
{"v": 1	"t": 440751	"P": 1003.5	"F": 0}
{"v": 1	"t": 440772	"P": 998.5	"F": 0}
{"v": 1	"t": 440792	"P": 999.25	"F": 0}
{"v": 1	"t": 440812	"P": 1002.5	"F": 0}
{"v": 1	"t": 440832	"P": 1002.75	"F": 0}
{"v": 1	"t": 440853	"P": 1000.75	"F": 0}
{"v": 1	"t": 440873	"P": 999.0	"F": 0}
{"v": 1	"t": 440893	"P": 998.75	"F": 0}
{"v": 1	"t": 440914	"P": 1002.25	"F": 0}
{"v": 1	"t": 440934	"P": 998.75	"F": 0}
{"v": 1	"t": 440954	"P": 997.25	"F": 0}
{"v": 1	"t": 440975	"P": 1002.25	"F": 0}
{"v": 1	"t": 440995	"P": 1002.25	"F": 0}
{"v": 1	"t": 441015	"P": 999.5	"F": 0}
{"v": 1	"t": 441036	"P": 1001.0	"F": 0}
{"v": 1	"t": 441056	"P": 1003.5	"F": 0}
{"v": 1	"t": 441076	"P": 1003.25	"F": 0	"C": 45.015	"D": 3181	"sn": 54091779688249	"file": "/data/device_log/data0000.out"}
{"v": 1	"t": 441096	"P": 1004.0	"F": 0}
{"v": 1	"t": 441117	"P": 1001.0	"F": 0}
{"v": 1	"t": 441137	"P": 1007.0	"F": 0}
{"v": 1	"t": 441157	"P": 1008.0	"F": 0}
{"v": 1	"t": 441178	"P": 1004.75	"F": 0}
{"v": 1	"t": 441198	"P": 1002.5	"F": 0}
{"v": 1	"t": 441218	"P": 1005.75	"F": 0}
{"v": 1	"t": 441239	"P": 1007.75	"F": 0}
{"v": 1	"t": 441259	"P": 1004.0	"F": 0}
{"v": 1	"t": 441279	"P": 1000.75	"F": 0}
{"v": 1	"t": 441300	"P": 1004.75	"F": 0}
{"v": 1	"t": 441320	"P": 1006.25	"F": 0}
{"v": 1	"t": 441340	"P": 1006.75	"F": 0}
{"v": 1	"t": 441360	"P": 1001.0	"F": 0}
{"v": 1	"t": 441381	"P": 1003.75	"F": 0}
{"v": 1	"t": 441401	"P": 1009.0	"F": 0}
{"v": 1	"t": 441421	"P": 1006.5	"F": 0}
{"v": 1	"t": 441442	"P": 1003.75	"F": 0}
{"v": 1	"t": 441462	"P": 1002.0	"F": 0}
{"v": 1	"t": 441482	"P": 1007.25	"F": 0}
{"v": 1	"t": 441502	"P": 1008.25	"F": 0}
{"v": 1	"t": 441523	"P": 1003.75	"F": 0}
{"v": 1	"t": 441543	"P": 1002.25	"F": 0}
{"v": 1	"t": 441563	"P": 1009.25	"F": 0}
{"v": 1	"t": 441584	"P": 1006.5	"F": 0}
{"v": 1	"t": 441604	"P": 1003.75	"F": 0}
{"v": 1	"t": 441624	"P": 1003.25	"F": 0}
{"v": 1	"t": 441645	"P": 1006.75	"F": 0}
{"v": 1	"t": 441665	"P": 1009.75	"F": 0}
{"v": 1	"t": 441685	"P": 1003.0	"F": 0}
{"v": 1	"t": 441706	"P": 1001.75	"F": 0}
{"v": 1	"t": 441726	"P": 1007.5	"F": 0}
{"v": 1	"t": 441746	"P": 1007.75	"F": 0}
{"v": 1	"t": 441766	"P": 1005.5	"F": 0}
{"v": 1	"t": 441787	"P": 1000.75	"F": 0}
{"v": 1	"t": 441807	"P": 1005.75	"F": 0}
{"v": 1	"t": 441827	"P": 1008.25	"F": 0}
{"v": 1	"t": 441848	"P": 1004.75	"F": 0}
{"v": 1	"t": 441868	"P": 1002.75	"F": 0}
{"v": 1	"t": 441888	"P": 1003.75	"F": 0}
{"v": 1	"t": 441908	"P": 1008.25	"F": 0}
{"v": 1	"t": 441929	"P": 1006.5	"F": 0}
{"v": 1	"t": 441949	"P": 1002.25	"F": 0}
{"v": 1	"t": 441969	"P": 1003.0	"F": 0}
{"v": 1	"t": 441990	"P": 1007.75	"F": 0}
{"v": 1	"t": 442010	"P": 1006.75	"F": 0}
{"v": 1	"t": 442030	"P": 1003.5	"F": 0}
{"v": 1	"t": 442051	"P": 1002.75	"F": 0}
{"v": 1	"t": 442071	"P": 1008.0	"F": 0}
{"v": 1	"t": 442091	"P": 1007.5	"F": 0	"C": 45.015	"D": 3181	"sn": 54091779688249	"file": "/data/device_log/data0000.out"}
{"v": 1	"t": 442112	"P": 1003.75	"F": 0}
{"v": 1	"t": 442132	"P": 1003.5	"F": 0}
{"v": 1	"t": 442152	"P": 1007.25	"F": 0}
{"v": 1	"t": 442172	"P": 1007.75	"F": 0}
{"v": 1	"t": 442193	"P": 1002.75	"F": 0}
{"v": 1	"t": 442213	"P": 1001.0	"F": 0}
{"v": 1	"t": 442233	"P": 1006.25	"F": 0}
{"v": 1	"t": 442254	"P": 1008.0	"F": 0}
{"v": 1	"t": 442274	"P": 1004.5	"F": 0}
{"v": 1	"t": 442294	"P": 1000.5	"F": 0}
{"v": 1	"t": 442315	"P": 1006.25	"F": 0}
{"v": 1	"t": 442335	"P": 1006.5	"F": 0}
{"v": 1	"t": 442355	"P": 1004.25	"F": 0}
{"v": 1	"t": 442375	"P": 1001.0	"F": 0}
{"v": 1	"t": 442396	"P": 1004.75	"F": 0}
{"v": 1	"t": 442416	"P": 1007.75	"F": 0}
{"v": 1	"t": 442436	"P": 1004.25	"F": 0}
{"v": 1	"t": 442457	"P": 1002.25	"F": 0}
{"v": 1	"t": 442477	"P": 1005.25	"F": 0}
{"v": 1	"t": 442497	"P": 1008.25	"F": 0}
{"v": 1	"t": 442518	"P": 1006.25	"F": 0}
{"v": 1	"t": 442538	"P": 1003.5	"F": 0}
{"v": 1	"t": 442558	"P": 1001.75	"F": 0}
{"v": 1	"t": 442578	"P": 1008.25	"F": 0}
{"v": 1	"t": 442599	"P": 1007.75	"F": 0}
{"v": 1	"t": 442619	"P": 1004.0	"F": 0}
{"v": 1	"t": 442639	"P": 1003.0	"F": 0}
{"v": 1	"t": 442660	"P": 1006.0	"F": 0}
{"v": 1	"t": 442680	"P": 1008.0	"F": 0}
{"v": 1	"t": 442700	"P": 1005.0	"F": 0}
{"v": 1	"t": 442720	"P": 1003.0	"F": 0}
{"v": 1	"t": 442741	"P": 1004.5	"F": 0}
{"v": 1	"t": 442761	"P": 1009.5	"F": 0}
{"v": 1	"t": 442781	"P": 1005.75	"F": 0}
{"v": 1	"t": 442802	"P": 1004.5	"F": 0}
{"v": 1	"t": 442822	"P": 1002.25	"F": 0}
{"v": 1	"t": 442842	"P": 1009.0	"F": 0}
{"v": 1	"t": 442863	"P": 1007.5	"F": 0}
{"v": 1	"t": 442883	"P": 1003.5	"F": 0}
{"v": 1	"t": 442903	"P": 1006.5	"F": 0}
{"v": 1	"t": 442924	"P": 1009.5	"F": 0}
{"v": 1	"t": 442944	"P": 1006.0	"F": 0}
{"v": 1	"t": 442964	"P": 1002.5	"F": 0}
{"v": 1	"t": 442984	"P": 1003.0	"F": 0}
{"v": 1	"t": 443005	"P": 1008.5	"F": 0}
{"v": 1	"t": 443025	"P": 1006.0	"F": 0}
{"v": 1	"t": 443045	"P": 1002.75	"F": 0}
{"v": 1	"t": 443066	"P": 1005.0	"F": 0}
{"v": 1	"t": 443086	"P": 1008.0	"F": 0}
{"v": 1	"t": 443106	"P": 1007.75	"F": 0	"C": 45.05	"D": 3181	"sn": 54091779688249	"file": "/data/device_log/data0000.out"}
{"v": 1	"t": 443127	"P": 1003.75	"F": 0}
{"v": 1	"t": 443147	"P": 1003.25	"F": 0}
{"v": 1	"t": 443167	"P": 1007.75	"F": 0}
{"v": 1	"t": 443187	"P": 1008.75	"F": 0}
{"v": 1	"t": 443208	"P": 1004.25	"F": 0}
{"v": 1	"t": 443228	"P": 1000.5	"F": 0}
{"v": 1	"t": 443248	"P": 1006.0	"F": 0}
{"v": 1	"t": 443269	"P": 1009.25	"F": 0}
{"v": 1	"t": 443289	"P": 1006.75	"F": 0}
{"v": 1	"t": 443309	"P": 1002.25	"F": 0}
{"v": 1	"t": 443329	"P": 1005.0	"F": 0}
{"v": 1	"t": 443350	"P": 1009.75	"F": 0}
{"v": 1	"t": 443370	"P": 1004.75	"F": 0}
{"v": 1	"t": 443390	"P": 1004.5	"F": 0}
{"v": 1	"t": 443411	"P": 1004.25	"F": 0}
{"v": 1	"t": 443431	"P": 1010.0	"F": 0}
{"v": 1	"t": 443451	"P": 1008.0	"F": 0}
{"v": 1	"t": 443472	"P": 1005.0	"F": 0}
{"v": 1	"t": 443492	"P": 1004.0	"F": 0}
{"v": 1	"t": 443512	"P": 1009.75	"F": 0}
{"v": 1	"t": 443532	"P": 1006.75	"F": 0}
{"v": 1	"t": 443553	"P": 1004.0	"F": 0}
{"v": 1	"t": 443573	"P": 1001.5	"F": 0}
{"v": 1	"t": 443593	"P": 1008.0	"F": 0}
{"v": 1	"t": 443614	"P": 1006.5	"F": 0}
{"v": 1	"t": 443634	"P": 1003.0	"F": 0}
{"v": 1	"t": 443654	"P": 1003.5	"F": 0}
{"v": 1	"t": 443675	"P": 1007.5	"F": 0}
{"v": 1	"t": 443695	"P": 1008.0	"F": 0}
{"v": 1	"t": 443715	"P": 1005.0	"F": 0}
{"v": 1	"t": 443736	"P": 1002.75	"F": 0}
{"v": 1	"t": 443756	"P": 1005.25	"F": 0}
{"v": 1	"t": 443776	"P": 1007.5	"F": 0}
{"v": 1	"t": 443797	"P": 1002.25	"F": 0}
{"v": 1	"t": 443817	"P": 1004.25	"F": 0}
{"v": 1	"t": 443837	"P": 1010.0	"F": 0}
{"v": 1	"t": 443858	"P": 1004.75	"F": 0}
{"v": 1	"t": 443878	"P": 1002.0	"F": 0}
{"v": 1	"t": 443898	"P": 1007.0	"F": 0}
{"v": 1	"t": 443919	"P": 1008.25	"F": 0}
{"v": 1	"t": 443939	"P": 1006.25	"F": 0}
{"v": 1	"t": 443959	"P": 1003.25	"F": 0}
{"v": 1	"t": 443980	"P": 1005.25	"F": 0}
{"v": 1	"t": 444000	"P": 1007.75	"F": 0}
{"v": 1	"t": 444020	"P": 1002.5	"F": 0}
{"v": 1	"t": 444041	"P": 1002.75	"F": 0}
{"v": 1	"t": 444061	"P": 1008.5	"F": 0}
{"v": 1	"t": 444081	"P": 1007.5	"F": 0}
{"v": 1	"t": 444102	"P": 1003.0	"F": 0}
{"v": 1	"t": 444122	"P": 1002.5	"F": 0	"C": 45.135	"D": 3180	"sn": 54091779688249	"file": "/data/device_log/data0000.out"}
{"v": 1	"t": 444142	"P": 1007.25	"F": 0}
{"v": 1	"t": 444163	"P": 1007.25	"F": 0}
{"v": 1	"t": 444183	"P": 1001.75	"F": 0}
{"v": 1	"t": 444203	"P": 1002.0	"F": 0}
{"v": 1	"t": 444223	"P": 1008.75	"F": 0}
{"v": 1	"t": 444244	"P": 1005.25	"F": 0}
{"v": 1	"t": 444264	"P": 1005.0	"F": 0}
{"v": 1	"t": 444284	"P": 1002.0	"F": 0}
{"v": 1	"t": 444305	"P": 1008.25	"F": 0}
{"v": 1	"t": 444325	"P": 1008.25	"F": 0}
{"v": 1	"t": 444345	"P": 1005.75	"F": 0}
{"v": 1	"t": 444366	"P": 1002.75	"F": 0}
{"v": 1	"t": 444386	"P": 1006.25	"F": 0}
{"v": 1	"t": 444406	"P": 1007.25	"F": 0}
{"v": 1	"t": 444426	"P": 1005.5	"F": 0}
{"v": 1	"t": 444447	"P": 1002.75	"F": 0}
{"v": 1	"t": 444467	"P": 1005.75	"F": 0}
{"v": 1	"t": 444487	"P": 1008.5	"F": 0}
{"v": 1	"t": 444508	"P": 1006.0	"F": 0}
{"v": 1	"t": 444528	"P": 1002.25	"F": 0}
{"v": 1	"t": 444548	"P": 1002.25	"F": 0}
{"v": 1	"t": 444568	"P": 1008.0	"F": 0}
{"v": 1	"t": 444589	"P": 1007.25	"F": 0}
{"v": 1	"t": 444609	"P": 1005.0	"F": 0}
{"v": 1	"t": 444629	"P": 1001.0	"F": 0}
{"v": 1	"t": 444650	"P": 1008.0	"F": 0}
{"v": 1	"t": 444670	"P": 1008.0	"F": 0}
{"v": 1	"t": 444690	"P": 1003.5	"F": 0}
{"v": 1	"t": 444711	"P": 1002.25	"F": 0}
{"v": 1	"t": 444731	"P": 1008.25	"F": 0}
{"v": 1	"t": 444751	"P": 1007.25	"F": 0}
{"v": 1	"t": 444771	"P": 1003.75	"F": 0}
{"v": 1	"t": 444792	"P": 1001.25	"F": 0}
{"v": 1	"t": 444812	"P": 1008.0	"F": 0}
{"v": 1	"t": 444832	"P": 1007.5	"F": 0}
{"v": 1	"t": 444853	"P": 1004.5	"F": 0}
{"v": 1	"t": 444873	"P": 1003.5	"F": 0}
{"v": 1	"t": 444893	"P": 1007.0	"F": 0}
{"v": 1	"t": 444914	"P": 1007.5	"F": 0}
{"v": 1	"t": 444934	"P": 1004.25	"F": 0}
{"v": 1	"t": 444954	"P": 1002.5	"F": 0}
{"v": 1	"t": 444975	"P": 1006.75	"F": 0}
{"v": 1	"t": 444995	"P": 1009.0	"F": 0}
{"v": 1	"t": 445015	"P": 1005.5	"F": 0}
{"v": 1	"t": 445035	"P": 1002.25	"F": 0}
{"v": 1	"t": 445056	"P": 1005.5	"F": 0}
{"v": 1	"t": 445076	"P": 1009.25	"F": 0}
{"v": 1	"t": 445096	"P": 1005.5	"F": 0}
{"v": 1	"t": 445117	"P": 1002.5	"F": 0}
{"v": 1	"t": 445137	"P": 1003.75	"F": 0	"C": 45.185	"D": 3179	"sn": 54091779688249	"file": "/data/device_log/data0000.out"}
{"v": 1	"t": 445157	"P": 1008.25	"F": 0}
{"v": 1	"t": 445178	"P": 1006.75	"F": 0}
{"v": 1	"t": 445198	"P": 1004.25	"F": 0}
{"v": 1	"t": 445218	"P": 1003.5	"F": 0}
{"v": 1	"t": 445238	"P": 1009.75	"F": 0}
{"v": 1	"t": 445259	"P": 1007.75	"F": 0}
{"v": 1	"t": 445279	"P": 1003.25	"F": 0}
{"v": 1	"t": 445299	"P": 1002.25	"F": 0}
{"v": 1	"t": 445320	"P": 1008.0	"F": 0}
{"v": 1	"t": 445340	"P": 1006.25	"F": 0}
{"v": 1	"t": 445360	"P": 1003.25	"F": 0}
{"v": 1	"t": 445381	"P": 1003.5	"F": 0}
{"v": 1	"t": 445401	"P": 1008.75	"F": 0}
{"v": 1	"t": 445421	"P": 1007.0	"F": 0}
{"v": 1	"t": 445442	"P": 1005.0	"F": 0}
{"v": 1	"t": 445462	"P": 1001.0	"F": 0}
{"v": 1	"t": 445482	"P": 1008.75	"F": 0}
{"v": 1	"t": 445502	"P": 1007.75	"F": 0}
{"v": 1	"t": 445523	"P": 1002.25	"F": 0}
{"v": 1	"t": 445543	"P": 1001.25	"F": 0}
{"v": 1	"t": 445563	"P": 1009.0	"F": 0}
{"v": 1	"t": 445584	"P": 1006.25	"F": 0}
{"v": 1	"t": 445604	"P": 1003.75	"F": 0}
{"v": 1	"t": 445624	"P": 1003.25	"F": 0}
{"v": 1	"t": 445645	"P": 1007.0	"F": 0}
{"v": 1	"t": 445665	"P": 1007.0	"F": 0}
{"v": 1	"t": 445685	"P": 1005.0	"F": 0}
{"v": 1	"t": 445706	"P": 1001.25	"F": 0}
{"v": 1	"t": 445726	"P": 1006.0	"F": 0}
{"v": 1	"t": 445746	"P": 1009.25	"F": 0}
{"v": 1	"t": 445766	"P": 1003.0	"F": 0}
{"v": 1	"t": 445787	"P": 1003.25	"F": 0}
{"v": 1	"t": 445807	"P": 1005.75	"F": 0}
{"v": 1	"t": 445827	"P": 1007.25	"F": 0}
{"v": 1	"t": 445848	"P": 1005.5	"F": 0}
{"v": 1	"t": 445868	"P": 1003.0	"F": 0}
{"v": 1	"t": 445888	"P": 1004.25	"F": 0}
{"v": 1	"t": 445908	"P": 1009.5	"F": 0}
{"v": 1	"t": 445929	"P": 1005.5	"F": 0}
{"v": 1	"t": 445949	"P": 1002.5	"F": 0}
{"v": 1	"t": 445969	"P": 1000.5	"F": 0}
{"v": 1	"t": 445990	"P": 1009.75	"F": 0}
{"v": 1	"t": 446010	"P": 1006.75	"F": 0}
{"v": 1	"t": 446030	"P": 1002.75	"F": 0}
{"v": 1	"t": 446051	"P": 1003.5	"F": 0}
{"v": 1	"t": 446071	"P": 1007.75	"F": 0}
{"v": 1	"t": 446091	"P": 1006.75	"F": 0}
{"v": 1	"t": 446111	"P": 1005.25	"F": 0}
{"v": 1	"t": 446132	"P": 1002.25	"F": 0}
{"v": 1	"t": 446152	"P": 1006.75	"F": 0	"C": 45.25	"D": 3178	"sn": 54091779688249	"file": "/data/device_log/data0000.out"}
{"v": 1	"t": 446172	"P": 1009.75	"F": 0}
{"v": 1	"t": 446193	"P": 1004.25	"F": 0}
{"v": 1	"t": 446213	"P": 1001.0	"F": 0}
{"v": 1	"t": 446233	"P": 1009.0	"F": 0}
{"v": 1	"t": 446254	"P": 1006.75	"F": 0}
{"v": 1	"t": 446274	"P": 1004.25	"F": 0}
{"v": 1	"t": 446294	"P": 1002.75	"F": 0}
{"v": 1	"t": 446315	"P": 1007.75	"F": 0}
{"v": 1	"t": 446335	"P": 1008.25	"F": 0}
{"v": 1	"t": 446355	"P": 1003.5	"F": 0}
{"v": 1	"t": 446376	"P": 1003.25	"F": 0}
{"v": 1	"t": 446396	"P": 1004.5	"F": 0}
{"v": 1	"t": 446416	"P": 1007.25	"F": 0}
{"v": 1	"t": 446436	"P": 1005.25	"F": 0}
{"v": 1	"t": 446457	"P": 1002.25	"F": 0}
{"v": 1	"t": 446477	"P": 1004.0	"F": 0}
{"v": 1	"t": 446497	"P": 1008.75	"F": 0}
{"v": 1	"t": 446518	"P": 1007.0	"F": 0}
{"v": 1	"t": 446538	"P": 1004.5	"F": 0}
{"v": 1	"t": 446558	"P": 1004.25	"F": 0}
{"v": 1	"t": 446578	"P": 1008.0	"F": 0}
{"v": 1	"t": 446599	"P": 1005.25	"F": 0}
{"v": 1	"t": 446619	"P": 1002.5	"F": 0}
{"v": 1	"t": 446639	"P": 1002.25	"F": 0}
{"v": 1	"t": 446660	"P": 1008.5	"F": 0}
{"v": 1	"t": 446680	"P": 1007.25	"F": 0}
{"v": 1	"t": 446700	"P": 1004.0	"F": 0}
{"v": 1	"t": 446721	"P": 1002.0	"F": 0}
{"v": 1	"t": 446741	"P": 1007.25	"F": 0}
{"v": 1	"t": 446761	"P": 1008.25	"F": 0}
{"v": 1	"t": 446781	"P": 1004.75	"F": 0}
{"v": 1	"t": 446802	"P": 1001.75	"F": 0}
{"v": 1	"t": 446822	"P": 1008.25	"F": 0}
{"v": 1	"t": 446842	"P": 1007.75	"F": 0}
{"v": 1	"t": 446863	"P": 1004.5	"F": 0}
{"v": 1	"t": 446883	"P": 1003.25	"F": 0}
{"v": 1	"t": 446903	"P": 1008.25	"F": 0}
{"v": 1	"t": 446924	"P": 1006.75	"F": 0}
{"v": 1	"t": 446944	"P": 1004.25	"F": 0}
{"v": 1	"t": 446964	"P": 1003.0	"F": 0}
{"v": 1	"t": 446985	"P": 1008.5	"F": 0}
{"v": 1	"t": 447005	"P": 1006.5	"F": 0}
{"v": 1	"t": 447025	"P": 1005.25	"F": 0}
{"v": 1	"t": 447046	"P": 1002.0	"F": 0}
{"v": 1	"t": 447066	"P": 1006.25	"F": 0}
{"v": 1	"t": 447086	"P": 1007.75	"F": 0}
{"v": 1	"t": 447106	"P": 1005.0	"F": 0}
{"v": 1	"t": 447127	"P": 1001.5	"F": 0}
{"v": 1	"t": 447147	"P": 1006.25	"F": 0}
{"v": 1	"t": 447167	"P": 1010.75	"F": 0	"C": 45.265	"D": 3178	"sn": 54091779688249	"file": "/data/device_log/data0000.out"}
{"v": 1	"t": 447188	"P": 1005.25	"F": 0}
{"v": 1	"t": 447208	"P": 1002.5	"F": 0}
{"v": 1	"t": 447228	"P": 1005.0	"F": 0}
{"v": 1	"t": 447248	"P": 1009.5	"F": 0}
{"v": 1	"t": 447269	"P": 1008.75	"F": 0}
{"v": 1	"t": 447289	"P": 1004.0	"F": 0}
{"v": 1	"t": 447309	"P": 1003.75	"F": 0}
{"v": 1	"t": 447330	"P": 1008.5	"F": 0}
{"v": 1	"t": 447350	"P": 1008.75	"F": 0}
{"v": 1	"t": 447370	"P": 1002.75	"F": 0}
{"v": 1	"t": 447391	"P": 1003.75	"F": 0}
{"v": 1	"t": 447411	"P": 1007.75	"F": 0}
{"v": 1	"t": 447431	"P": 1008.75	"F": 0}
{"v": 1	"t": 447451	"P": 1005.75	"F": 0}
{"v": 1	"t": 447472	"P": 1004.0	"F": 0}
{"v": 1	"t": 447492	"P": 1007.5	"F": 0}
{"v": 1	"t": 447512	"P": 1007.75	"F": 0}
{"v": 1	"t": 447533	"P": 1004.5	"F": 0}
{"v": 1	"t": 447553	"P": 1002.0	"F": 0}
{"v": 1	"t": 447573	"P": 1005.75	"F": 0}
{"v": 1	"t": 447594	"P": 1008.25	"F": 0}
{"v": 1	"t": 447614	"P": 1006.5	"F": 0}
{"v": 1	"t": 447634	"P": 1001.5	"F": 0}
{"v": 1	"t": 447654	"P": 1003.75	"F": 0}
{"v": 1	"t": 447675	"P": 1007.75	"F": 0}
{"v": 1	"t": 447695	"P": 1004.75	"F": 0}
{"v": 1	"t": 447715	"P": 1001.5	"F": 0}
{"v": 1	"t": 447736	"P": 1004.5	"F": 0}
{"v": 1	"t": 447756	"P": 1008.5	"F": 0}
{"v": 1	"t": 447776	"P": 1007.5	"F": 0}
{"v": 1	"t": 447797	"P": 1001.75	"F": 0}
{"v": 1	"t": 447817	"P": 1004.5	"F": 0}
{"v": 1	"t": 447837	"P": 1009.0	"F": 0}
{"v": 1	"t": 447858	"P": 1003.25	"F": 0}
{"v": 1	"t": 447878	"P": 1002.75	"F": 0}
{"v": 1	"t": 447898	"P": 1005.25	"F": 0}
{"v": 1	"t": 447919	"P": 1008.0	"F": 0}
{"v": 1	"t": 447939	"P": 1005.75	"F": 0}
{"v": 1	"t": 447959	"P": 1004.5	"F": 0}
{"v": 1	"t": 447980	"P": 1007.75	"F": 0}
{"v": 1	"t": 448000	"P": 1005.0	"F": 0}
{"v": 1	"t": 448021	"P": 1002.5	"F": 0}
{"v": 1	"t": 448041	"P": 1006.0	"F": 0}
{"v": 1	"t": 448061	"P": 1008.75	"F": 0}
{"v": 1	"t": 448081	"P": 1003.75	"F": 0}
{"v": 1	"t": 448102	"P": 1000.75	"F": 0}
{"v": 1	"t": 448122	"P": 1006.5	"F": 0}
{"v": 1	"t": 448142	"P": 1009.75	"F": 0}
{"v": 1	"t": 448163	"P": 1003.25	"F": 0}
{"v": 1	"t": 448183	"P": 1003.5	"F": 0	"C": 45.315	"D": 3178	"sn": 54091779688249	"file": "/data/device_log/data0000.out"}
{"v": 1	"t": 448203	"P": 1006.5	"F": 0}
{"v": 1	"t": 448224	"P": 1007.25	"F": 0}
{"v": 1	"t": 448244	"P": 1003.25	"F": 0}
{"v": 1	"t": 448265	"P": 1007.75	"F": 0}
{"v": 1	"t": 448285	"P": 1007.25	"F": 0}
{"v": 1	"t": 448305	"P": 1004.25	"F": 0}
{"v": 1	"t": 448326	"P": 1002.5	"F": 0}
{"v": 1	"t": 448346	"P": 1007.25	"F": 0}
{"v": 1	"t": 448366	"P": 1009.0	"F": 0}
{"v": 1	"t": 448387	"P": 1004.25	"F": 0}
{"v": 1	"t": 448407	"P": 1001.5	"F": 0}
{"v": 1	"t": 448427	"P": 1007.5	"F": 0}
{"v": 1	"t": 448447	"P": 1007.75	"F": 0}
{"v": 1	"t": 448468	"P": 1005.25	"F": 0}
{"v": 1	"t": 448488	"P": 1002.25	"F": 0}
{"v": 1	"t": 448508	"P": 1006.0	"F": 0}
{"v": 1	"t": 448529	"P": 1010.5	"F": 0}
{"v": 1	"t": 448549	"P": 1006.5	"F": 0}
{"v": 1	"t": 448569	"P": 1001.5	"F": 0}
{"v": 1	"t": 448589	"P": 1004.5	"F": 0}
{"v": 1	"t": 448610	"P": 1009.75	"F": 0}
{"v": 1	"t": 448630	"P": 1005.5	"F": 0}
{"v": 1	"t": 448650	"P": 1002.25	"F": 0}
{"v": 1	"t": 448671	"P": 1003.25	"F": 0}
{"v": 1	"t": 448691	"P": 1008.75	"F": 0}
{"v": 1	"t": 448711	"P": 1006.25	"F": 0}
{"v": 1	"t": 448732	"P": 1003.25	"F": 0}
{"v": 1	"t": 448752	"P": 1004.5	"F": 0}
{"v": 1	"t": 448772	"P": 1008.75	"F": 0}
{"v": 1	"t": 448793	"P": 1006.75	"F": 0}
{"v": 1	"t": 448813	"P": 1002.5	"F": 0}
{"v": 1	"t": 448833	"P": 1002.5	"F": 0}
{"v": 1	"t": 448854	"P": 1010.25	"F": 0}
{"v": 1	"t": 448874	"P": 1007.0	"F": 0}
{"v": 1	"t": 448894	"P": 1003.5	"F": 0}
{"v": 1	"t": 448914	"P": 1002.25	"F": 0}
{"v": 1	"t": 448935	"P": 1009.5	"F": 0}
{"v": 1	"t": 448955	"P": 1005.5	"F": 0}
{"v": 1	"t": 448975	"P": 1003.0	"F": 0}
{"v": 1	"t": 448996	"P": 1000.5	"F": 0}
{"v": 1	"t": 449016	"P": 1008.75	"F": 0}
{"v": 1	"t": 449036	"P": 1007.5	"F": 0}
{"v": 1	"t": 449057	"P": 1003.25	"F": 0}
{"v": 1	"t": 449077	"P": 1003.75	"F": 0}
{"v": 1	"t": 449097	"P": 1005.75	"F": 0}
{"v": 1	"t": 449117	"P": 1008.75	"F": 0}
{"v": 1	"t": 449138	"P": 1005.75	"F": 0}
{"v": 1	"t": 449158	"P": 1002.25	"F": 0}
{"v": 1	"t": 449178	"P": 1006.5	"F": 0}
{"v": 1	"t": 449199	"P": 1008.75	"F": 0	"C": 45.4	"D": 3177	"sn": 54091779688249	"file": "/data/device_log/data0000.out"}
{"v": 1	"t": 449219	"P": 1008.0	"F": 0}
{"v": 1	"t": 449239	"P": 1004.0	"F": 0}
{"v": 1	"t": 449259	"P": 1005.25	"F": 0}
{"v": 1	"t": 449280	"P": 1009.5	"F": 0}
{"v": 1	"t": 449300	"P": 1005.5	"F": 0}
{"v": 1	"t": 449320	"P": 1003.5	"F": 0}
{"v": 1	"t": 449341	"P": 1002.75	"F": 0}
{"v": 1	"t": 449361	"P": 1008.75	"F": 0}
{"v": 1	"t": 449381	"P": 1007.0	"F": 0}
{"v": 1	"t": 449402	"P": 1004.0	"F": 0}
{"v": 1	"t": 449422	"P": 1005.0	"F": 0}
{"v": 1	"t": 449442	"P": 1007.0	"F": 0}
{"v": 1	"t": 449463	"P": 1006.0	"F": 0}
{"v": 1	"t": 449483	"P": 1001.25	"F": 0}
{"v": 1	"t": 449503	"P": 1002.75	"F": 0}
{"v": 1	"t": 449523	"P": 1009.0	"F": 0}
{"v": 1	"t": 449544	"P": 1006.5	"F": 0}
{"v": 1	"t": 449564	"P": 1003.75	"F": 0}
{"v": 1	"t": 449584	"P": 1003.25	"F": 0}
{"v": 1	"t": 449605	"P": 1007.5	"F": 0}
{"v": 1	"t": 449625	"P": 1006.75	"F": 0}
{"v": 1	"t": 449645	"P": 1003.0	"F": 0}
{"v": 1	"t": 449666	"P": 1002.5	"F": 0}
{"v": 1	"t": 449686	"P": 1007.5	"F": 0}
{"v": 1	"t": 449706	"P": 1007.75	"F": 0}
{"v": 1	"t": 449726	"P": 1005.25	"F": 0}
{"v": 1	"t": 449747	"P": 1001.75	"F": 0}
{"v": 1	"t": 449767	"P": 1006.5	"F": 0}
{"v": 1	"t": 449787	"P": 1008.25	"F": 0}
{"v": 1	"t": 449808	"P": 1004.75	"F": 0}
{"v": 1	"t": 449828	"P": 1001.0	"F": 0}
{"v": 1	"t": 449848	"P": 1005.0	"F": 0}
{"v": 1	"t": 449868	"P": 1008.75	"F": 0}
{"v": 1	"t": 449889	"P": 1006.5	"F": 0}
{"v": 1	"t": 449909	"P": 1001.5	"F": 0}
{"v": 1	"t": 449929	"P": 1002.0	"F": 0}
{"v": 1	"t": 449950	"P": 1008.0	"F": 0}
{"v": 1	"t": 449970	"P": 1005.25	"F": 0}
{"v": 1	"t": 449990	"P": 1003.5	"F": 0}
{"v": 1	"t": 450011	"P": 1002.0	"F": 0}
{"v": 1	"t": 450031	"P": 1009.25	"F": 0}
{"v": 1	"t": 450051	"P": 1008.75	"F": 0}
{"v": 1	"t": 450071	"P": 1004.25	"F": 0}
{"v": 1	"t": 450092	"P": 1002.75	"F": 0}
{"v": 1	"t": 450112	"P": 1008.5	"F": 0}
{"v": 1	"t": 450132	"P": 1007.0	"F": 0}
{"v": 1	"t": 450153	"P": 1003.0	"F": 0}
{"v": 1	"t": 450173	"P": 1002.5	"F": 0}
{"v": 1	"t": 450193	"P": 1007.5	"F": 0}
{"v": 1	"t": 450214	"P": 1008.0	"F": 0	"C": 45.395	"D": 3177	"sn": 54091779688249	"file": "/data/device_log/data0000.out"}
{"v": 1	"t": 450234	"P": 1003.0	"F": 0}
{"v": 1	"t": 450254	"P": 1000.75	"F": 0}
{"v": 1	"t": 450275	"P": 1009.25	"F": 0}
{"v": 1	"t": 450295	"P": 1006.0	"F": 0}
{"v": 1	"t": 450315	"P": 1005.5	"F": 0}
{"v": 1	"t": 450336	"P": 1003.25	"F": 0}
{"v": 1	"t": 450356	"P": 1005.25	"F": 0}
{"v": 1	"t": 450376	"P": 1007.5	"F": 0}
{"v": 1	"t": 450396	"P": 1002.75	"F": 0}
{"v": 1	"t": 450417	"P": 1003.25	"F": 0}
{"v": 1	"t": 450437	"P": 1004.75	"F": 0}
{"v": 1	"t": 450457	"P": 1010.0	"F": 0}
{"v": 1	"t": 450478	"P": 1005.75	"F": 0}
{"v": 1	"t": 450498	"P": 1002.5	"F": 0}
{"v": 1	"t": 450518	"P": 1002.75	"F": 0}
{"v": 1	"t": 450538	"P": 1009.5	"F": 0}
{"v": 1	"t": 450559	"P": 1007.25	"F": 0}
{"v": 1	"t": 450579	"P": 1002.25	"F": 0}
{"v": 1	"t": 450599	"P": 1002.75	"F": 0}
{"v": 1	"t": 450620	"P": 1005.75	"F": 0}
{"v": 1	"t": 450640	"P": 1006.75	"F": 0}
{"v": 1	"t": 450660	"P": 1004.5	"F": 0}
{"v": 1	"t": 450681	"P": 1003.25	"F": 0}
{"v": 1	"t": 450701	"P": 1007.0	"F": 0}
{"v": 1	"t": 450721	"P": 1008.5	"F": 0}
{"v": 1	"t": 450741	"P": 1006.5	"F": 0}
{"v": 1	"t": 450762	"P": 1004.25	"F": 0}
{"v": 1	"t": 450782	"P": 1006.5	"F": 0}
{"v": 1	"t": 450802	"P": 1008.75	"F": 0}
{"v": 1	"t": 450823	"P": 1006.5	"F": 0}
{"v": 1	"t": 450843	"P": 1002.0	"F": 0}
{"v": 1	"t": 450863	"P": 1006.5	"F": 0}
{"v": 1	"t": 450884	"P": 1009.75	"F": 0}
{"v": 1	"t": 450904	"P": 1003.75	"F": 0}
{"v": 1	"t": 450924	"P": 1000.5	"F": 0}
{"v": 1	"t": 450945	"P": 1006.0	"F": 0}
{"v": 1	"t": 450965	"P": 1010.0	"F": 0}
{"v": 1	"t": 450985	"P": 1005.0	"F": 0}
{"v": 1	"t": 451005	"P": 1003.5	"F": 0}
{"v": 1	"t": 451026	"P": 1005.0	"F": 0}
{"v": 1	"t": 451046	"P": 1009.5	"F": 0}
{"v": 1	"t": 451066	"P": 1005.25	"F": 0}
{"v": 1	"t": 451087	"P": 1001.0	"F": 0}
{"v": 1	"t": 451107	"P": 1004.75	"F": 0}
{"v": 1	"t": 451127	"P": 1009.25	"F": 0}
{"v": 1	"t": 451148	"P": 1008.5	"F": 0}
{"v": 1	"t": 451168	"P": 1004.75	"F": 0}
{"v": 1	"t": 451188	"P": 1003.5	"F": 0}
{"v": 1	"t": 451208	"P": 1006.75	"F": 0}
{"v": 1	"t": 451229	"P": 1006.0	"F": 0	"C": 45.45	"D": 3176	"sn": 54091779688249	"file": "/data/device_log/data0000.out"}
{"v": 1	"t": 451249	"P": 1004.5	"F": 0}
{"v": 1	"t": 451269	"P": 1003.5	"F": 0}
{"v": 1	"t": 451290	"P": 1010.0	"F": 0}
{"v": 1	"t": 451310	"P": 1007.5	"F": 0}
{"v": 1	"t": 451330	"P": 1002.5	"F": 0}
{"v": 1	"t": 451351	"P": 1002.5	"F": 0}
{"v": 1	"t": 451371	"P": 1008.5	"F": 0}
{"v": 1	"t": 451391	"P": 1005.5	"F": 0}
{"v": 1	"t": 451412	"P": 1004.0	"F": 0}
{"v": 1	"t": 451432	"P": 1001.75	"F": 0}
{"v": 1	"t": 451452	"P": 1007.0	"F": 0}
{"v": 1	"t": 451472	"P": 1008.0	"F": 0}
{"v": 1	"t": 451493	"P": 1005.0	"F": 0}
{"v": 1	"t": 451513	"P": 1003.0	"F": 0}
{"v": 1	"t": 451533	"P": 1005.25	"F": 0}
{"v": 1	"t": 451554	"P": 1009.25	"F": 0}
{"v": 1	"t": 451574	"P": 1005.75	"F": 0}
{"v": 1	"t": 451594	"P": 1002.75	"F": 0}
{"v": 1	"t": 451615	"P": 1006.0	"F": 0}
{"v": 1	"t": 451635	"P": 1007.75	"F": 0}
{"v": 1	"t": 451655	"P": 1005.5	"F": 0}
{"v": 1	"t": 451675	"P": 1003.5	"F": 0}
{"v": 1	"t": 451696	"P": 1004.5	"F": 0}
{"v": 1	"t": 451716	"P": 1007.5	"F": 0}
{"v": 1	"t": 451736	"P": 1004.5	"F": 0}
{"v": 1	"t": 451757	"P": 1003.5	"F": 0}
{"v": 1	"t": 451777	"P": 1006.75	"F": 0}
{"v": 1	"t": 451798	"P": 1006.25	"F": 0}
{"v": 1	"t": 451818	"P": 1003.75	"F": 0}
{"v": 1	"t": 451838	"P": 1003.75	"F": 0}
{"v": 1	"t": 451858	"P": 1008.5	"F": 0}
{"v": 1	"t": 451879	"P": 1007.75	"F": 0}
{"v": 1	"t": 451899	"P": 1003.0	"F": 0}
{"v": 1	"t": 451919	"P": 1003.0	"F": 0}
{"v": 1	"t": 451940	"P": 1008.25	"F": 0}
{"v": 1	"t": 451960	"P": 1006.0	"F": 0}
{"v": 1	"t": 451980	"P": 1001.5	"F": 0}
{"v": 1	"t": 452001	"P": 1005.25	"F": 0}
{"v": 1	"t": 452021	"P": 1008.75	"F": 0}
{"v": 1	"t": 452041	"P": 1005.5	"F": 0}
{"v": 1	"t": 452062	"P": 1002.0	"F": 0}
{"v": 1	"t": 452082	"P": 1005.0	"F": 0}
{"v": 1	"t": 452102	"P": 1008.0	"F": 0}
{"v": 1	"t": 452123	"P": 1006.25	"F": 0}
{"v": 1	"t": 452143	"P": 1002.75	"F": 0}
{"v": 1	"t": 452163	"P": 1003.5	"F": 0}
{"v": 1	"t": 452183	"P": 1009.75	"F": 0}
{"v": 1	"t": 452204	"P": 1003.75	"F": 0}
{"v": 1	"t": 452224	"P": 1003.0	"F": 0}
{"v": 1	"t": 452244	"P": 1002.0	"F": 0	"C": 45.525	"D": 3175	"sn": 54091779688249	"file": "/data/device_log/data0000.out"}
{"v": 1	"t": 452265	"P": 1008.25	"F": 0}
{"v": 1	"t": 452285	"P": 1005.75	"F": 0}
{"v": 1	"t": 452305	"P": 1004.0	"F": 0}
{"v": 1	"t": 452326	"P": 1002.75	"F": 0}
{"v": 1	"t": 452346	"P": 1007.0	"F": 0}
{"v": 1	"t": 452366	"P": 1008.25	"F": 0}
{"v": 1	"t": 452386	"P": 1004.75	"F": 0}
{"v": 1	"t": 452407	"P": 1001.0	"F": 0}
{"v": 1	"t": 452427	"P": 1005.0	"F": 0}
{"v": 1	"t": 452447	"P": 1007.25	"F": 0}
{"v": 1	"t": 452468	"P": 1005.75	"F": 0}
{"v": 1	"t": 452488	"P": 1003.0	"F": 0}
{"v": 1	"t": 452508	"P": 1004.25	"F": 0}
{"v": 1	"t": 452529	"P": 1007.75	"F": 0}
{"v": 1	"t": 452549	"P": 1005.5	"F": 0}
{"v": 1	"t": 452569	"P": 1004.75	"F": 0}
{"v": 1	"t": 452589	"P": 1003.75	"F": 0}
{"v": 1	"t": 452610	"P": 1009.5	"F": 0}
{"v": 1	"t": 452630	"P": 1005.25	"F": 0}
{"v": 1	"t": 452650	"P": 1002.0	"F": 0}
{"v": 1	"t": 452671	"P": 1003.75	"F": 0}
{"v": 1	"t": 452691	"P": 1010.5	"F": 0}
{"v": 1	"t": 452711	"P": 1007.0	"F": 0}
{"v": 1	"t": 452732	"P": 1003.75	"F": 0}
{"v": 1	"t": 452752	"P": 1003.25	"F": 0}
{"v": 1	"t": 452772	"P": 1008.25	"F": 0}
{"v": 1	"t": 452792	"P": 1007.0	"F": 0}
{"v": 1	"t": 452813	"P": 1004.75	"F": 0}
{"v": 1	"t": 452833	"P": 1001.0	"F": 0}
{"v": 1	"t": 452853	"P": 1008.25	"F": 0}
{"v": 1	"t": 452874	"P": 1008.75	"F": 0}
{"v": 1	"t": 452894	"P": 1003.75	"F": 0}
{"v": 1	"t": 452914	"P": 1002.0	"F": 0}
{"v": 1	"t": 452935	"P": 1006.0	"F": 0}
{"v": 1	"t": 452955	"P": 1007.25	"F": 0}
{"v": 1	"t": 452975	"P": 1004.75	"F": 0}
{"v": 1	"t": 452995	"P": 1001.5	"F": 0}
{"v": 1	"t": 453016	"P": 1007.25	"F": 0}
{"v": 1	"t": 453036	"P": 1010.0	"F": 0}
{"v": 1	"t": 453056	"P": 1007.0	"F": 0}
{"v": 1	"t": 453077	"P": 1003.5	"F": 0}
{"v": 1	"t": 453097	"P": 1004.25	"F": 0}
{"v": 1	"t": 453117	"P": 1009.25	"F": 0}
{"v": 1	"t": 453138	"P": 1007.25	"F": 0}
{"v": 1	"t": 453158	"P": 1002.25	"F": 0}
{"v": 1	"t": 453178	"P": 1002.25	"F": 0}
{"v": 1	"t": 453198	"P": 1007.5	"F": 0}
{"v": 1	"t": 453219	"P": 1007.75	"F": 0}
{"v": 1	"t": 453239	"P": 1003.75	"F": 0}
{"v": 1	"t": 453259	"P": 1000.75	"F": 0	"C": 45.595	"D": 3174	"sn": 54091779688249	"file": "/data/device_log/data0000.out"}
{"v": 1	"t": 453280	"P": 1006.5	"F": 0}
{"v": 1	"t": 453300	"P": 1007.5	"F": 0}
{"v": 1	"t": 453320	"P": 1003.5	"F": 0}
{"v": 1	"t": 453340	"P": 999.5	"F": 0}
{"v": 1	"t": 453361	"P": 1004.25	"F": 0}
{"v": 1	"t": 453381	"P": 1009.0	"F": 0}
{"v": 1	"t": 453401	"P": 1005.75	"F": 0}
{"v": 1	"t": 453422	"P": 1003.0	"F": 0}
{"v": 1	"t": 453442	"P": 1003.5	"F": 0}
{"v": 1	"t": 453462	"P": 1008.75	"F": 0}
{"v": 1	"t": 453483	"P": 1005.0	"F": 0}
{"v": 1	"t": 453503	"P": 1004.5	"F": 0}
{"v": 1	"t": 453523	"P": 1005.25	"F": 0}
{"v": 1	"t": 453544	"P": 1008.25	"F": 0}
{"v": 1	"t": 453564	"P": 1006.0	"F": 0}
{"v": 1	"t": 453584	"P": 1002.25	"F": 0}
{"v": 1	"t": 453604	"P": 1003.75	"F": 0}
{"v": 1	"t": 453625	"P": 1010.25	"F": 0}
{"v": 1	"t": 453645	"P": 1006.25	"F": 0}
{"v": 1	"t": 453665	"P": 1004.0	"F": 0}
{"v": 1	"t": 453686	"P": 1001.25	"F": 0}
{"v": 1	"t": 453706	"P": 1009.25	"F": 0}
{"v": 1	"t": 453726	"P": 1009.0	"F": 0}
{"v": 1	"t": 453747	"P": 1006.0	"F": 0}
{"v": 1	"t": 453767	"P": 1003.0	"F": 0}
{"v": 1	"t": 453787	"P": 1006.0	"F": 0}
{"v": 1	"t": 453807	"P": 1009.25	"F": 0}
{"v": 1	"t": 453828	"P": 1005.75	"F": 0}
{"v": 1	"t": 453848	"P": 1002.0	"F": 0}
{"v": 1	"t": 453868	"P": 1006.0	"F": 0}
{"v": 1	"t": 453889	"P": 1008.0	"F": 0}
{"v": 1	"t": 453909	"P": 1003.75	"F": 0}
{"v": 1	"t": 453929	"P": 1003.5	"F": 0}
{"v": 1	"t": 453949	"P": 1003.75	"F": 0}
{"v": 1	"t": 453970	"P": 1009.5	"F": 0}
{"v": 1	"t": 453990	"P": 1007.25	"F": 0}
{"v": 1	"t": 454010	"P": 1003.5	"F": 0}
{"v": 1	"t": 454031	"P": 1002.5	"F": 0}
{"v": 1	"t": 454051	"P": 1008.5	"F": 0}
{"v": 1	"t": 454071	"P": 1006.5	"F": 0}
{"v": 1	"t": 454092	"P": 1003.0	"F": 0}
{"v": 1	"t": 454112	"P": 1005.0	"F": 0}
{"v": 1	"t": 454132	"P": 1010.0	"F": 0}
{"v": 1	"t": 454153	"P": 1006.75	"F": 0}
{"v": 1	"t": 454173	"P": 1003.0	"F": 0}
{"v": 1	"t": 454193	"P": 1003.0	"F": 0}
{"v": 1	"t": 454213	"P": 1009.5	"F": 0}
{"v": 1	"t": 454234	"P": 1006.0	"F": 0}
{"v": 1	"t": 454254	"P": 1002.0	"F": 0}
{"v": 1	"t": 454274	"P": 1003.0	"F": 0	"C": 45.61	"D": 3174	"sn": 54091779688249	"file": "/data/device_log/data0000.out"}
{"v": 1	"t": 454295	"P": 1011.0	"F": 0}
{"v": 1	"t": 454315	"P": 1005.0	"F": 0}
{"v": 1	"t": 454335	"P": 1003.5	"F": 0}
{"v": 1	"t": 454356	"P": 1004.0	"F": 0}
{"v": 1	"t": 454376	"P": 1007.75	"F": 0}
{"v": 1	"t": 454396	"P": 1005.25	"F": 0}
{"v": 1	"t": 454417	"P": 1003.5	"F": 0}
{"v": 1	"t": 454437	"P": 1004.5	"F": 0}
{"v": 1	"t": 454457	"P": 1009.5	"F": 0}
{"v": 1	"t": 454477	"P": 1007.5	"F": 0}
{"v": 1	"t": 454498	"P": 1003.5	"F": 0}
{"v": 1	"t": 454518	"P": 1002.25	"F": 0}
{"v": 1	"t": 454538	"P": 1008.0	"F": 0}
{"v": 1	"t": 454559	"P": 1010.25	"F": 0}
{"v": 1	"t": 454579	"P": 1005.25	"F": 0}
{"v": 1	"t": 454599	"P": 1002.5	"F": 0}
{"v": 1	"t": 454620	"P": 1006.0	"F": 0}
{"v": 1	"t": 454640	"P": 1008.5	"F": 0}
{"v": 1	"t": 454660	"P": 1006.5	"F": 0}
{"v": 1	"t": 454680	"P": 1003.5	"F": 0}
{"v": 1	"t": 454701	"P": 1004.25	"F": 0}
{"v": 1	"t": 454721	"P": 1009.25	"F": 0}
{"v": 1	"t": 454741	"P": 1005.25	"F": 0}
{"v": 1	"t": 454762	"P": 1001.75	"F": 0}
{"v": 1	"t": 454782	"P": 1004.25	"F": 0}
{"v": 1	"t": 454802	"P": 1008.75	"F": 0}
{"v": 1	"t": 454823	"P": 1007.25	"F": 0}
{"v": 1	"t": 454843	"P": 1003.75	"F": 0}
{"v": 1	"t": 454863	"P": 1004.5	"F": 0}
{"v": 1	"t": 454884	"P": 1008.0	"F": 0}
{"v": 1	"t": 454904	"P": 1006.25	"F": 0}
{"v": 1	"t": 454924	"P": 1002.5	"F": 0}
{"v": 1	"t": 454944	"P": 1005.25	"F": 0}
{"v": 1	"t": 454965	"P": 1010.0	"F": 0}
{"v": 1	"t": 454985	"P": 1005.25	"F": 0}
{"v": 1	"t": 455005	"P": 1003.0	"F": 0}
{"v": 1	"t": 455026	"P": 1005.75	"F": 0}
{"v": 1	"t": 455046	"P": 1008.0	"F": 0}
{"v": 1	"t": 455066	"P": 1006.25	"F": 0}
{"v": 1	"t": 455087	"P": 1002.25	"F": 0}
{"v": 1	"t": 455107	"P": 1002.5	"F": 0}
{"v": 1	"t": 455127	"P": 1009.75	"F": 0}
{"v": 1	"t": 455147	"P": 1007.0	"F": 0}
{"v": 1	"t": 455168	"P": 1004.0	"F": 0}
{"v": 1	"t": 455188	"P": 1000.5	"F": 0}
{"v": 1	"t": 455208	"P": 1008.0	"F": 0}
{"v": 1	"t": 455229	"P": 1008.0	"F": 0}
{"v": 1	"t": 455249	"P": 1003.75	"F": 0}
{"v": 1	"t": 455269	"P": 1001.75	"F": 0}
{"v": 1	"t": 455290	"P": 1004.0	"F": 0	"C": 45.66	"D": 3174	"sn": 54091779688249	"file": "/data/device_log/data0000.out"}
{"v": 1	"t": 455310	"P": 1008.0	"F": 0}
{"v": 1	"t": 455330	"P": 1003.5	"F": 0}
{"v": 1	"t": 455350	"P": 1001.75	"F": 0}
{"v": 1	"t": 455371	"P": 1006.0	"F": 0}
{"v": 1	"t": 455391	"P": 1008.5	"F": 0}
{"v": 1	"t": 455411	"P": 1005.75	"F": 0}
{"v": 1	"t": 455432	"P": 1000.5	"F": 0}
{"v": 1	"t": 455452	"P": 1005.25	"F": 0}
{"v": 1	"t": 455472	"P": 1008.25	"F": 0}
{"v": 1	"t": 455493	"P": 1004.75	"F": 0}
{"v": 1	"t": 455513	"P": 1002.5	"F": 0}
{"v": 1	"t": 455533	"P": 1003.5	"F": 0}
{"v": 1	"t": 455554	"P": 1008.25	"F": 0}
{"v": 1	"t": 455574	"P": 1007.75	"F": 0}
{"v": 1	"t": 455594	"P": 1003.0	"F": 0}
{"v": 1	"t": 455614	"P": 1004.25	"F": 0}
{"v": 1	"t": 455635	"P": 1009.75	"F": 0}
{"v": 1	"t": 455655	"P": 1005.5	"F": 0}
{"v": 1	"t": 455675	"P": 1002.5	"F": 0}
{"v": 1	"t": 455696	"P": 1004.25	"F": 0}
{"v": 1	"t": 455716	"P": 1009.0	"F": 0}
{"v": 1	"t": 455736	"P": 1005.0	"F": 0}
{"v": 1	"t": 455757	"P": 1003.0	"F": 0}
{"v": 1	"t": 455777	"P": 1007.75	"F": 0}
{"v": 1	"t": 455797	"P": 1006.0	"F": 0}
{"v": 1	"t": 455818	"P": 1004.5	"F": 0}
{"v": 1	"t": 455838	"P": 1001.0	"F": 0}
{"v": 1	"t": 455858	"P": 1008.5	"F": 0}
{"v": 1	"t": 455879	"P": 1008.0	"F": 0}
{"v": 1	"t": 455899	"P": 1002.5	"F": 0}
{"v": 1	"t": 455919	"P": 1004.5	"F": 0}
{"v": 1	"t": 455940	"P": 1010.0	"F": 0}
{"v": 1	"t": 455960	"P": 1004.25	"F": 0}
{"v": 1	"t": 455980	"P": 1000.5	"F": 0}
{"v": 1	"t": 456001	"P": 1005.75	"F": 0}
{"v": 1	"t": 456021	"P": 1008.0	"F": 0}
{"v": 1	"t": 456041	"P": 1004.0	"F": 0}
{"v": 1	"t": 456062	"P": 1002.25	"F": 0}
{"v": 1	"t": 456082	"P": 1005.5	"F": 0}
{"v": 1	"t": 456102	"P": 1007.75	"F": 0}
{"v": 1	"t": 456123	"P": 1005.5	"F": 0}
{"v": 1	"t": 456143	"P": 1002.25	"F": 0}
{"v": 1	"t": 456163	"P": 1003.5	"F": 0}
{"v": 1	"t": 456183	"P": 1008.0	"F": 0}
{"v": 1	"t": 456204	"P": 1005.5	"F": 0}
{"v": 1	"t": 456224	"P": 1003.5	"F": 0}
{"v": 1	"t": 456244	"P": 1004.0	"F": 0}
{"v": 1	"t": 456265	"P": 1008.75	"F": 0}
{"v": 1	"t": 456285	"P": 1008.75	"F": 0}
{"v": 1	"t": 456305	"P": 1002.5	"F": 0	"C": 45.76	"D": 3173	"sn": 54091779688249	"file": "/data/device_log/data0000.out"}
{"v": 1	"t": 456326	"P": 1003.25	"F": 0}
{"v": 1	"t": 456346	"P": 1008.75	"F": 0}
{"v": 1	"t": 456366	"P": 1006.5	"F": 0}
{"v": 1	"t": 456387	"P": 1004.0	"F": 0}
{"v": 1	"t": 456407	"P": 1001.75	"F": 0}
{"v": 1	"t": 456427	"P": 1006.25	"F": 0}
{"v": 1	"t": 456447	"P": 1008.0	"F": 0}
{"v": 1	"t": 456468	"P": 1004.75	"F": 0}
{"v": 1	"t": 456488	"P": 1002.5	"F": 0}
{"v": 1	"t": 456508	"P": 1003.75	"F": 0}
{"v": 1	"t": 456529	"P": 1007.25	"F": 0}
{"v": 1	"t": 456549	"P": 1004.75	"F": 0}
{"v": 1	"t": 456569	"P": 1003.25	"F": 0}
{"v": 1	"t": 456589	"P": 1005.75	"F": 0}
{"v": 1	"t": 456610	"P": 1009.5	"F": 0}
{"v": 1	"t": 456630	"P": 1004.75	"F": 0}
{"v": 1	"t": 456650	"P": 1002.5	"F": 0}
{"v": 1	"t": 456671	"P": 1004.0	"F": 0}
{"v": 1	"t": 456691	"P": 1009.0	"F": 0}
{"v": 1	"t": 456711	"P": 1005.0	"F": 0}
{"v": 1	"t": 456732	"P": 1003.0	"F": 0}
{"v": 1	"t": 456752	"P": 1006.75	"F": 0}
{"v": 1	"t": 456772	"P": 1008.5	"F": 0}
{"v": 1	"t": 456793	"P": 1006.0	"F": 0}
{"v": 1	"t": 456813	"P": 1002.75	"F": 0}
{"v": 1	"t": 456833	"P": 1005.25	"F": 0}
{"v": 1	"t": 456854	"P": 1009.75	"F": 0}
{"v": 1	"t": 456874	"P": 1005.0	"F": 0}
{"v": 1	"t": 456894	"P": 1002.75	"F": 0}
{"v": 1	"t": 456914	"P": 1004.25	"F": 0}
{"v": 1	"t": 456935	"P": 1009.25	"F": 0}
{"v": 1	"t": 456955	"P": 1007.0	"F": 0}
{"v": 1	"t": 456975	"P": 1003.75	"F": 0}
{"v": 1	"t": 456996	"P": 1003.5	"F": 0}
{"v": 1	"t": 457016	"P": 1009.5	"F": 0}
{"v": 1	"t": 457036	"P": 1007.0	"F": 0}
{"v": 1	"t": 457057	"P": 1003.75	"F": 0}
{"v": 1	"t": 457077	"P": 1002.25	"F": 0}
{"v": 1	"t": 457097	"P": 1008.25	"F": 0}
{"v": 1	"t": 457117	"P": 1007.5	"F": 0}
{"v": 1	"t": 457138	"P": 1003.5	"F": 0}
{"v": 1	"t": 457158	"P": 1001.5	"F": 0}
{"v": 1	"t": 457178	"P": 1005.25	"F": 0}
{"v": 1	"t": 457199	"P": 1010.5	"F": 0}
{"v": 1	"t": 457219	"P": 1005.25	"F": 0}
{"v": 1	"t": 457239	"P": 1002.75	"F": 0}
{"v": 1	"t": 457259	"P": 1003.0	"F": 0}
{"v": 1	"t": 457280	"P": 1008.75	"F": 0}
{"v": 1	"t": 457300	"P": 1006.25	"F": 0}
{"v": 1	"t": 457320	"P": 1002.0	"F": 0	"C": 45.75	"D": 3173	"sn": 54091779688249	"file": "/data/device_log/data0000.out"}
{"v": 1	"t": 457341	"P": 1005.75	"F": 0}
{"v": 1	"t": 457361	"P": 1009.75	"F": 0}
{"v": 1	"t": 457381	"P": 1006.0	"F": 0}
{"v": 1	"t": 457402	"P": 1003.25	"F": 0}
{"v": 1	"t": 457422	"P": 1005.0	"F": 0}
{"v": 1	"t": 457442	"P": 1008.0	"F": 0}
{"v": 1	"t": 457463	"P": 1006.5	"F": 0}
{"v": 1	"t": 457483	"P": 1003.25	"F": 0}
{"v": 1	"t": 457503	"P": 1005.5	"F": 0}
{"v": 1	"t": 457523	"P": 1008.5	"F": 0}
{"v": 1	"t": 457544	"P": 1007.75	"F": 0}
{"v": 1	"t": 457564	"P": 1004.25	"F": 0}
{"v": 1	"t": 457584	"P": 1001.0	"F": 0}
{"v": 1	"t": 457605	"P": 1008.5	"F": 0}
{"v": 1	"t": 457625	"P": 1009.5	"F": 0}
{"v": 1	"t": 457645	"P": 1004.25	"F": 0}
{"v": 1	"t": 457666	"P": 1001.0	"F": 0}
{"v": 1	"t": 457686	"P": 1005.25	"F": 0}
{"v": 1	"t": 457706	"P": 1008.25	"F": 0}
{"v": 1	"t": 457726	"P": 1006.25	"F": 0}
{"v": 1	"t": 457747	"P": 1004.5	"F": 0}
{"v": 1	"t": 457767	"P": 1005.0	"F": 0}
{"v": 1	"t": 457787	"P": 1007.75	"F": 0}
{"v": 1	"t": 457808	"P": 1005.0	"F": 0}
{"v": 1	"t": 457828	"P": 1004.25	"F": 0}
{"v": 1	"t": 457848	"P": 1004.5	"F": 0}
{"v": 1	"t": 457868	"P": 1009.25	"F": 0}
{"v": 1	"t": 457889	"P": 1004.5	"F": 0}
{"v": 1	"t": 457909	"P": 1004.0	"F": 0}
{"v": 1	"t": 457929	"P": 1003.0	"F": 0}
{"v": 1	"t": 457950	"P": 1009.5	"F": 0}
{"v": 1	"t": 457970	"P": 1005.75	"F": 0}
{"v": 1	"t": 457990	"P": 1003.5	"F": 0}
{"v": 1	"t": 458011	"P": 1003.25	"F": 0}
{"v": 1	"t": 458031	"P": 1009.0	"F": 0}
{"v": 1	"t": 458051	"P": 1007.75	"F": 0}
{"v": 1	"t": 458072	"P": 1004.5	"F": 0}
{"v": 1	"t": 458092	"P": 1001.75	"F": 0}
{"v": 1	"t": 458112	"P": 1007.5	"F": 0}
{"v": 1	"t": 458132	"P": 1008.0	"F": 0}
{"v": 1	"t": 458153	"P": 1004.5	"F": 0}
{"v": 1	"t": 458173	"P": 1004.0	"F": 0}
{"v": 1	"t": 458193	"P": 1007.25	"F": 0}
{"v": 1	"t": 458214	"P": 1007.25	"F": 0}
{"v": 1	"t": 458234	"P": 1005.0	"F": 0}
{"v": 1	"t": 458254	"P": 1003.25	"F": 0}
{"v": 1	"t": 458275	"P": 1008.0	"F": 0}
{"v": 1	"t": 458295	"P": 1008.5	"F": 0}
{"v": 1	"t": 458315	"P": 1003.25	"F": 0}
{"v": 1	"t": 458335	"P": 1001.75	"F": 0	"C": 45.775	"D": 3173	"sn": 54091779688249	"file": "/data/device_log/data0000.out"}
{"v": 1	"t": 458356	"P": 1005.5	"F": 0}
{"v": 1	"t": 458376	"P": 1008.0	"F": 0}
{"v": 1	"t": 458396	"P": 1004.5	"F": 0}
{"v": 1	"t": 458417	"P": 1003.75	"F": 0}
{"v": 1	"t": 458437	"P": 1003.25	"F": 0}
{"v": 1	"t": 458457	"P": 1010.0	"F": 0}
{"v": 1	"t": 458478	"P": 1007.5	"F": 0}
{"v": 1	"t": 458498	"P": 1004.0	"F": 0}
{"v": 1	"t": 458518	"P": 1005.25	"F": 0}
{"v": 1	"t": 458538	"P": 1007.25	"F": 0}
{"v": 1	"t": 458559	"P": 1006.5	"F": 0}
{"v": 1	"t": 458579	"P": 1003.75	"F": 0}
{"v": 1	"t": 458599	"P": 1002.5	"F": 0}
{"v": 1	"t": 458620	"P": 1007.75	"F": 0}
{"v": 1	"t": 458640	"P": 1007.5	"F": 0}
{"v": 1	"t": 458660	"P": 1004.0	"F": 0}
{"v": 1	"t": 458681	"P": 1003.25	"F": 0}
{"v": 1	"t": 458701	"P": 1008.5	"F": 0}
{"v": 1	"t": 458721	"P": 1007.5	"F": 0}
{"v": 1	"t": 458741	"P": 1005.0	"F": 0}
{"v": 1	"t": 458762	"P": 1001.75	"F": 0}
{"v": 1	"t": 458782	"P": 1007.75	"F": 0}
{"v": 1	"t": 458802	"P": 1008.5	"F": 0}
{"v": 1	"t": 458823	"P": 1003.75	"F": 0}
{"v": 1	"t": 458843	"P": 998.0	"F": 0}
{"v": 1	"t": 458863	"P": 1005.0	"F": 0}
{"v": 1	"t": 458884	"P": 1009.5	"F": 0}
{"v": 1	"t": 458904	"P": 1004.5	"F": 0}
{"v": 1	"t": 458924	"P": 1002.0	"F": 0}
{"v": 1	"t": 458945	"P": 1004.75	"F": 0}
{"v": 1	"t": 458965	"P": 1009.25	"F": 0}
{"v": 1	"t": 458985	"P": 1005.0	"F": 0}
{"v": 1	"t": 459005	"P": 1001.0	"F": 0}
{"v": 1	"t": 459026	"P": 1003.25	"F": 0}
{"v": 1	"t": 459046	"P": 1008.0	"F": 0}
{"v": 1	"t": 459066	"P": 1004.75	"F": 0}
{"v": 1	"t": 459087	"P": 1001.5	"F": 0}
{"v": 1	"t": 459107	"P": 1003.0	"F": 0}
{"v": 1	"t": 459127	"P": 1009.75	"F": 0}
{"v": 1	"t": 459148	"P": 1006.25	"F": 0}
{"v": 1	"t": 459168	"P": 1002.75	"F": 0}
{"v": 1	"t": 459188	"P": 1001.75	"F": 0}
{"v": 1	"t": 459208	"P": 1008.0	"F": 0}
{"v": 1	"t": 459229	"P": 1008.0	"F": 0}
{"v": 1	"t": 459249	"P": 1003.75	"F": 0}
{"v": 1	"t": 459269	"P": 1001.25	"F": 0}
{"v": 1	"t": 459290	"P": 1006.75	"F": 0}
{"v": 1	"t": 459310	"P": 1009.25	"F": 0}
{"v": 1	"t": 459330	"P": 1004.5	"F": 0}
{"v": 1	"t": 459351	"P": 1003.25	"F": 0	"C": 45.86	"D": 3172	"sn": 54091779688249	"file": "/data/device_log/data0000.out"}
{"v": 1	"t": 459371	"P": 1006.25	"F": 0}
{"v": 1	"t": 459391	"P": 1007.25	"F": 0}
{"v": 1	"t": 459412	"P": 1002.5	"F": 0}
{"v": 1	"t": 459432	"P": 1004.25	"F": 0}
{"v": 1	"t": 459452	"P": 1008.25	"F": 0}
{"v": 1	"t": 459472	"P": 1006.25	"F": 0}
{"v": 1	"t": 459493	"P": 1004.75	"F": 0}
{"v": 1	"t": 459513	"P": 1002.0	"F": 0}
{"v": 1	"t": 459533	"P": 1009.0	"F": 0}
{"v": 1	"t": 459554	"P": 1005.5	"F": 0}
{"v": 1	"t": 459574	"P": 1004.75	"F": 0}
{"v": 1	"t": 459594	"P": 1003.5	"F": 0}
{"v": 1	"t": 459615	"P": 1007.25	"F": 0}
{"v": 1	"t": 459635	"P": 1005.75	"F": 0}
{"v": 1	"t": 459656	"P": 1000.0	"F": 0}
{"v": 1	"t": 459676	"P": 1008.25	"F": 0}
{"v": 1	"t": 459696	"P": 1006.5	"F": 0}
{"v": 1	"t": 459717	"P": 1003.0	"F": 0}
{"v": 1	"t": 459737	"P": 1002.0	"F": 0}
{"v": 1	"t": 459757	"P": 1007.5	"F": 0}
{"v": 1	"t": 459777	"P": 1006.75	"F": 0}
{"v": 1	"t": 459798	"P": 1002.25	"F": 0}
{"v": 1	"t": 459818	"P": 1001.5	"F": 0}
{"v": 1	"t": 459839	"P": 1008.0	"F": 0}
{"v": 1	"t": 459859	"P": 1006.5	"F": 0}
{"v": 1	"t": 459879	"P": 1001.5	"F": 0}
{"v": 1	"t": 459899	"P": 1004.25	"F": 0}
{"v": 1	"t": 459920	"P": 1007.75	"F": 0}
{"v": 1	"t": 459940	"P": 1004.25	"F": 0}
{"v": 1	"t": 459960	"P": 1005.0	"F": 0}
{"v": 1	"t": 459981	"P": 1002.25	"F": 0}
{"v": 1	"t": 460001	"P": 1007.5	"F": 0}
{"v": 1	"t": 460021	"P": 1005.5	"F": 0}
{"v": 1	"t": 460042	"P": 1001.25	"F": 0}
{"v": 1	"t": 460062	"P": 1002.0	"F": 0}
{"v": 1	"t": 460082	"P": 1007.75	"F": 0}
{"v": 1	"t": 460102	"P": 1005.0	"F": 0}
{"v": 1	"t": 460123	"P": 1004.25	"F": 0}
{"v": 1	"t": 460143	"P": 1003.5	"F": 0}
{"v": 1	"t": 460163	"P": 1007.0	"F": 0}
{"v": 1	"t": 460184	"P": 1006.75	"F": 0}
{"v": 1	"t": 460204	"P": 1005.5	"F": 0}
{"v": 1	"t": 460224	"P": 1002.75	"F": 0}
{"v": 1	"t": 460245	"P": 1005.25	"F": 0}
{"v": 1	"t": 460265	"P": 1008.25	"F": 0}
{"v": 1	"t": 460285	"P": 1005.5	"F": 0}
{"v": 1	"t": 460305	"P": 1002.0	"F": 0}
{"v": 1	"t": 460326	"P": 1006.5	"F": 0}
{"v": 1	"t": 460346	"P": 1009.25	"F": 0}
{"v": 1	"t": 460366	"P": 1004.0	"F": 0	"C": 45.885	"D": 3172	"sn": 54091779688249	"file": "/data/device_log/data0000.out"}
{"v": 1	"t": 460387	"P": 1003.25	"F": 0}
{"v": 1	"t": 460407	"P": 1003.0	"F": 0}
{"v": 1	"t": 460427	"P": 1009.25	"F": 0}
{"v": 1	"t": 460448	"P": 1007.25	"F": 0}
{"v": 1	"t": 460468	"P": 1004.5	"F": 0}
{"v": 1	"t": 460488	"P": 1003.0	"F": 0}
{"v": 1	"t": 460508	"P": 1008.0	"F": 0}
{"v": 1	"t": 460529	"P": 1006.25	"F": 0}
{"v": 1	"t": 460549	"P": 1002.25	"F": 0}
{"v": 1	"t": 460569	"P": 1002.0	"F": 0}
{"v": 1	"t": 460590	"P": 1008.5	"F": 0}
{"v": 1	"t": 460610	"P": 1007.5	"F": 0}
{"v": 1	"t": 460630	"P": 1004.5	"F": 0}
{"v": 1	"t": 460651	"P": 1001.75	"F": 0}
{"v": 1	"t": 460671	"P": 1008.5	"F": 0}
{"v": 1	"t": 460691	"P": 1007.0	"F": 0}
{"v": 1	"t": 460712	"P": 1003.75	"F": 0}
{"v": 1	"t": 460732	"P": 1001.5	"F": 0}
{"v": 1	"t": 460752	"P": 1008.75	"F": 0}
{"v": 1	"t": 460773	"P": 1006.75	"F": 0}
{"v": 1	"t": 460793	"P": 1002.0	"F": 0}
{"v": 1	"t": 460813	"P": 1001.5	"F": 0}
{"v": 1	"t": 460833	"P": 1006.5	"F": 0}
{"v": 1	"t": 460854	"P": 1005.75	"F": 0}
{"v": 1	"t": 460874	"P": 1004.75	"F": 0}
{"v": 1	"t": 460894	"P": 1003.0	"F": 0}
{"v": 1	"t": 460915	"P": 1006.0	"F": 0}
{"v": 1	"t": 460935	"P": 1007.75	"F": 0}
{"v": 1	"t": 460955	"P": 1004.75	"F": 0}
{"v": 1	"t": 460976	"P": 1000.75	"F": 0}
{"v": 1	"t": 460996	"P": 1006.5	"F": 0}
{"v": 1	"t": 461016	"P": 1008.25	"F": 0}
{"v": 1	"t": 461036	"P": 1004.75	"F": 0}
{"v": 1	"t": 461057	"P": 1001.25	"F": 0}
{"v": 1	"t": 461077	"P": 1005.5	"F": 0}
{"v": 1	"t": 461097	"P": 1007.0	"F": 0}
{"v": 1	"t": 461118	"P": 1006.5	"F": 0}
{"v": 1	"t": 461138	"P": 1000.5	"F": 0}
{"v": 1	"t": 461158	"P": 1003.0	"F": 0}
{"v": 1	"t": 461178	"P": 1008.75	"F": 0}
{"v": 1	"t": 461199	"P": 1006.75	"F": 0}
{"v": 1	"t": 461219	"P": 1005.25	"F": 0}
{"v": 1	"t": 461239	"P": 1003.0	"F": 0}
{"v": 1	"t": 461260	"P": 1007.75	"F": 0}
{"v": 1	"t": 461280	"P": 1005.75	"F": 0}
{"v": 1	"t": 461300	"P": 1001.25	"F": 0}
{"v": 1	"t": 461321	"P": 1004.5	"F": 0}
{"v": 1	"t": 461341	"P": 1010.5	"F": 0}
{"v": 1	"t": 461361	"P": 1005.75	"F": 0}
{"v": 1	"t": 461382	"P": 1004.0	"F": 0	"C": 45.935	"D": 3171	"sn": 54091779688249	"file": "/data/device_log/data0000.out"}
{"v": 1	"t": 461402	"P": 1003.0	"F": 0}
{"v": 1	"t": 461422	"P": 1009.75	"F": 0}
{"v": 1	"t": 461443	"P": 1007.75	"F": 0}
{"v": 1	"t": 461463	"P": 1002.75	"F": 0}
{"v": 1	"t": 461483	"P": 1002.25	"F": 0}
{"v": 1	"t": 461503	"P": 1008.5	"F": 0}
{"v": 1	"t": 461524	"P": 1006.75	"F": 0}
{"v": 1	"t": 461544	"P": 1003.5	"F": 0}
{"v": 1	"t": 461564	"P": 1003.0	"F": 0}
{"v": 1	"t": 461585	"P": 1006.75	"F": 0}
{"v": 1	"t": 461605	"P": 1007.5	"F": 0}
{"v": 1	"t": 461625	"P": 1004.5	"F": 0}
{"v": 1	"t": 461645	"P": 1000.25	"F": 0}
{"v": 1	"t": 461666	"P": 1005.5	"F": 0}
{"v": 1	"t": 461686	"P": 1008.5	"F": 0}
{"v": 1	"t": 461706	"P": 1005.0	"F": 0}
{"v": 1	"t": 461727	"P": 1003.5	"F": 0}
{"v": 1	"t": 461747	"P": 1002.75	"F": 0}
{"v": 1	"t": 461767	"P": 1007.75	"F": 0}
{"v": 1	"t": 461788	"P": 1007.5	"F": 0}
{"v": 1	"t": 461808	"P": 1002.25	"F": 0}
{"v": 1	"t": 461828	"P": 1004.25	"F": 0}
{"v": 1	"t": 461848	"P": 1009.0	"F": 0}
{"v": 1	"t": 461869	"P": 1004.75	"F": 0}
{"v": 1	"t": 461889	"P": 1003.75	"F": 0}
{"v": 1	"t": 461909	"P": 1001.0	"F": 0}
{"v": 1	"t": 461930	"P": 1010.0	"F": 0}
{"v": 1	"t": 461950	"P": 1006.5	"F": 0}
{"v": 1	"t": 461970	"P": 1002.0	"F": 0}
{"v": 1	"t": 461991	"P": 1002.0	"F": 0}
{"v": 1	"t": 462011	"P": 1007.5	"F": 0}
{"v": 1	"t": 462031	"P": 1006.25	"F": 0}
{"v": 1	"t": 462052	"P": 1001.75	"F": 0}
{"v": 1	"t": 462072	"P": 1003.0	"F": 0}
{"v": 1	"t": 462092	"P": 1007.75	"F": 0}
{"v": 1	"t": 462113	"P": 1006.0	"F": 0}
{"v": 1	"t": 462133	"P": 1001.25	"F": 0}
{"v": 1	"t": 462153	"P": 1003.25	"F": 0}
{"v": 1	"t": 462173	"P": 1008.5	"F": 0}
{"v": 1	"t": 462194	"P": 1005.5	"F": 0}
{"v": 1	"t": 462214	"P": 1003.0	"F": 0}
{"v": 1	"t": 462234	"P": 1002.0	"F": 0}
{"v": 1	"t": 462255	"P": 1009.25	"F": 0}
{"v": 1	"t": 462275	"P": 1008.25	"F": 0}
{"v": 1	"t": 462295	"P": 1005.25	"F": 0}
{"v": 1	"t": 462316	"P": 1002.5	"F": 0}
{"v": 1	"t": 462336	"P": 1006.5	"F": 0}
{"v": 1	"t": 462356	"P": 1009.5	"F": 0}
{"v": 1	"t": 462376	"P": 1005.5	"F": 0}
{"v": 1	"t": 462397	"P": 1002.0	"F": 0	"C": 45.975	"D": 3171	"sn": 54091779688249	"file": "/data/device_log/data0000.out"}
{"v": 1	"t": 462417	"P": 1005.25	"F": 0}
{"v": 1	"t": 462437	"P": 1010.5	"F": 0}
{"v": 1	"t": 462458	"P": 1005.25	"F": 0}
{"v": 1	"t": 462478	"P": 1001.75	"F": 0}
{"v": 1	"t": 462498	"P": 1003.0	"F": 0}
{"v": 1	"t": 462518	"P": 1008.75	"F": 0}
{"v": 1	"t": 462539	"P": 1006.75	"F": 0}
{"v": 1	"t": 462559	"P": 1004.0	"F": 0}
{"v": 1	"t": 462579	"P": 1004.25	"F": 0}
{"v": 1	"t": 462600	"P": 1008.0	"F": 0}
{"v": 1	"t": 462620	"P": 1006.0	"F": 0}
{"v": 1	"t": 462640	"P": 1003.75	"F": 0}
{"v": 1	"t": 462661	"P": 1002.5	"F": 0}
{"v": 1	"t": 462681	"P": 1008.5	"F": 0}
{"v": 1	"t": 462701	"P": 1007.5	"F": 0}
{"v": 1	"t": 462722	"P": 1001.75	"F": 0}
{"v": 1	"t": 462742	"P": 1002.25	"F": 0}
{"v": 1	"t": 462762	"P": 1008.5	"F": 0}
{"v": 1	"t": 462783	"P": 1005.75	"F": 0}
{"v": 1	"t": 462803	"P": 1002.0	"F": 0}
{"v": 1	"t": 462823	"P": 1002.25	"F": 0}
{"v": 1	"t": 462843	"P": 1008.25	"F": 0}
{"v": 1	"t": 462864	"P": 1006.75	"F": 0}
{"v": 1	"t": 462884	"P": 1003.25	"F": 0}
{"v": 1	"t": 462904	"P": 1002.5	"F": 0}
{"v": 1	"t": 462925	"P": 1007.75	"F": 0}
{"v": 1	"t": 462945	"P": 1005.25	"F": 0}
{"v": 1	"t": 462965	"P": 1004.25	"F": 0}
{"v": 1	"t": 462986	"P": 1002.0	"F": 0}
{"v": 1	"t": 463006	"P": 1006.25	"F": 0}
{"v": 1	"t": 463026	"P": 1008.5	"F": 0}
{"v": 1	"t": 463046	"P": 1007.25	"F": 0}
{"v": 1	"t": 463067	"P": 999.0	"F": 0}
{"v": 1	"t": 463087	"P": 1005.0	"F": 0}
{"v": 1	"t": 463107	"P": 1007.75	"F": 0}
{"v": 1	"t": 463128	"P": 1006.25	"F": 0}
{"v": 1	"t": 463148	"P": 1000.25	"F": 0}
{"v": 1	"t": 463168	"P": 1003.0	"F": 0}
{"v": 1	"t": 463189	"P": 1008.0	"F": 0}
{"v": 1	"t": 463209	"P": 1005.0	"F": 0}
{"v": 1	"t": 463229	"P": 1003.0	"F": 0}
{"v": 1	"t": 463249	"P": 1002.5	"F": 0}
{"v": 1	"t": 463270	"P": 1007.5	"F": 0}
{"v": 1	"t": 463290	"P": 1005.5	"F": 0}
{"v": 1	"t": 463310	"P": 1003.5	"F": 0}
{"v": 1	"t": 463331	"P": 1006.5	"F": 0}
{"v": 1	"t": 463351	"P": 1005.75	"F": 0}
{"v": 1	"t": 463372	"P": 1002.0	"F": 0}
{"v": 1	"t": 463392	"P": 1004.0	"F": 0}
{"v": 1	"t": 463412	"P": 1006.75	"F": 0	"C": 46.02	"D": 3171	"sn": 54091779688249	"file": "/data/device_log/data0000.out"}
{"v": 1	"t": 463433	"P": 1005.0	"F": 0}
{"v": 1	"t": 463453	"P": 1001.75	"F": 0}
{"v": 1	"t": 463473	"P": 1005.25	"F": 0}
{"v": 1	"t": 463494	"P": 1007.75	"F": 0}
{"v": 1	"t": 463514	"P": 1004.25	"F": 0}
{"v": 1	"t": 463534	"P": 1000.75	"F": 0}
{"v": 1	"t": 463554	"P": 1003.5	"F": 0}
{"v": 1	"t": 463575	"P": 1008.5	"F": 0}
{"v": 1	"t": 463595	"P": 1006.0	"F": 0}
{"v": 1	"t": 463615	"P": 1002.0	"F": 0}
{"v": 1	"t": 463636	"P": 1002.5	"F": 0}
{"v": 1	"t": 463656	"P": 1008.25	"F": 0}
{"v": 1	"t": 463676	"P": 1006.5	"F": 0}
{"v": 1	"t": 463697	"P": 1003.25	"F": 0}
{"v": 1	"t": 463717	"P": 1003.75	"F": 0}
{"v": 1	"t": 463737	"P": 1009.0	"F": 0}
{"v": 1	"t": 463758	"P": 1006.25	"F": 0}
{"v": 1	"t": 463778	"P": 1002.0	"F": 0}
{"v": 1	"t": 463798	"P": 1001.75	"F": 0}
{"v": 1	"t": 463818	"P": 1008.0	"F": 0}
{"v": 1	"t": 463839	"P": 1007.0	"F": 0}
{"v": 1	"t": 463859	"P": 1003.75	"F": 0}
{"v": 1	"t": 463879	"P": 1002.0	"F": 0}
{"v": 1	"t": 463900	"P": 1009.0	"F": 0}
{"v": 1	"t": 463920	"P": 1006.0	"F": 0}
{"v": 1	"t": 463940	"P": 1004.0	"F": 0}
{"v": 1	"t": 463961	"P": 1004.0	"F": 0}
{"v": 1	"t": 463981	"P": 1008.75	"F": 0}
{"v": 1	"t": 464001	"P": 1007.25	"F": 0}
{"v": 1	"t": 464022	"P": 1002.5	"F": 0}
{"v": 1	"t": 464042	"P": 1002.75	"F": 0}
{"v": 1	"t": 464062	"P": 1007.75	"F": 0}
{"v": 1	"t": 464083	"P": 1005.5	"F": 0}
{"v": 1	"t": 464103	"P": 1003.0	"F": 0}
{"v": 1	"t": 464123	"P": 1003.5	"F": 0}
{"v": 1	"t": 464143	"P": 1009.25	"F": 0}
{"v": 1	"t": 464164	"P": 1005.5	"F": 0}
{"v": 1	"t": 464184	"P": 1003.5	"F": 0}
{"v": 1	"t": 464204	"P": 1001.5	"F": 0}
{"v": 1	"t": 464225	"P": 1007.5	"F": 0}
{"v": 1	"t": 464245	"P": 1006.5	"F": 0}
{"v": 1	"t": 464265	"P": 1003.5	"F": 0}
{"v": 1	"t": 464286	"P": 1002.5	"F": 0}
{"v": 1	"t": 464306	"P": 1003.75	"F": 0}
{"v": 1	"t": 464326	"P": 1008.0	"F": 0}
{"v": 1	"t": 464346	"P": 1005.75	"F": 0}
{"v": 1	"t": 464367	"P": 1002.25	"F": 0}
{"v": 1	"t": 464387	"P": 1004.0	"F": 0}
{"v": 1	"t": 464407	"P": 1008.0	"F": 0}
{"v": 1	"t": 464428	"P": 1005.0	"F": 0	"C": 46.05	"D": 3171	"sn": 54091779688249	"file": "/data/device_log/data0000.out"}
{"v": 1	"t": 464448	"P": 1000.75	"F": 0}
{"v": 1	"t": 464468	"P": 1003.25	"F": 0}
{"v": 1	"t": 464488	"P": 1009.5	"F": 0}
{"v": 1	"t": 464509	"P": 1005.75	"F": 0}
{"v": 1	"t": 464529	"P": 1002.5	"F": 0}
{"v": 1	"t": 464550	"P": 1007.25	"F": 0}
{"v": 1	"t": 464570	"P": 1006.75	"F": 0}
{"v": 1	"t": 464591	"P": 1001.75	"F": 0}
{"v": 1	"t": 464611	"P": 1006.25	"F": 0}
{"v": 1	"t": 464631	"P": 1008.25	"F": 0}
{"v": 1	"t": 464651	"P": 1005.5	"F": 0}
{"v": 1	"t": 464672	"P": 1001.5	"F": 0}
{"v": 1	"t": 464692	"P": 1003.75	"F": 0}
{"v": 1	"t": 464712	"P": 1007.75	"F": 0}
{"v": 1	"t": 464733	"P": 1008.25	"F": 0}
{"v": 1	"t": 464753	"P": 1003.0	"F": 0}
{"v": 1	"t": 464773	"P": 1004.25	"F": 0}
{"v": 1	"t": 464793	"P": 1008.0	"F": 0}
{"v": 1	"t": 464814	"P": 1007.0	"F": 0}
{"v": 1	"t": 464834	"P": 1001.5	"F": 0}
{"v": 1	"t": 464854	"P": 1003.5	"F": 0}
{"v": 1	"t": 464875	"P": 1009.0	"F": 0}
{"v": 1	"t": 464895	"P": 1006.0	"F": 0}
{"v": 1	"t": 464915	"P": 1004.75	"F": 0}
{"v": 1	"t": 464936	"P": 1003.25	"F": 0}
{"v": 1	"t": 464956	"P": 1008.25	"F": 0}
{"v": 1	"t": 464976	"P": 1007.75	"F": 0}
{"v": 1	"t": 464997	"P": 1003.25	"F": 0}
{"v": 1	"t": 465017	"P": 1003.0	"F": 0}
{"v": 1	"t": 465037	"P": 1006.5	"F": 0}
{"v": 1	"t": 465057	"P": 1007.75	"F": 0}
{"v": 1	"t": 465078	"P": 1004.0	"F": 0}
{"v": 1	"t": 465098	"P": 1004.75	"F": 0}
{"v": 1	"t": 465119	"P": 1007.25	"F": 0}
{"v": 1	"t": 465139	"P": 1004.25	"F": 0}
{"v": 1	"t": 465159	"P": 1003.5	"F": 0}
{"v": 1	"t": 465180	"P": 1009.0	"F": 0}
{"v": 1	"t": 465200	"P": 1004.25	"F": 0}
{"v": 1	"t": 465221	"P": 1001.0	"F": 0}
{"v": 1	"t": 465241	"P": 1008.25	"F": 0}
{"v": 1	"t": 465261	"P": 1004.75	"F": 0}
{"v": 1	"t": 465282	"P": 1002.5	"F": 0}
{"v": 1	"t": 465302	"P": 1004.5	"F": 0}
{"v": 1	"t": 465322	"P": 1008.25	"F": 0}
{"v": 1	"t": 465343	"P": 1003.75	"F": 0}
{"v": 1	"t": 465363	"P": 1002.0	"F": 0}
{"v": 1	"t": 465384	"P": 1009.25	"F": 0}
{"v": 1	"t": 465404	"P": 1005.0	"F": 0}
{"v": 1	"t": 465424	"P": 1003.5	"F": 0}
{"v": 1	"t": 465445	"P": 1005.75	"F": 0	"C": 46.08	"D": 3171	"sn": 54091779688249	"file": "/data/device_log/data0000.out"}
{"v": 1	"t": 465465	"P": 1008.25	"F": 0}
{"v": 1	"t": 465485	"P": 1003.0	"F": 0}
{"v": 1	"t": 465506	"P": 1003.25	"F": 0}
{"v": 1	"t": 465526	"P": 1009.25	"F": 0}
{"v": 1	"t": 465546	"P": 1005.25	"F": 0}
{"v": 1	"t": 465567	"P": 1002.5	"F": 0}
{"v": 1	"t": 465587	"P": 1004.75	"F": 0}
{"v": 1	"t": 465607	"P": 1006.75	"F": 0}
{"v": 1	"t": 465628	"P": 1003.0	"F": 0}
{"v": 1	"t": 465648	"P": 1002.75	"F": 0}
{"v": 1	"t": 465669	"P": 1007.0	"F": 0}
{"v": 1	"t": 465689	"P": 1006.75	"F": 0}
{"v": 1	"t": 465709	"P": 1003.25	"F": 0}
{"v": 1	"t": 465730	"P": 1007.0	"F": 0}
{"v": 1	"t": 465750	"P": 1005.5	"F": 0}
{"v": 1	"t": 465770	"P": 1004.5	"F": 0}
{"v": 1	"t": 465791	"P": 1004.5	"F": 0}
{"v": 1	"t": 465811	"P": 1006.75	"F": 0}
{"v": 1	"t": 465832	"P": 1003.75	"F": 0}
{"v": 1	"t": 465852	"P": 1004.5	"F": 0}
{"v": 1	"t": 465872	"P": 1007.25	"F": 0}
{"v": 1	"t": 465893	"P": 1004.25	"F": 0}
{"v": 1	"t": 465913	"P": 1002.75	"F": 0}
{"v": 1	"t": 465934	"P": 1007.0	"F": 0}
{"v": 1	"t": 465954	"P": 1005.5	"F": 0}
{"v": 1	"t": 465974	"P": 1002.5	"F": 0}
{"v": 1	"t": 465995	"P": 1005.5	"F": 0}
{"v": 1	"t": 466015	"P": 1008.5	"F": 0}
{"v": 1	"t": 466035	"P": 1003.25	"F": 0}
{"v": 1	"t": 466056	"P": 1002.75	"F": 0}
{"v": 1	"t": 466076	"P": 1009.25	"F": 0}
{"v": 1	"t": 466096	"P": 1006.5	"F": 0}
{"v": 1	"t": 466117	"P": 1000.5	"F": 0}
{"v": 1	"t": 466137	"P": 1005.25	"F": 0}
{"v": 1	"t": 466157	"P": 1006.75	"F": 0}
{"v": 1	"t": 466178	"P": 1003.5	"F": 0}
{"v": 1	"t": 466198	"P": 1001.75	"F": 0}
{"v": 1	"t": 466219	"P": 1008.5	"F": 0}
{"v": 1	"t": 466239	"P": 1005.25	"F": 0}
{"v": 1	"t": 466259	"P": 1001.0	"F": 0}
{"v": 1	"t": 466280	"P": 1007.25	"F": 0}
{"v": 1	"t": 466300	"P": 1006.0	"F": 0}
{"v": 1	"t": 466320	"P": 1003.25	"F": 0}
{"v": 1	"t": 466341	"P": 1002.5	"F": 0}
{"v": 1	"t": 466362	"P": 1008.0	"F": 0}
{"v": 1	"t": 466382	"P": 1005.25	"F": 0}
{"v": 1	"t": 466402	"P": 1004.25	"F": 0}
{"v": 1	"t": 466422	"P": 1008.5	"F": 0}
{"v": 1	"t": 466443	"P": 1005.0	"F": 0}
{"v": 1	"t": 466463	"P": 1004.0	"F": 0	"C": 46.16	"D": 3170	"sn": 54091779688249	"file": "/data/device_log/data0000.out"}
{"v": 1	"t": 466484	"P": 1009.0	"F": 0}
{"v": 1	"t": 466504	"P": 1003.0	"F": 0}
{"v": 1	"t": 466524	"P": 1003.5	"F": 0}
{"v": 1	"t": 466545	"P": 1008.5	"F": 0}
{"v": 1	"t": 466565	"P": 1003.75	"F": 0}
{"v": 1	"t": 466586	"P": 1003.75	"F": 0}
{"v": 1	"t": 466606	"P": 1007.5	"F": 0}
{"v": 1	"t": 466626	"P": 1004.5	"F": 0}
{"v": 1	"t": 466647	"P": 1002.25	"F": 0}
{"v": 1	"t": 466667	"P": 1007.0	"F": 0}
{"v": 1	"t": 466688	"P": 1007.75	"F": 0}
{"v": 1	"t": 466708	"P": 1000.75	"F": 0}
{"v": 1	"t": 466728	"P": 1007.25	"F": 0}
{"v": 1	"t": 466749	"P": 1005.75	"F": 0}
{"v": 1	"t": 466769	"P": 1001.0	"F": 0}
{"v": 1	"t": 466790	"P": 1007.5	"F": 0}
{"v": 1	"t": 466810	"P": 1007.5	"F": 0}
{"v": 1	"t": 466830	"P": 1001.0	"F": 0}
{"v": 1	"t": 466851	"P": 1005.0	"F": 0}
{"v": 1	"t": 466871	"P": 1008.25	"F": 0}
{"v": 1	"t": 466892	"P": 1005.0	"F": 0}
{"v": 1	"t": 466912	"P": 1002.5	"F": 0}
{"v": 1	"t": 466932	"P": 1009.25	"F": 0}
{"v": 1	"t": 466953	"P": 1005.25	"F": 0}
{"v": 1	"t": 466973	"P": 999.75	"F": 0}
{"v": 1	"t": 466993	"P": 1006.25	"F": 0}
{"v": 1	"t": 467014	"P": 1007.25	"F": 0}
{"v": 1	"t": 467034	"P": 1001.75	"F": 0}
{"v": 1	"t": 467055	"P": 1005.75	"F": 0}
{"v": 1	"t": 467075	"P": 1008.0	"F": 0}
{"v": 1	"t": 467095	"P": 1004.75	"F": 0}
{"v": 1	"t": 467116	"P": 1003.25	"F": 0}
{"v": 1	"t": 467136	"P": 1008.0	"F": 0}
{"v": 1	"t": 467156	"P": 1007.0	"F": 0}
{"v": 1	"t": 467177	"P": 1004.25	"F": 0}
{"v": 1	"t": 467197	"P": 1005.0	"F": 0}
{"v": 1	"t": 467217	"P": 1008.0	"F": 0}
{"v": 1	"t": 467238	"P": 1002.75	"F": 0}
{"v": 1	"t": 467258	"P": 1002.25	"F": 0}
{"v": 1	"t": 467279	"P": 1008.5	"F": 0}
{"v": 1	"t": 467299	"P": 1004.25	"F": 0}
{"v": 1	"t": 467319	"P": 1002.25	"F": 0}
{"v": 1	"t": 467340	"P": 1007.25	"F": 0}
{"v": 1	"t": 467360	"P": 1007.25	"F": 0}
{"v": 1	"t": 467380	"P": 1001.25	"F": 0}
{"v": 1	"t": 467401	"P": 1007.25	"F": 0}
{"v": 1	"t": 467421	"P": 1008.5	"F": 0}
{"v": 1	"t": 467442	"P": 1002.5	"F": 0}
{"v": 1	"t": 467462	"P": 1006.0	"F": 0}
{"v": 1	"t": 467482	"P": 1008.75	"F": 0	"C": 46.18	"D": 3170	"sn": 54091779688249	"file": "/data/device_log/data0000.out"}
{"v": 1	"t": 467503	"P": 1004.0	"F": 0}
{"v": 1	"t": 467523	"P": 1003.25	"F": 0}
{"v": 1	"t": 467544	"P": 1006.75	"F": 0}
{"v": 1	"t": 467564	"P": 1006.5	"F": 0}
{"v": 1	"t": 467584	"P": 1001.0	"F": 0}
{"v": 1	"t": 467605	"P": 1006.25	"F": 0}
{"v": 1	"t": 467625	"P": 1006.0	"F": 0}
{"v": 1	"t": 467645	"P": 1003.5	"F": 0}
{"v": 1	"t": 467666	"P": 1004.25	"F": 0}
{"v": 1	"t": 467686	"P": 1009.0	"F": 0}
{"v": 1	"t": 467706	"P": 1005.25	"F": 0}
{"v": 1	"t": 467727	"P": 1001.25	"F": 0}
{"v": 1	"t": 467747	"P": 1008.5	"F": 0}
{"v": 1	"t": 467768	"P": 1005.0	"F": 0}
{"v": 1	"t": 467788	"P": 1000.5	"F": 0}
{"v": 1	"t": 467808	"P": 1006.75	"F": 0}
{"v": 1	"t": 467829	"P": 1006.75	"F": 0}
{"v": 1	"t": 467849	"P": 1005.5	"F": 0}
{"v": 1	"t": 467869	"P": 1001.25	"F": 0}
{"v": 1	"t": 467890	"P": 1008.75	"F": 0}
{"v": 1	"t": 467910	"P": 1004.25	"F": 0}
{"v": 1	"t": 467931	"P": 1001.25	"F": 0}
{"v": 1	"t": 467951	"P": 1007.5	"F": 0}
{"v": 1	"t": 467971	"P": 1007.25	"F": 0}
{"v": 1	"t": 467992	"P": 1002.5	"F": 0}
{"v": 1	"t": 468012	"P": 1003.5	"F": 0}
{"v": 1	"t": 468032	"P": 1009.0	"F": 0}
{"v": 1	"t": 468053	"P": 1004.5	"F": 0}
{"v": 1	"t": 468073	"P": 1004.0	"F": 0}
{"v": 1	"t": 468094	"P": 1009.75	"F": 0}
{"v": 1	"t": 468114	"P": 1004.5	"F": 0}
{"v": 1	"t": 468134	"P": 1002.75	"F": 0}
{"v": 1	"t": 468155	"P": 1010.0	"F": 0}
{"v": 1	"t": 468175	"P": 1005.75	"F": 0}
{"v": 1	"t": 468196	"P": 1002.25	"F": 0}
{"v": 1	"t": 468216	"P": 1009.25	"F": 0}
{"v": 1	"t": 468236	"P": 1007.0	"F": 0}
{"v": 1	"t": 468257	"P": 1001.0	"F": 0}
{"v": 1	"t": 468277	"P": 1005.5	"F": 0}
{"v": 1	"t": 468297	"P": 1009.0	"F": 0}
{"v": 1	"t": 468318	"P": 1004.0	"F": 0}
{"v": 1	"t": 468338	"P": 1001.75	"F": 0}
{"v": 1	"t": 468359	"P": 1010.0	"F": 0}
{"v": 1	"t": 468379	"P": 1006.5	"F": 0}
{"v": 1	"t": 468399	"P": 1001.25	"F": 0}
{"v": 1	"t": 468420	"P": 1005.0	"F": 0}
{"v": 1	"t": 468440	"P": 1006.75	"F": 0}
{"v": 1	"t": 468460	"P": 1005.0	"F": 0}
{"v": 1	"t": 468481	"P": 1003.0	"F": 0}
{"v": 1	"t": 468501	"P": 1008.25	"F": 0	"C": 46.265	"D": 3169	"sn": 54091779688249	"file": "/data/device_log/data0000.out"}
{"v": 1	"t": 468521	"P": 1006.5	"F": 0}
{"v": 1	"t": 468542	"P": 1002.0	"F": 0}
{"v": 1	"t": 468562	"P": 1006.75	"F": 0}
{"v": 1	"t": 468583	"P": 1007.25	"F": 0}
{"v": 1	"t": 468603	"P": 1001.25	"F": 0}
{"v": 1	"t": 468623	"P": 1004.0	"F": 0}
{"v": 1	"t": 468644	"P": 1007.5	"F": 0}
{"v": 1	"t": 468664	"P": 1004.0	"F": 0}
{"v": 1	"t": 468684	"P": 1001.5	"F": 0}
{"v": 1	"t": 468705	"P": 1006.5	"F": 0}
{"v": 1	"t": 468725	"P": 1004.5	"F": 0}
{"v": 1	"t": 468746	"P": 1002.5	"F": 0}
{"v": 1	"t": 468766	"P": 1006.5	"F": 0}
{"v": 1	"t": 468786	"P": 1005.0	"F": 0}
{"v": 1	"t": 468807	"P": 1003.0	"F": 0}
{"v": 1	"t": 468827	"P": 1006.5	"F": 0}
{"v": 1	"t": 468847	"P": 1007.5	"F": 0}
{"v": 1	"t": 468868	"P": 1004.0	"F": 0}
{"v": 1	"t": 468888	"P": 1004.5	"F": 0}
{"v": 1	"t": 468909	"P": 1009.0	"F": 0}
{"v": 1	"t": 468929	"P": 1004.75	"F": 0}
{"v": 1	"t": 468949	"P": 1001.5	"F": 0}
{"v": 1	"t": 468970	"P": 1009.0	"F": 0}
{"v": 1	"t": 468990	"P": 1006.5	"F": 0}
{"v": 1	"t": 469010	"P": 1002.75	"F": 0}
{"v": 1	"t": 469031	"P": 1004.5	"F": 0}
{"v": 1	"t": 469051	"P": 1007.75	"F": 0}
{"v": 1	"t": 469072	"P": 1003.75	"F": 0}
{"v": 1	"t": 469092	"P": 1002.25	"F": 0}
{"v": 1	"t": 469112	"P": 1008.5	"F": 0}
{"v": 1	"t": 469133	"P": 1005.0	"F": 0}
{"v": 1	"t": 469153	"P": 1001.75	"F": 0}
{"v": 1	"t": 469173	"P": 1006.25	"F": 0}
{"v": 1	"t": 469194	"P": 1008.25	"F": 0}
{"v": 1	"t": 469214	"P": 1004.25	"F": 0}
{"v": 1	"t": 469234	"P": 1004.25	"F": 0}
{"v": 1	"t": 469255	"P": 1006.75	"F": 0}
{"v": 1	"t": 469275	"P": 1004.5	"F": 0}
{"v": 1	"t": 469296	"P": 1003.25	"F": 0}
{"v": 1	"t": 469316	"P": 1008.75	"F": 0}
{"v": 1	"t": 469336	"P": 1008.0	"F": 0}
{"v": 1	"t": 469357	"P": 1002.0	"F": 0}
{"v": 1	"t": 469378	"P": 1004.5	"F": 0}
{"v": 1	"t": 469398	"P": 1003.0	"F": 0}
{"v": 1	"t": 469418	"P": 1006.0	"F": 0}
{"v": 1	"t": 469439	"P": 1008.75	"F": 0}
{"v": 1	"t": 469459	"P": 1003.25	"F": 0}
{"v": 1	"t": 469480	"P": 1006.25	"F": 0}
{"v": 1	"t": 469500	"P": 1008.25	"F": 0}
{"v": 1	"t": 469520	"P": 1003.25	"F": 0	"C": 46.26	"D": 3169	"sn": 54091779688249	"file": "/data/device_log/data0000.out"}
{"v": 1	"t": 469541	"P": 1005.0	"F": 0}
{"v": 1	"t": 469561	"P": 1008.75	"F": 0}
{"v": 1	"t": 469582	"P": 1005.25	"F": 0}
{"v": 1	"t": 469602	"P": 1001.5	"F": 0}
{"v": 1	"t": 469622	"P": 1009.25	"F": 0}
{"v": 1	"t": 469643	"P": 1006.25	"F": 0}
{"v": 1	"t": 469663	"P": 1002.0	"F": 0}
{"v": 1	"t": 469683	"P": 1008.5	"F": 0}
{"v": 1	"t": 469704	"P": 1009.0	"F": 0}
{"v": 1	"t": 469724	"P": 1002.5	"F": 0}
{"v": 1	"t": 469744	"P": 1004.0	"F": 0}
{"v": 1	"t": 469765	"P": 1008.0	"F": 0}
{"v": 1	"t": 469785	"P": 1006.25	"F": 0}
{"v": 1	"t": 469806	"P": 1003.25	"F": 0}
{"v": 1	"t": 469826	"P": 1007.25	"F": 0}
{"v": 1	"t": 469846	"P": 1006.0	"F": 0}
{"v": 1	"t": 469867	"P": 1003.5	"F": 0}
{"v": 1	"t": 469887	"P": 1006.0	"F": 0}
{"v": 1	"t": 469907	"P": 1008.25	"F": 0}
{"v": 1	"t": 469928	"P": 1002.0	"F": 0}
{"v": 1	"t": 469948	"P": 1002.25	"F": 0}
{"v": 1	"t": 469969	"P": 1008.75	"F": 0}
{"v": 1	"t": 469989	"P": 1003.75	"F": 0}
{"v": 1	"t": 470009	"P": 1002.25	"F": 0}
{"v": 1	"t": 470030	"P": 1007.5	"F": 0}
{"v": 1	"t": 470050	"P": 1006.5	"F": 0}
{"v": 1	"t": 470070	"P": 1004.0	"F": 0}
{"v": 1	"t": 470091	"P": 1005.25	"F": 0}
{"v": 1	"t": 470111	"P": 1007.5	"F": 0}
{"v": 1	"t": 470132	"P": 1004.0	"F": 0}
{"v": 1	"t": 470152	"P": 1004.25	"F": 0}
{"v": 1	"t": 470172	"P": 1008.25	"F": 0}
{"v": 1	"t": 470193	"P": 1003.25	"F": 0}
{"v": 1	"t": 470213	"P": 1005.5	"F": 0}
{"v": 1	"t": 470234	"P": 1007.5	"F": 0}
{"v": 1	"t": 470254	"P": 1004.75	"F": 0}
{"v": 1	"t": 470275	"P": 1004.25	"F": 0}
{"v": 1	"t": 470295	"P": 1009.0	"F": 0}
{"v": 1	"t": 470315	"P": 1005.25	"F": 0}
{"v": 1	"t": 470336	"P": 1002.5	"F": 0}
{"v": 1	"t": 470356	"P": 1008.5	"F": 0}
{"v": 1	"t": 470377	"P": 1003.0	"F": 0}
{"v": 1	"t": 470397	"P": 1004.5	"F": 0}
{"v": 1	"t": 470417	"P": 1008.5	"F": 0}
{"v": 1	"t": 470438	"P": 1003.5	"F": 0}
{"v": 1	"t": 470458	"P": 1002.25	"F": 0}
{"v": 1	"t": 470478	"P": 1008.5	"F": 0}
{"v": 1	"t": 470499	"P": 1006.25	"F": 0}
{"v": 1	"t": 470519	"P": 1003.5	"F": 0}
{"v": 1	"t": 470540	"P": 1007.5	"F": 0	"C": 46.28	"D": 3169	"sn": 54091779688249	"file": "/data/device_log/data0000.out"}
{"v": 1	"t": 470560	"P": 1007.25	"F": 0}
{"v": 1	"t": 470580	"P": 1002.5	"F": 0}
{"v": 1	"t": 470601	"P": 1001.5	"F": 0}
{"v": 1	"t": 470621	"P": 1008.0	"F": 0}
{"v": 1	"t": 470641	"P": 1005.5	"F": 0}
{"v": 1	"t": 470662	"P": 1003.75	"F": 0}
{"v": 1	"t": 470682	"P": 1006.5	"F": 0}
{"v": 1	"t": 470703	"P": 1006.5	"F": 0}
{"v": 1	"t": 470723	"P": 1003.0	"F": 0}
{"v": 1	"t": 470743	"P": 1006.5	"F": 0}
{"v": 1	"t": 470764	"P": 1008.75	"F": 0}
{"v": 1	"t": 470784	"P": 1004.0	"F": 0}
{"v": 1	"t": 470804	"P": 1003.0	"F": 0}
{"v": 1	"t": 470825	"P": 1009.0	"F": 0}
{"v": 1	"t": 470845	"P": 1007.0	"F": 0}
{"v": 1	"t": 470866	"P": 1001.5	"F": 0}
{"v": 1	"t": 470886	"P": 1005.5	"F": 0}
{"v": 1	"t": 470906	"P": 1006.25	"F": 0}
{"v": 1	"t": 470927	"P": 1003.5	"F": 0}
{"v": 1	"t": 470947	"P": 1005.75	"F": 0}
{"v": 1	"t": 470968	"P": 1006.75	"F": 0}
{"v": 1	"t": 470988	"P": 1002.25	"F": 0}
{"v": 1	"t": 471008	"P": 1005.0	"F": 0}
{"v": 1	"t": 471029	"P": 1008.0	"F": 0}
{"v": 1	"t": 471049	"P": 1003.25	"F": 0}
{"v": 1	"t": 471069	"P": 1001.25	"F": 0}
{"v": 1	"t": 471090	"P": 1007.25	"F": 0}
{"v": 1	"t": 471110	"P": 1007.25	"F": 0}
{"v": 1	"t": 471131	"P": 1002.0	"F": 0}
{"v": 1	"t": 471151	"P": 1006.75	"F": 0}
{"v": 1	"t": 471171	"P": 1007.75	"F": 0}
{"v": 1	"t": 471192	"P": 1002.75	"F": 0}
{"v": 1	"t": 471212	"P": 1004.25	"F": 0}
{"v": 1	"t": 471232	"P": 1008.5	"F": 0}
{"v": 1	"t": 471253	"P": 1005.0	"F": 0}
{"v": 1	"t": 471273	"P": 1001.0	"F": 0}
{"v": 1	"t": 471293	"P": 1009.0	"F": 0}
{"v": 1	"t": 471314	"P": 1007.25	"F": 0}
{"v": 1	"t": 471334	"P": 1003.0	"F": 0}
{"v": 1	"t": 471355	"P": 1006.25	"F": 0}
{"v": 1	"t": 471375	"P": 1007.5	"F": 0}
{"v": 1	"t": 471395	"P": 1002.5	"F": 0}
{"v": 1	"t": 471416	"P": 1004.25	"F": 0}
{"v": 1	"t": 471436	"P": 1009.0	"F": 0}
{"v": 1	"t": 471456	"P": 1004.25	"F": 0}
{"v": 1	"t": 471477	"P": 1001.5	"F": 0}
{"v": 1	"t": 471497	"P": 1005.5	"F": 0}
{"v": 1	"t": 471518	"P": 1005.5	"F": 0}
{"v": 1	"t": 471538	"P": 1002.5	"F": 0}
{"v": 1	"t": 471558	"P": 1004.25	"F": 0	"C": 46.355	"D": 3168	"sn": 54091779688249	"file": "/data/device_log/data0000.out"}
{"v": 1	"t": 471579	"P": 1009.0	"F": 0}
{"v": 1	"t": 471599	"P": 1003.5	"F": 0}
{"v": 1	"t": 471619	"P": 1005.75	"F": 0}
{"v": 1	"t": 471640	"P": 1007.0	"F": 0}
{"v": 1	"t": 471660	"P": 1004.75	"F": 0}
{"v": 1	"t": 471681	"P": 1004.5	"F": 0}
{"v": 1	"t": 471701	"P": 1009.0	"F": 0}
{"v": 1	"t": 471721	"P": 1004.75	"F": 0}
{"v": 1	"t": 471742	"P": 1003.75	"F": 0}
{"v": 1	"t": 471762	"P": 1005.75	"F": 0}
{"v": 1	"t": 471782	"P": 1006.25	"F": 0}
{"v": 1	"t": 471803	"P": 1003.0	"F": 0}
{"v": 1	"t": 471823	"P": 1003.75	"F": 0}
{"v": 1	"t": 471844	"P": 1008.75	"F": 0}
{"v": 1	"t": 471864	"P": 1003.5	"F": 0}
{"v": 1	"t": 471884	"P": 1002.5	"F": 0}
{"v": 1	"t": 471905	"P": 1006.75	"F": 0}
{"v": 1	"t": 471925	"P": 1006.5	"F": 0}
{"v": 1	"t": 471945	"P": 1002.5	"F": 0}
{"v": 1	"t": 471966	"P": 1004.5	"F": 0}
{"v": 1	"t": 471986	"P": 1008.75	"F": 0}
{"v": 1	"t": 472007	"P": 1005.0	"F": 0}
{"v": 1	"t": 472027	"P": 1001.75	"F": 0}
{"v": 1	"t": 472047	"P": 1008.75	"F": 0}
{"v": 1	"t": 472068	"P": 1005.0	"F": 0}
{"v": 1	"t": 472088	"P": 1001.75	"F": 0}
{"v": 1	"t": 472108	"P": 1006.5	"F": 0}
{"v": 1	"t": 472129	"P": 1006.5	"F": 0}
{"v": 1	"t": 472149	"P": 1005.5	"F": 0}
{"v": 1	"t": 472170	"P": 1003.75	"F": 0}
{"v": 1	"t": 472190	"P": 1009.75	"F": 0}
{"v": 1	"t": 472210	"P": 1004.0	"F": 0}
{"v": 1	"t": 472231	"P": 1003.5	"F": 0}
{"v": 1	"t": 472251	"P": 1009.25	"F": 0}
{"v": 1	"t": 472271	"P": 1004.5	"F": 0}
{"v": 1	"t": 472292	"P": 1003.0	"F": 0}
{"v": 1	"t": 472312	"P": 1009.0	"F": 0}
{"v": 1	"t": 472333	"P": 1004.0	"F": 0}
{"v": 1	"t": 472353	"P": 1001.75	"F": 0}
{"v": 1	"t": 472373	"P": 1006.0	"F": 0}
{"v": 1	"t": 472394	"P": 1006.25	"F": 0}
{"v": 1	"t": 472414	"P": 1002.0	"F": 0}
{"v": 1	"t": 472435	"P": 1004.25	"F": 0}
{"v": 1	"t": 472455	"P": 1008.0	"F": 0}
{"v": 1	"t": 472475	"P": 1002.75	"F": 0}
{"v": 1	"t": 472496	"P": 1002.75	"F": 0}
{"v": 1	"t": 472516	"P": 1009.25	"F": 0}
{"v": 1	"t": 472536	"P": 1006.25	"F": 0}
{"v": 1	"t": 472557	"P": 1003.25	"F": 0}
{"v": 1	"t": 472577	"P": 1004.25	"F": 0	"C": 46.375	"D": 3168	"sn": 54091779688249	"file": "/data/device_log/data0000.out"}
{"v": 1	"t": 472597	"P": 1006.0	"F": 0}
{"v": 1	"t": 472618	"P": 1001.5	"F": 0}
{"v": 1	"t": 472638	"P": 1002.5	"F": 0}
{"v": 1	"t": 472659	"P": 1009.75	"F": 0}
{"v": 1	"t": 472679	"P": 1003.5	"F": 0}
{"v": 1	"t": 472699	"P": 1000.25	"F": 0}
{"v": 1	"t": 472720	"P": 1007.0	"F": 0}
{"v": 1	"t": 472740	"P": 1008.0	"F": 0}
{"v": 1	"t": 472760	"P": 1003.75	"F": 0}
{"v": 1	"t": 472781	"P": 1004.25	"F": 0}
{"v": 1	"t": 472801	"P": 1007.75	"F": 0}
{"v": 1	"t": 472822	"P": 1002.25	"F": 0}
{"v": 1	"t": 472842	"P": 1002.75	"F": 0}
{"v": 1	"t": 472862	"P": 1008.5	"F": 0}
{"v": 1	"t": 472883	"P": 1005.75	"F": 0}
{"v": 1	"t": 472903	"P": 1001.75	"F": 0}
{"v": 1	"t": 472923	"P": 1007.5	"F": 0}
{"v": 1	"t": 472944	"P": 1005.75	"F": 0}
{"v": 1	"t": 472964	"P": 1002.0	"F": 0}
{"v": 1	"t": 472985	"P": 1005.75	"F": 0}
{"v": 1	"t": 473005	"P": 1007.5	"F": 0}
{"v": 1	"t": 473025	"P": 1001.75	"F": 0}
{"v": 1	"t": 473046	"P": 1005.75	"F": 0}
{"v": 1	"t": 473066	"P": 1008.0	"F": 0}
{"v": 1	"t": 473087	"P": 1001.5	"F": 0}
{"v": 1	"t": 473107	"P": 1003.75	"F": 0}
{"v": 1	"t": 473127	"P": 1010.0	"F": 0}
{"v": 1	"t": 473148	"P": 1004.25	"F": 0}
{"v": 1	"t": 473168	"P": 1002.5	"F": 0}
{"v": 1	"t": 473188	"P": 1006.5	"F": 0}
{"v": 1	"t": 473209	"P": 1007.0	"F": 0}
{"v": 1	"t": 473229	"P": 1002.0	"F": 0}
{"v": 1	"t": 473250	"P": 1004.5	"F": 0}
{"v": 1	"t": 473270	"P": 1008.75	"F": 0}
{"v": 1	"t": 473290	"P": 1003.75	"F": 0}
{"v": 1	"t": 473311	"P": 1001.5	"F": 0}
{"v": 1	"t": 473331	"P": 1008.0	"F": 0}
{"v": 1	"t": 473351	"P": 1005.0	"F": 0}
{"v": 1	"t": 473372	"P": 1002.25	"F": 0}
{"v": 1	"t": 473392	"P": 1005.5	"F": 0}
{"v": 1	"t": 473412	"P": 1007.5	"F": 0}
{"v": 1	"t": 473433	"P": 1003.5	"F": 0}
{"v": 1	"t": 473453	"P": 1003.5	"F": 0}
{"v": 1	"t": 473474	"P": 1009.0	"F": 0}
{"v": 1	"t": 473494	"P": 1006.75	"F": 0}
{"v": 1	"t": 473514	"P": 1002.0	"F": 0}
{"v": 1	"t": 473535	"P": 1007.25	"F": 0}
{"v": 1	"t": 473555	"P": 1005.75	"F": 0}
{"v": 1	"t": 473575	"P": 1002.25	"F": 0}
{"v": 1	"t": 473596	"P": 1006.0	"F": 0	"C": 46.44	"D": 3167	"sn": 54091779688249	"file": "/data/device_log/data0000.out"}
{"v": 1	"t": 473616	"P": 1008.25	"F": 0}
{"v": 1	"t": 473637	"P": 1002.75	"F": 0}
{"v": 1	"t": 473657	"P": 1008.25	"F": 0}
{"v": 1	"t": 473677	"P": 1008.5	"F": 0}
{"v": 1	"t": 473698	"P": 1003.5	"F": 0}
{"v": 1	"t": 473718	"P": 1003.5	"F": 0}
{"v": 1	"t": 473739	"P": 1007.25	"F": 0}
{"v": 1	"t": 473759	"P": 1003.0	"F": 0}
{"v": 1	"t": 473780	"P": 1004.75	"F": 0}
{"v": 1	"t": 473800	"P": 1007.5	"F": 0}
{"v": 1	"t": 473820	"P": 1004.25	"F": 0}
{"v": 1	"t": 473841	"P": 1006.5	"F": 0}
{"v": 1	"t": 473861	"P": 1007.75	"F": 0}
{"v": 1	"t": 473882	"P": 1002.5	"F": 0}
{"v": 1	"t": 473902	"P": 1006.0	"F": 0}
{"v": 1	"t": 473922	"P": 1006.0	"F": 0}
{"v": 1	"t": 473943	"P": 1004.75	"F": 0}
{"v": 1	"t": 473963	"P": 1003.0	"F": 0}
{"v": 1	"t": 473984	"P": 1007.0	"F": 0}
{"v": 1	"t": 474004	"P": 1004.5	"F": 0}
{"v": 1	"t": 474024	"P": 999.0	"F": 0}
{"v": 1	"t": 474045	"P": 1008.0	"F": 0}
{"v": 1	"t": 474065	"P": 1006.75	"F": 0}
{"v": 1	"t": 474085	"P": 1001.5	"F": 0}
{"v": 1	"t": 474106	"P": 1006.0	"F": 0}
{"v": 1	"t": 474126	"P": 1007.5	"F": 0}
{"v": 1	"t": 474147	"P": 1003.75	"F": 0}
{"v": 1	"t": 474167	"P": 1001.25	"F": 0}
{"v": 1	"t": 474187	"P": 1008.25	"F": 0}
{"v": 1	"t": 474208	"P": 1005.5	"F": 0}
{"v": 1	"t": 474228	"P": 1001.5	"F": 0}
{"v": 1	"t": 474248	"P": 1005.25	"F": 0}
{"v": 1	"t": 474269	"P": 1008.0	"F": 0}
{"v": 1	"t": 474289	"P": 1005.0	"F": 0}
{"v": 1	"t": 474309	"P": 1003.5	"F": 0}
{"v": 1	"t": 474330	"P": 1008.5	"F": 0}
{"v": 1	"t": 474350	"P": 1005.5	"F": 0}
{"v": 1	"t": 474371	"P": 1001.5	"F": 0}
{"v": 1	"t": 474391	"P": 1007.75	"F": 0}
{"v": 1	"t": 474411	"P": 1005.5	"F": 0}
{"v": 1	"t": 474432	"P": 1002.75	"F": 0}
{"v": 1	"t": 474452	"P": 1004.75	"F": 0}
{"v": 1	"t": 474472	"P": 1007.5	"F": 0}
{"v": 1	"t": 474493	"P": 1005.5	"F": 0}
{"v": 1	"t": 474513	"P": 1004.75	"F": 0}
{"v": 1	"t": 474534	"P": 1007.5	"F": 0}
{"v": 1	"t": 474554	"P": 1002.75	"F": 0}
{"v": 1	"t": 474574	"P": 1003.75	"F": 0}
{"v": 1	"t": 474595	"P": 1008.0	"F": 0}
{"v": 1	"t": 474615	"P": 1003.75	"F": 0	"C": 46.445	"D": 3167	"sn": 54091779688249	"file": "/data/device_log/data0000.out"}
{"v": 1	"t": 474636	"P": 1001.25	"F": 0}
{"v": 1	"t": 474656	"P": 1008.5	"F": 0}
{"v": 1	"t": 474676	"P": 1005.25	"F": 0}
{"v": 1	"t": 474697	"P": 1003.25	"F": 0}
{"v": 1	"t": 474717	"P": 1005.5	"F": 0}
{"v": 1	"t": 474737	"P": 1008.75	"F": 0}
{"v": 1	"t": 474758	"P": 1003.75	"F": 0}
{"v": 1	"t": 474778	"P": 1002.75	"F": 0}
{"v": 1	"t": 474799	"P": 1009.75	"F": 0}
{"v": 1	"t": 474819	"P": 1004.75	"F": 0}
{"v": 1	"t": 474839	"P": 1001.25	"F": 0}
{"v": 1	"t": 474860	"P": 1006.5	"F": 0}
{"v": 1	"t": 474880	"P": 1006.75	"F": 0}
{"v": 1	"t": 474900	"P": 1002.5	"F": 0}
{"v": 1	"t": 474921	"P": 1003.25	"F": 0}
{"v": 1	"t": 474941	"P": 1007.75	"F": 0}
{"v": 1	"t": 474961	"P": 1004.25	"F": 0}
{"v": 1	"t": 474982	"P": 1002.5	"F": 0}
{"v": 1	"t": 475002	"P": 1006.5	"F": 0}
{"v": 1	"t": 475023	"P": 1006.5	"F": 0}
{"v": 1	"t": 475043	"P": 1002.75	"F": 0}
{"v": 1	"t": 475063	"P": 1005.75	"F": 0}
{"v": 1	"t": 475084	"P": 1008.0	"F": 0}
{"v": 1	"t": 475104	"P": 1003.75	"F": 0}
{"v": 1	"t": 475124	"P": 1003.5	"F": 0}
{"v": 1	"t": 475145	"P": 1008.5	"F": 0}
{"v": 1	"t": 475165	"P": 1002.5	"F": 0}
{"v": 1	"t": 475186	"P": 1004.0	"F": 0}
{"v": 1	"t": 475206	"P": 1009.0	"F": 0}
{"v": 1	"t": 475226	"P": 1004.75	"F": 0}
{"v": 1	"t": 475247	"P": 1002.75	"F": 0}
{"v": 1	"t": 475267	"P": 1007.75	"F": 0}
{"v": 1	"t": 475288	"P": 1005.0	"F": 0}
{"v": 1	"t": 475308	"P": 1002.5	"F": 0}
{"v": 1	"t": 475328	"P": 1003.25	"F": 0}
{"v": 1	"t": 475349	"P": 1007.25	"F": 0}
{"v": 1	"t": 475369	"P": 1002.5	"F": 0}
{"v": 1	"t": 475389	"P": 1003.5	"F": 0}
{"v": 1	"t": 475410	"P": 1010.0	"F": 0}
{"v": 1	"t": 475430	"P": 1004.5	"F": 0}
{"v": 1	"t": 475451	"P": 1001.25	"F": 0}
{"v": 1	"t": 475471	"P": 1007.0	"F": 0}
{"v": 1	"t": 475491	"P": 1005.5	"F": 0}
{"v": 1	"t": 475512	"P": 1003.75	"F": 0}
{"v": 1	"t": 475532	"P": 1003.5	"F": 0}
{"v": 1	"t": 475552	"P": 1008.25	"F": 0}
{"v": 1	"t": 475573	"P": 1004.25	"F": 0}
{"v": 1	"t": 475593	"P": 1001.25	"F": 0}
{"v": 1	"t": 475613	"P": 1006.25	"F": 0}
{"v": 1	"t": 475634	"P": 1007.25	"F": 0	"C": 46.515	"D": 3166	"sn": 54091779688249	"file": "/data/device_log/data0000.out"}
{"v": 1	"t": 475654	"P": 1003.25	"F": 0}
{"v": 1	"t": 475675	"P": 1003.0	"F": 0}
{"v": 1	"t": 475695	"P": 1007.75	"F": 0}
{"v": 1	"t": 475715	"P": 1004.5	"F": 0}
{"v": 1	"t": 475736	"P": 1003.25	"F": 0}
{"v": 1	"t": 475756	"P": 1008.5	"F": 0}
{"v": 1	"t": 475776	"P": 1005.75	"F": 0}
{"v": 1	"t": 475797	"P": 1002.0	"F": 0}
{"v": 1	"t": 475817	"P": 1008.25	"F": 0}
{"v": 1	"t": 475838	"P": 1004.25	"F": 0}
{"v": 1	"t": 475858	"P": 1002.25	"F": 0}
{"v": 1	"t": 475878	"P": 1007.0	"F": 0}
{"v": 1	"t": 475899	"P": 1005.75	"F": 0}
{"v": 1	"t": 475919	"P": 1002.0	"F": 0}
{"v": 1	"t": 475940	"P": 1006.0	"F": 0}
{"v": 1	"t": 475960	"P": 1006.25	"F": 0}
{"v": 1	"t": 475980	"P": 1002.75	"F": 0}
{"v": 1	"t": 476001	"P": 1002.0	"F": 0}
{"v": 1	"t": 476021	"P": 1008.25	"F": 0}
{"v": 1	"t": 476041	"P": 1004.75	"F": 0}
{"v": 1	"t": 476062	"P": 1001.75	"F": 0}
{"v": 1	"t": 476082	"P": 1006.75	"F": 0}
{"v": 1	"t": 476103	"P": 1006.75	"F": 0}
{"v": 1	"t": 476123	"P": 1001.75	"F": 0}
{"v": 1	"t": 476143	"P": 1004.0	"F": 0}
{"v": 1	"t": 476164	"P": 1008.5	"F": 0}
{"v": 1	"t": 476184	"P": 1004.25	"F": 0}
{"v": 1	"t": 476204	"P": 1002.0	"F": 0}
{"v": 1	"t": 476225	"P": 1008.25	"F": 0}
{"v": 1	"t": 476245	"P": 1004.0	"F": 0}
{"v": 1	"t": 476266	"P": 1001.75	"F": 0}
{"v": 1	"t": 476286	"P": 1005.5	"F": 0}
{"v": 1	"t": 476306	"P": 1007.0	"F": 0}
{"v": 1	"t": 476327	"P": 1002.75	"F": 0}
{"v": 1	"t": 476347	"P": 1003.5	"F": 0}
{"v": 1	"t": 476367	"P": 1007.5	"F": 0}
{"v": 1	"t": 476388	"P": 1005.5	"F": 0}
{"v": 1	"t": 476408	"P": 1002.75	"F": 0}
{"v": 1	"t": 476429	"P": 1008.5	"F": 0}
{"v": 1	"t": 476449	"P": 1004.75	"F": 0}
{"v": 1	"t": 476469	"P": 1000.75	"F": 0}
{"v": 1	"t": 476490	"P": 1009.25	"F": 0}
{"v": 1	"t": 476510	"P": 1006.0	"F": 0}
{"v": 1	"t": 476531	"P": 1000.75	"F": 0}
{"v": 1	"t": 476551	"P": 1007.5	"F": 0}
{"v": 1	"t": 476571	"P": 1005.75	"F": 0}
{"v": 1	"t": 476592	"P": 1002.25	"F": 0}
{"v": 1	"t": 476612	"P": 1003.25	"F": 0}
{"v": 1	"t": 476632	"P": 1008.75	"F": 0}
{"v": 1	"t": 476653	"P": 1003.75	"F": 0	"C": 46.54	"D": 3166	"sn": 54091779688249	"file": "/data/device_log/data0000.out"}
{"v": 1	"t": 476673	"P": 1003.5	"F": 0}
{"v": 1	"t": 476693	"P": 1008.5	"F": 0}
{"v": 1	"t": 476714	"P": 1004.75	"F": 0}
{"v": 1	"t": 476734	"P": 1000.75	"F": 0}
{"v": 1	"t": 476755	"P": 1004.5	"F": 0}
{"v": 1	"t": 476775	"P": 1007.0	"F": 0}
{"v": 1	"t": 476795	"P": 1004.5	"F": 0}
{"v": 1	"t": 476816	"P": 1002.5	"F": 0}
{"v": 1	"t": 476836	"P": 1008.75	"F": 0}
{"v": 1	"t": 476856	"P": 1004.0	"F": 0}
{"v": 1	"t": 476877	"P": 1001.5	"F": 0}
{"v": 1	"t": 476897	"P": 1007.25	"F": 0}
{"v": 1	"t": 476918	"P": 1005.0	"F": 0}
{"v": 1	"t": 476938	"P": 1004.0	"F": 0}
{"v": 1	"t": 476958	"P": 1005.75	"F": 0}
{"v": 1	"t": 476979	"P": 1009.25	"F": 0}
{"v": 1	"t": 476999	"P": 1004.0	"F": 0}
{"v": 1	"t": 477019	"P": 1003.25	"F": 0}
{"v": 1	"t": 477040	"P": 1007.5	"F": 0}
{"v": 1	"t": 477060	"P": 1006.25	"F": 0}
{"v": 1	"t": 477081	"P": 1001.5	"F": 0}
{"v": 1	"t": 477101	"P": 1008.5	"F": 0}
{"v": 1	"t": 477121	"P": 1005.75	"F": 0}
{"v": 1	"t": 477142	"P": 1002.25	"F": 0}
{"v": 1	"t": 477162	"P": 1006.0	"F": 0}
{"v": 1	"t": 477183	"P": 1006.5	"F": 0}
{"v": 1	"t": 477203	"P": 1003.75	"F": 0}
{"v": 1	"t": 477223	"P": 1005.75	"F": 0}
{"v": 1	"t": 477244	"P": 1006.75	"F": 0}
{"v": 1	"t": 477264	"P": 1003.0	"F": 0}
{"v": 1	"t": 477285	"P": 1004.75	"F": 0}
{"v": 1	"t": 477305	"P": 1006.25	"F": 0}
{"v": 1	"t": 477325	"P": 1002.75	"F": 0}
{"v": 1	"t": 477346	"P": 1002.5	"F": 0}
{"v": 1	"t": 477366	"P": 1007.0	"F": 0}
{"v": 1	"t": 477387	"P": 1001.75	"F": 0}
{"v": 1	"t": 477407	"P": 1006.75	"F": 0}
{"v": 1	"t": 477427	"P": 1008.0	"F": 0}
{"v": 1	"t": 477448	"P": 1004.25	"F": 0}
{"v": 1	"t": 477468	"P": 1003.0	"F": 0}
{"v": 1	"t": 477489	"P": 1009.25	"F": 0}
{"v": 1	"t": 477509	"P": 1005.25	"F": 0}
{"v": 1	"t": 477529	"P": 1003.0	"F": 0}
{"v": 1	"t": 477550	"P": 1007.0	"F": 0}
{"v": 1	"t": 477570	"P": 1006.75	"F": 0}
{"v": 1	"t": 477590	"P": 1002.0	"F": 0}
{"v": 1	"t": 477611	"P": 1003.75	"F": 0}
{"v": 1	"t": 477631	"P": 1007.75	"F": 0}
{"v": 1	"t": 477652	"P": 1004.0	"F": 0}
{"v": 1	"t": 477672	"P": 1001.25	"F": 0	"C": 46.585	"D": 3166	"sn": 54091779688249	"file": "/data/device_log/data0000.out"}
{"v": 1	"t": 477692	"P": 1007.25	"F": 0}
{"v": 1	"t": 477713	"P": 1005.0	"F": 0}
{"v": 1	"t": 477733	"P": 1002.5	"F": 0}
{"v": 1	"t": 477753	"P": 1004.0	"F": 0}
{"v": 1	"t": 477774	"P": 1005.5	"F": 0}
{"v": 1	"t": 477794	"P": 1003.25	"F": 0}
{"v": 1	"t": 477814	"P": 1002.75	"F": 0}
{"v": 1	"t": 477835	"P": 1007.75	"F": 0}
{"v": 1	"t": 477855	"P": 1005.25	"F": 0}
{"v": 1	"t": 477876	"P": 1003.0	"F": 0}
{"v": 1	"t": 477896	"P": 1008.0	"F": 0}
{"v": 1	"t": 477916	"P": 1005.25	"F": 0}
{"v": 1	"t": 477937	"P": 1001.75	"F": 0}
{"v": 1	"t": 477957	"P": 1007.0	"F": 0}
{"v": 1	"t": 477978	"P": 1004.5	"F": 0}
{"v": 1	"t": 477998	"P": 1002.5	"F": 0}
{"v": 1	"t": 478018	"P": 1005.0	"F": 0}
{"v": 1	"t": 478039	"P": 1007.5	"F": 0}
{"v": 1	"t": 478059	"P": 1003.75	"F": 0}
{"v": 1	"t": 478080	"P": 1004.25	"F": 0}
{"v": 1	"t": 478100	"P": 1007.0	"F": 0}
{"v": 1	"t": 478120	"P": 1003.0	"F": 0}
{"v": 1	"t": 478141	"P": 1001.75	"F": 0}
{"v": 1	"t": 478161	"P": 1007.0	"F": 0}
{"v": 1	"t": 478181	"P": 1006.25	"F": 0}
{"v": 1	"t": 478202	"P": 1003.5	"F": 0}
{"v": 1	"t": 478222	"P": 1005.25	"F": 0}
{"v": 1	"t": 478242	"P": 1008.25	"F": 0}
{"v": 1	"t": 478263	"P": 1004.25	"F": 0}
{"v": 1	"t": 478283	"P": 1001.0	"F": 0}
{"v": 1	"t": 478304	"P": 1008.5	"F": 0}
{"v": 1	"t": 478324	"P": 1006.5	"F": 0}
{"v": 1	"t": 478344	"P": 1003.25	"F": 0}
{"v": 1	"t": 478365	"P": 1005.0	"F": 0}
{"v": 1	"t": 478385	"P": 1006.5	"F": 0}
{"v": 1	"t": 478405	"P": 1004.25	"F": 0}
{"v": 1	"t": 478426	"P": 1003.25	"F": 0}
{"v": 1	"t": 478446	"P": 1008.5	"F": 0}
{"v": 1	"t": 478467	"P": 1005.0	"F": 0}
{"v": 1	"t": 478487	"P": 1004.5	"F": 0}
{"v": 1	"t": 478507	"P": 1008.25	"F": 0}
{"v": 1	"t": 478528	"P": 1007.75	"F": 0}
{"v": 1	"t": 478548	"P": 1002.5	"F": 0}
{"v": 1	"t": 478568	"P": 1006.0	"F": 0}
{"v": 1	"t": 478589	"P": 1007.25	"F": 0}
{"v": 1	"t": 478609	"P": 1003.75	"F": 0}
{"v": 1	"t": 478630	"P": 1005.5	"F": 0}
{"v": 1	"t": 478650	"P": 1008.5	"F": 0}
{"v": 1	"t": 478670	"P": 1003.25	"F": 0}
{"v": 1	"t": 478691	"P": 1004.75	"F": 0	"C": 46.625	"D": 3166	"sn": 54091779688249	"file": "/data/device_log/data0000.out"}
{"v": 1	"t": 478711	"P": 1007.0	"F": 0}
{"v": 1	"t": 478732	"P": 1003.5	"F": 0}
{"v": 1	"t": 478752	"P": 1002.75	"F": 0}
{"v": 1	"t": 478772	"P": 1007.75	"F": 0}
{"v": 1	"t": 478793	"P": 1006.25	"F": 0}
{"v": 1	"t": 478813	"P": 1001.0	"F": 0}
{"v": 1	"t": 478833	"P": 1006.75	"F": 0}
{"v": 1	"t": 478854	"P": 1006.75	"F": 0}
{"v": 1	"t": 478874	"P": 1002.0	"F": 0}
{"v": 1	"t": 478894	"P": 1004.5	"F": 0}
{"v": 1	"t": 478915	"P": 1009.5	"F": 0}
{"v": 1	"t": 478935	"P": 1005.75	"F": 0}
{"v": 1	"t": 478956	"P": 1001.75	"F": 0}
{"v": 1	"t": 478976	"P": 1009.25	"F": 0}
{"v": 1	"t": 478996	"P": 1006.5	"F": 0}
{"v": 1	"t": 479017	"P": 1001.75	"F": 0}
{"v": 1	"t": 479037	"P": 1003.0	"F": 0}
{"v": 1	"t": 479057	"P": 1008.0	"F": 0}
{"v": 1	"t": 479078	"P": 1003.25	"F": 0}
{"v": 1	"t": 479098	"P": 1002.25	"F": 0}
{"v": 1	"t": 479119	"P": 1008.0	"F": 0}
{"v": 1	"t": 479139	"P": 1004.75	"F": 0}
{"v": 1	"t": 479159	"P": 1002.0	"F": 0}
{"v": 1	"t": 479180	"P": 1008.0	"F": 0}
{"v": 1	"t": 479200	"P": 1007.25	"F": 0}
{"v": 1	"t": 479220	"P": 1003.0	"F": 0}
{"v": 1	"t": 479241	"P": 1005.5	"F": 0}
{"v": 1	"t": 479261	"P": 1006.5	"F": 0}
{"v": 1	"t": 479282	"P": 1002.75	"F": 0}
{"v": 1	"t": 479302	"P": 1002.0	"F": 0}
{"v": 1	"t": 479322	"P": 1008.0	"F": 0}
{"v": 1	"t": 479343	"P": 1004.5	"F": 0}
{"v": 1	"t": 479363	"P": 1000.25	"F": 0}
{"v": 1	"t": 479383	"P": 1007.25	"F": 0}
{"v": 1	"t": 479404	"P": 1007.5	"F": 0}
{"v": 1	"t": 479424	"P": 1002.25	"F": 0}
{"v": 1	"t": 479445	"P": 1005.5	"F": 0}
{"v": 1	"t": 479465	"P": 1008.25	"F": 0}
{"v": 1	"t": 479485	"P": 1004.75	"F": 0}
{"v": 1	"t": 479506	"P": 1001.0	"F": 0}
{"v": 1	"t": 479526	"P": 1008.25	"F": 0}
{"v": 1	"t": 479546	"P": 1004.5	"F": 0}
{"v": 1	"t": 479567	"P": 1002.25	"F": 0}
{"v": 1	"t": 479587	"P": 1007.0	"F": 0}
{"v": 1	"t": 479608	"P": 1006.75	"F": 0}
{"v": 1	"t": 479628	"P": 1003.25	"F": 0}
{"v": 1	"t": 479648	"P": 1003.5	"F": 0}
{"v": 1	"t": 479669	"P": 1006.25	"F": 0}
{"v": 1	"t": 479689	"P": 1004.5	"F": 0}
{"v": 1	"t": 479709	"P": 1001.25	"F": 0	"C": 46.65	"D": 3166	"sn": 54091779688249	"file": "/data/device_log/data0000.out"}
{"v": 1	"t": 479730	"P": 1007.75	"F": 0}
{"v": 1	"t": 479750	"P": 1005.25	"F": 0}
{"v": 1	"t": 479770	"P": 1002.5	"F": 0}
{"v": 1	"t": 479791	"P": 1005.25	"F": 0}
{"v": 1	"t": 479811	"P": 1006.75	"F": 0}
{"v": 1	"t": 479832	"P": 1003.75	"F": 0}
{"v": 1	"t": 479852	"P": 1005.5	"F": 0}
{"v": 1	"t": 479872	"P": 1006.75	"F": 0}
{"v": 1	"t": 479893	"P": 1004.0	"F": 0}
{"v": 1	"t": 479913	"P": 1003.25	"F": 0}
{"v": 1	"t": 479934	"P": 1007.75	"F": 0}
{"v": 1	"t": 479954	"P": 1005.0	"F": 0}
{"v": 1	"t": 479974	"P": 1002.0	"F": 0}
{"v": 1	"t": 479995	"P": 1009.25	"F": 0}
{"v": 1	"t": 480015	"P": 1006.25	"F": 0}
{"v": 1	"t": 480035	"P": 1002.0	"F": 0}
{"v": 1	"t": 480056	"P": 1004.5	"F": 0}
{"v": 1	"t": 480076	"P": 1007.75	"F": 0}
{"v": 1	"t": 480097	"P": 1003.75	"F": 0}
{"v": 1	"t": 480117	"P": 1002.0	"F": 0}
{"v": 1	"t": 480137	"P": 1007.5	"F": 0}
{"v": 1	"t": 480158	"P": 1005.25	"F": 0}
{"v": 1	"t": 480178	"P": 1002.25	"F": 0}
{"v": 1	"t": 480198	"P": 1006.25	"F": 0}
{"v": 1	"t": 480219	"P": 1006.75	"F": 0}
{"v": 1	"t": 480239	"P": 1003.5	"F": 0}
{"v": 1	"t": 480259	"P": 1004.25	"F": 0}
{"v": 1	"t": 480280	"P": 1008.25	"F": 0}
{"v": 1	"t": 480300	"P": 1004.5	"F": 0}
{"v": 1	"t": 480321	"P": 1001.75	"F": 0}
{"v": 1	"t": 480341	"P": 1006.75	"F": 0}
{"v": 1	"t": 480361	"P": 1006.25	"F": 0}
{"v": 1	"t": 480382	"P": 1001.25	"F": 0}
{"v": 1	"t": 480402	"P": 1005.5	"F": 0}
{"v": 1	"t": 480422	"P": 1007.75	"F": 0}
{"v": 1	"t": 480443	"P": 1002.0	"F": 0}
{"v": 1	"t": 480463	"P": 1003.75	"F": 0}
{"v": 1	"t": 480484	"P": 1009.0	"F": 0}
{"v": 1	"t": 480504	"P": 1003.0	"F": 0}
{"v": 1	"t": 480524	"P": 1003.5	"F": 0}
{"v": 1	"t": 480545	"P": 1010.0	"F": 0}
{"v": 1	"t": 480565	"P": 1005.0	"F": 0}
{"v": 1	"t": 480586	"P": 1001.0	"F": 0}
{"v": 1	"t": 480606	"P": 1008.75	"F": 0}
{"v": 1	"t": 480626	"P": 1005.0	"F": 0}
{"v": 1	"t": 480647	"P": 1001.5	"F": 0}
{"v": 1	"t": 480667	"P": 1007.5	"F": 0}
{"v": 1	"t": 480688	"P": 1004.25	"F": 0}
{"v": 1	"t": 480708	"P": 1002.5	"F": 0}
{"v": 1	"t": 480729	"P": 1008.0	"F": 0	"C": 46.685	"D": 3166	"sn": 54091779688249	"file": "/data/device_log/data0000.out"}
{"v": 1	"t": 480749	"P": 1004.75	"F": 0}
{"v": 1	"t": 480769	"P": 1002.5	"F": 0}
{"v": 1	"t": 480790	"P": 1008.0	"F": 0}
{"v": 1	"t": 480810	"P": 1004.75	"F": 0}
{"v": 1	"t": 480831	"P": 1001.0	"F": 0}
{"v": 1	"t": 480851	"P": 1008.0	"F": 0}
{"v": 1	"t": 480871	"P": 1005.0	"F": 0}
{"v": 1	"t": 480892	"P": 1000.75	"F": 0}
{"v": 1	"t": 480912	"P": 1004.25	"F": 0}
{"v": 1	"t": 480932	"P": 1008.25	"F": 0}
{"v": 1	"t": 480953	"P": 1003.5	"F": 0}
{"v": 1	"t": 480973	"P": 1003.0	"F": 0}
{"v": 1	"t": 480994	"P": 1009.0	"F": 0}
{"v": 1	"t": 481014	"P": 1007.75	"F": 0}
{"v": 1	"t": 481034	"P": 1001.0	"F": 0}
{"v": 1	"t": 481055	"P": 1006.0	"F": 0}
{"v": 1	"t": 481075	"P": 1007.5	"F": 0}
{"v": 1	"t": 481095	"P": 1003.25	"F": 0}
{"v": 1	"t": 481116	"P": 1002.25	"F": 0}
{"v": 1	"t": 481136	"P": 1009.0	"F": 0}
{"v": 1	"t": 481156	"P": 1005.5	"F": 0}
{"v": 1	"t": 481177	"P": 1001.25	"F": 0}
{"v": 1	"t": 481197	"P": 1007.75	"F": 0}
{"v": 1	"t": 481218	"P": 1006.75	"F": 0}
{"v": 1	"t": 481238	"P": 1004.0	"F": 0}
{"v": 1	"t": 481258	"P": 1002.25	"F": 0}
{"v": 1	"t": 481279	"P": 1008.0	"F": 0}
{"v": 1	"t": 481299	"P": 1006.0	"F": 0}
{"v": 1	"t": 481319	"P": 1001.5	"F": 0}
{"v": 1	"t": 481340	"P": 1008.0	"F": 0}
{"v": 1	"t": 481360	"P": 1007.25	"F": 0}
{"v": 1	"t": 481381	"P": 1002.5	"F": 0}
{"v": 1	"t": 481401	"P": 1008.0	"F": 0}
{"v": 1	"t": 481421	"P": 1004.0	"F": 0}
{"v": 1	"t": 481442	"P": 1000.5	"F": 0}
{"v": 1	"t": 481462	"P": 1007.25	"F": 0}
{"v": 1	"t": 481483	"P": 1008.0	"F": 0}
{"v": 1	"t": 481503	"P": 1004.5	"F": 0}
{"v": 1	"t": 481523	"P": 1005.5	"F": 0}
{"v": 1	"t": 481544	"P": 1008.75	"F": 0}
{"v": 1	"t": 481564	"P": 1007.0	"F": 0}
{"v": 1	"t": 481584	"P": 1002.25	"F": 0}
{"v": 1	"t": 481605	"P": 1006.75	"F": 0}
{"v": 1	"t": 481625	"P": 1005.0	"F": 0}
{"v": 1	"t": 481645	"P": 1001.5	"F": 0}
{"v": 1	"t": 481666	"P": 1005.5	"F": 0}
{"v": 1	"t": 481686	"P": 1008.5	"F": 0}
{"v": 1	"t": 481707	"P": 1003.0	"F": 0}
{"v": 1	"t": 481727	"P": 1004.0	"F": 0}
{"v": 1	"t": 481747	"P": 1009.0	"F": 0	"C": 46.73	"D": 3166	"sn": 54091779688249	"file": "/data/device_log/data0000.out"}
{"v": 1	"t": 481768	"P": 1004.75	"F": 0}
{"v": 1	"t": 481788	"P": 1003.0	"F": 0}
{"v": 1	"t": 481808	"P": 1007.25	"F": 0}
{"v": 1	"t": 481829	"P": 1006.75	"F": 0}
{"v": 1	"t": 481849	"P": 1001.5	"F": 0}
{"v": 1	"t": 481870	"P": 1005.5	"F": 0}
{"v": 1	"t": 481890	"P": 1008.5	"F": 0}
{"v": 1	"t": 481910	"P": 1004.25	"F": 0}
{"v": 1	"t": 481931	"P": 1002.75	"F": 0}
{"v": 1	"t": 481951	"P": 1009.25	"F": 0}
{"v": 1	"t": 481972	"P": 1006.0	"F": 0}
{"v": 1	"t": 481992	"P": 1001.0	"F": 0}
{"v": 1	"t": 482012	"P": 1007.25	"F": 0}
{"v": 1	"t": 482033	"P": 1005.5	"F": 0}
{"v": 1	"t": 482053	"P": 1003.75	"F": 0}
{"v": 1	"t": 482073	"P": 1008.5	"F": 0}
{"v": 1	"t": 482094	"P": 1007.5	"F": 0}
{"v": 1	"t": 482114	"P": 1001.25	"F": 0}
{"v": 1	"t": 482135	"P": 1005.0	"F": 0}
{"v": 1	"t": 482155	"P": 1009.0	"F": 0}
{"v": 1	"t": 482175	"P": 1004.0	"F": 0}
{"v": 1	"t": 482196	"P": 1003.25	"F": 0}
{"v": 1	"t": 482216	"P": 1010.5	"F": 0}
{"v": 1	"t": 482236	"P": 1005.75	"F": 0}
{"v": 1	"t": 482257	"P": 1000.0	"F": 0}
{"v": 1	"t": 482277	"P": 1004.5	"F": 0}
{"v": 1	"t": 482297	"P": 1007.75	"F": 0}
{"v": 1	"t": 482318	"P": 1004.25	"F": 0}
{"v": 1	"t": 482338	"P": 1002.5	"F": 0}
{"v": 1	"t": 482359	"P": 1008.75	"F": 0}
{"v": 1	"t": 482379	"P": 1004.75	"F": 0}
{"v": 1	"t": 482399	"P": 1003.0	"F": 0}
{"v": 1	"t": 482420	"P": 1008.75	"F": 0}
{"v": 1	"t": 482440	"P": 1008.0	"F": 0}
{"v": 1	"t": 482460	"P": 1003.75	"F": 0}
{"v": 1	"t": 482481	"P": 1005.25	"F": 0}
{"v": 1	"t": 482501	"P": 1008.25	"F": 0}
{"v": 1	"t": 482522	"P": 1004.5	"F": 0}
{"v": 1	"t": 482542	"P": 1004.0	"F": 0}
{"v": 1	"t": 482562	"P": 1007.5	"F": 0}
{"v": 1	"t": 482583	"P": 1005.75	"F": 0}
{"v": 1	"t": 482603	"P": 1002.25	"F": 0}
{"v": 1	"t": 482624	"P": 1007.75	"F": 0}
{"v": 1	"t": 482644	"P": 1004.25	"F": 0}
{"v": 1	"t": 482664	"P": 1001.5	"F": 0}
{"v": 1	"t": 482685	"P": 1007.75	"F": 0}
{"v": 1	"t": 482705	"P": 1007.25	"F": 0}
{"v": 1	"t": 482725	"P": 1003.0	"F": 0}
{"v": 1	"t": 482746	"P": 1005.0	"F": 0}
{"v": 1	"t": 482766	"P": 1007.5	"F": 0	"C": 46.73	"D": 3166	"sn": 54091779688249	"file": "/data/device_log/data0000.out"}
{"v": 1	"t": 482787	"P": 1003.25	"F": 0}
{"v": 1	"t": 482807	"P": 1003.25	"F": 0}
{"v": 1	"t": 482827	"P": 1009.0	"F": 0}
{"v": 1	"t": 482848	"P": 1007.0	"F": 0}
{"v": 1	"t": 482868	"P": 1002.25	"F": 0}
{"v": 1	"t": 482888	"P": 1006.25	"F": 0}
{"v": 1	"t": 482909	"P": 1007.25	"F": 0}
{"v": 1	"t": 482929	"P": 1003.75	"F": 0}
{"v": 1	"t": 482949	"P": 1003.25	"F": 0}
{"v": 1	"t": 482970	"P": 1009.25	"F": 0}
{"v": 1	"t": 482990	"P": 1005.0	"F": 0}
{"v": 1	"t": 483011	"P": 1001.75	"F": 0}
{"v": 1	"t": 483031	"P": 1008.25	"F": 0}
{"v": 1	"t": 483051	"P": 1007.0	"F": 0}
{"v": 1	"t": 483072	"P": 1002.5	"F": 0}
{"v": 1	"t": 483092	"P": 1006.0	"F": 0}
{"v": 1	"t": 483112	"P": 1008.25	"F": 0}
{"v": 1	"t": 483133	"P": 1002.75	"F": 0}
{"v": 1	"t": 483153	"P": 1003.25	"F": 0}
{"v": 1	"t": 483174	"P": 1008.0	"F": 0}
{"v": 1	"t": 483194	"P": 1004.75	"F": 0}
{"v": 1	"t": 483214	"P": 1001.5	"F": 0}
{"v": 1	"t": 483235	"P": 1007.75	"F": 0}
{"v": 1	"t": 483255	"P": 1007.0	"F": 0}
{"v": 1	"t": 483276	"P": 1002.25	"F": 0}
{"v": 1	"t": 483296	"P": 1007.0	"F": 0}
{"v": 1	"t": 483316	"P": 1006.75	"F": 0}
{"v": 1	"t": 483337	"P": 1003.25	"F": 0}
{"v": 1	"t": 483357	"P": 1003.25	"F": 0}
{"v": 1	"t": 483377	"P": 1008.5	"F": 0}
{"v": 1	"t": 483397	"P": 1007.0	"F": 0}
{"v": 1	"t": 483418	"P": 1004.0	"F": 0}
{"v": 1	"t": 483438	"P": 1002.5	"F": 0}
{"v": 1	"t": 483458	"P": 1007.0	"F": 0}
{"v": 1	"t": 483479	"P": 1009.25	"F": 0}
{"v": 1	"t": 483499	"P": 1004.0	"F": 0}
{"v": 1	"t": 483519	"P": 1001.25	"F": 0}
{"v": 1	"t": 483540	"P": 1006.75	"F": 0}
{"v": 1	"t": 483560	"P": 1010.5	"F": 0}
{"v": 1	"t": 483580	"P": 1007.0	"F": 0}
{"v": 1	"t": 483600	"P": 1002.0	"F": 0}
{"v": 1	"t": 483621	"P": 1004.5	"F": 0}
{"v": 1	"t": 483641	"P": 1009.0	"F": 0}
{"v": 1	"t": 483661	"P": 1007.0	"F": 0}
{"v": 1	"t": 483682	"P": 1000.5	"F": 0}
{"v": 1	"t": 483702	"P": 1003.75	"F": 0}
{"v": 1	"t": 483722	"P": 1009.0	"F": 0}
{"v": 1	"t": 483743	"P": 1007.0	"F": 0}
{"v": 1	"t": 483763	"P": 1004.75	"F": 0}
{"v": 1	"t": 483783	"P": 1004.5	"F": 0	"C": 46.775	"D": 3166	"sn": 54091779688249	"file": "/data/device_log/data0000.out"}
{"v": 1	"t": 483803	"P": 1010.5	"F": 0}
{"v": 1	"t": 483824	"P": 1010.25	"F": -1}
{"v": 1	"t": 483844	"P": 1011.75	"F": -2}
{"v": 1	"t": 483864	"P": 1017.25	"F": -2}
{"v": 1	"t": 483885	"P": 1032.5	"F": -3}
{"v": 1	"t": 483905	"P": 1036.75	"F": 0}
{"v": 1	"t": 483925	"P": 1036.75	"F": 0}
{"v": 1	"t": 483946	"P": 1030.5	"F": 2}
{"v": 1	"t": 483966	"P": 1029.5	"F": 2}
{"v": 1	"t": 483986	"P": 1024.0	"F": 1}
{"v": 1	"t": 484006	"P": 1017.75	"F": 1}
{"v": 1	"t": 484027	"P": 1015.0	"F": 0}
{"v": 1	"t": 484047	"P": 1021.5	"F": 0}
{"v": 1	"t": 484067	"P": 1027.5	"F": 0}
{"v": 1	"t": 484088	"P": 1026.5	"F": -1}
{"v": 1	"t": 484108	"P": 1024.0	"F": 0}
{"v": 1	"t": 484128	"P": 1025.5	"F": 0}
{"v": 1	"t": 484149	"P": 1029.0	"F": 0}
{"v": 1	"t": 484169	"P": 1023.0	"F": -1}
{"v": 1	"t": 484189	"P": 1021.0	"F": 1}
{"v": 1	"t": 484210	"P": 1026.5	"F": 0}
{"v": 1	"t": 484230	"P": 1026.5	"F": 1}
{"v": 1	"t": 484250	"P": 1023.25	"F": 1}
{"v": 1	"t": 484271	"P": 1020.75	"F": 1}
{"v": 1	"t": 484291	"P": 1027.0	"F": 1}
{"v": 1	"t": 484311	"P": 1026.25	"F": 0}
{"v": 1	"t": 484332	"P": 1021.5	"F": 0}
{"v": 1	"t": 484352	"P": 1023.0	"F": -1}
{"v": 1	"t": 484372	"P": 1026.25	"F": -1}
{"v": 1	"t": 484393	"P": 1022.75	"F": 0}
{"v": 1	"t": 484413	"P": 1022.75	"F": 0}
{"v": 1	"t": 484434	"P": 1027.75	"F": 0}
{"v": 1	"t": 484454	"P": 1025.0	"F": 1}
{"v": 1	"t": 484474	"P": 1022.0	"F": 0}
{"v": 1	"t": 484494	"P": 1021.5	"F": 0}
{"v": 1	"t": 484515	"P": 1027.5	"F": 1}
{"v": 1	"t": 484535	"P": 1026.5	"F": 0}
{"v": 1	"t": 484555	"P": 1022.0	"F": 0}
{"v": 1	"t": 484576	"P": 1020.75	"F": 0}
{"v": 1	"t": 484596	"P": 1027.5	"F": 0}
{"v": 1	"t": 484616	"P": 1024.5	"F": -1}
{"v": 1	"t": 484637	"P": 1021.0	"F": 0}
{"v": 1	"t": 484657	"P": 1019.75	"F": 0}
{"v": 1	"t": 484677	"P": 1026.0	"F": 0}
{"v": 1	"t": 484697	"P": 1027.0	"F": 0}
{"v": 1	"t": 484718	"P": 1021.25	"F": 1}
{"v": 1	"t": 484738	"P": 1019.25	"F": 0}
{"v": 1	"t": 484758	"P": 1024.0	"F": 0}
{"v": 1	"t": 484779	"P": 1025.25	"F": 0}
{"v": 1	"t": 484799	"P": 1022.0	"F": 0	"C": 46.82	"D": 3166	"sn": 54091779688249	"file": "/data/device_log/data0000.out"}
{"v": 1	"t": 484819	"P": 1018.5	"F": 0}
{"v": 1	"t": 484839	"P": 1020.75	"F": 0}
{"v": 1	"t": 484860	"P": 1027.75	"F": 0}
{"v": 1	"t": 484880	"P": 1024.5	"F": 0}
{"v": 1	"t": 484900	"P": 1020.5	"F": 0}
{"v": 1	"t": 484921	"P": 1022.25	"F": 0}
{"v": 1	"t": 484941	"P": 1027.25	"F": 0}
{"v": 1	"t": 484961	"P": 1024.0	"F": 0}
{"v": 1	"t": 484982	"P": 1020.75	"F": 0}
{"v": 1	"t": 485002	"P": 1022.25	"F": 0}
{"v": 1	"t": 485022	"P": 1026.5	"F": 0}
{"v": 1	"t": 485043	"P": 1024.0	"F": 0}
{"v": 1	"t": 485063	"P": 1021.25	"F": 0}
{"v": 1	"t": 485083	"P": 1021.75	"F": 0}
{"v": 1	"t": 485104	"P": 1028.25	"F": 0}
{"v": 1	"t": 485124	"P": 1023.25	"F": 0}
{"v": 1	"t": 485144	"P": 1021.75	"F": 0}
{"v": 1	"t": 485164	"P": 1020.5	"F": 0}
{"v": 1	"t": 485185	"P": 1028.5	"F": 0}
{"v": 1	"t": 485205	"P": 1023.5	"F": 0}
{"v": 1	"t": 485225	"P": 1021.75	"F": 0}
{"v": 1	"t": 485246	"P": 1021.0	"F": 0}
{"v": 1	"t": 485266	"P": 1026.5	"F": 0}
{"v": 1	"t": 485286	"P": 1026.5	"F": 0}
{"v": 1	"t": 485307	"P": 1021.75	"F": 0}
{"v": 1	"t": 485327	"P": 1018.5	"F": 0}
{"v": 1	"t": 485347	"P": 1025.75	"F": 0}
{"v": 1	"t": 485367	"P": 1024.25	"F": 0}
{"v": 1	"t": 485388	"P": 1021.75	"F": 0}
{"v": 1	"t": 485408	"P": 1019.75	"F": 0}
{"v": 1	"t": 485428	"P": 1024.0	"F": 0}
{"v": 1	"t": 485449	"P": 1027.0	"F": 0}
{"v": 1	"t": 485469	"P": 1022.25	"F": 0}
{"v": 1	"t": 485489	"P": 1020.75	"F": 0}
{"v": 1	"t": 485509	"P": 1023.25	"F": 0}
{"v": 1	"t": 485530	"P": 1027.25	"F": 0}
{"v": 1	"t": 485550	"P": 1024.0	"F": 0}
{"v": 1	"t": 485570	"P": 1020.25	"F": 0}
{"v": 1	"t": 485591	"P": 1019.75	"F": 0}
{"v": 1	"t": 485611	"P": 1026.0	"F": 0}
{"v": 1	"t": 485631	"P": 1024.25	"F": 0}
{"v": 1	"t": 485652	"P": 1020.75	"F": 0}
{"v": 1	"t": 485672	"P": 1021.75	"F": 0}
{"v": 1	"t": 485692	"P": 1027.75	"F": 0}
{"v": 1	"t": 485712	"P": 1023.5	"F": 0}
{"v": 1	"t": 485733	"P": 1020.5	"F": 0}
{"v": 1	"t": 485753	"P": 1020.75	"F": 0}
{"v": 1	"t": 485773	"P": 1026.0	"F": 0}
{"v": 1	"t": 485794	"P": 1024.75	"F": 0}
{"v": 1	"t": 485814	"P": 1021.0	"F": 0	"C": 46.885	"D": 3165	"sn": 54091779688249	"file": "/data/device_log/data0000.out"}
{"v": 1	"t": 485834	"P": 1019.25	"F": 0}
{"v": 1	"t": 485855	"P": 1026.25	"F": 0}
{"v": 1	"t": 485875	"P": 1024.75	"F": 0}
{"v": 1	"t": 485895	"P": 1022.0	"F": 0}
{"v": 1	"t": 485916	"P": 1020.5	"F": 0}
{"v": 1	"t": 485936	"P": 1025.75	"F": 0}
{"v": 1	"t": 485956	"P": 1024.0	"F": 0}
{"v": 1	"t": 485977	"P": 1022.25	"F": 0}
{"v": 1	"t": 485997	"P": 1020.25	"F": 0}
{"v": 1	"t": 486017	"P": 1024.25	"F": 0}
{"v": 1	"t": 486037	"P": 1027.0	"F": 0}
{"v": 1	"t": 486058	"P": 1023.0	"F": 0}
{"v": 1	"t": 486078	"P": 1019.75	"F": 0}
{"v": 1	"t": 486098	"P": 1024.75	"F": 0}
{"v": 1	"t": 486119	"P": 1027.0	"F": 0}
{"v": 1	"t": 486139	"P": 1023.25	"F": 0}
{"v": 1	"t": 486159	"P": 1020.0	"F": 0}
{"v": 1	"t": 486179	"P": 1021.0	"F": 0}
{"v": 1	"t": 486200	"P": 1028.5	"F": 0}
{"v": 1	"t": 486220	"P": 1025.75	"F": 0}
{"v": 1	"t": 486240	"P": 1022.5	"F": 0}
{"v": 1	"t": 486261	"P": 1022.25	"F": 0}
{"v": 1	"t": 486281	"P": 1027.75	"F": 0}
{"v": 1	"t": 486301	"P": 1024.25	"F": 0}
{"v": 1	"t": 486322	"P": 1019.5	"F": 0}
{"v": 1	"t": 486342	"P": 1023.5	"F": 0}
{"v": 1	"t": 486362	"P": 1026.25	"F": 0}
{"v": 1	"t": 486383	"P": 1027.25	"F": 0}
{"v": 1	"t": 486403	"P": 1022.0	"F": 0}
{"v": 1	"t": 486423	"P": 1026.25	"F": 0}
{"v": 1	"t": 486444	"P": 1029.0	"F": 0}
{"v": 1	"t": 486464	"P": 1025.0	"F": 0}
{"v": 1	"t": 486484	"P": 1021.5	"F": 0}
{"v": 1	"t": 486504	"P": 1024.25	"F": 0}
{"v": 1	"t": 486525	"P": 1027.5	"F": 0}
{"v": 1	"t": 486545	"P": 1025.0	"F": 0}
{"v": 1	"t": 486565	"P": 1023.25	"F": 0}
{"v": 1	"t": 486586	"P": 1022.75	"F": 0}
{"v": 1	"t": 486606	"P": 1027.0	"F": 0}
{"v": 1	"t": 486626	"P": 1025.25	"F": 0}
{"v": 1	"t": 486647	"P": 1023.0	"F": 0}
{"v": 1	"t": 486667	"P": 1023.0	"F": 0}
{"v": 1	"t": 486687	"P": 1028.25	"F": 0}
{"v": 1	"t": 486708	"P": 1027.0	"F": 0}
{"v": 1	"t": 486728	"P": 1023.75	"F": 0}
{"v": 1	"t": 486748	"P": 1022.25	"F": 0}
{"v": 1	"t": 486768	"P": 1028.5	"F": 0}
{"v": 1	"t": 486789	"P": 1025.75	"F": 0}
{"v": 1	"t": 486809	"P": 1023.0	"F": 0}
{"v": 1	"t": 486829	"P": 1021.5	"F": 0	"C": 46.91	"D": 3165	"sn": 54091779688249	"file": "/data/device_log/data0000.out"}
{"v": 1	"t": 486850	"P": 1027.0	"F": 0}
{"v": 1	"t": 486870	"P": 1026.25	"F": 0}
{"v": 1	"t": 486890	"P": 1021.75	"F": 0}
{"v": 1	"t": 486911	"P": 1022.0	"F": 0}
{"v": 1	"t": 486931	"P": 1027.25	"F": 0}
{"v": 1	"t": 486951	"P": 1025.5	"F": 0}
{"v": 1	"t": 486971	"P": 1022.0	"F": 0}
{"v": 1	"t": 486992	"P": 1021.5	"F": 0}
{"v": 1	"t": 487012	"P": 1024.5	"F": 0}
{"v": 1	"t": 487032	"P": 1027.75	"F": 0}
{"v": 1	"t": 487053	"P": 1024.75	"F": 0}
{"v": 1	"t": 487073	"P": 1021.0	"F": 0}
{"v": 1	"t": 487093	"P": 1024.5	"F": 0}
{"v": 1	"t": 487114	"P": 1028.0	"F": 0}
{"v": 1	"t": 487134	"P": 1024.25	"F": 0}
{"v": 1	"t": 487154	"P": 1023.25	"F": 0}
{"v": 1	"t": 487174	"P": 1021.5	"F": 0}
{"v": 1	"t": 487195	"P": 1028.0	"F": 0}
{"v": 1	"t": 487215	"P": 1023.25	"F": 0}
{"v": 1	"t": 487235	"P": 1022.25	"F": 0}
{"v": 1	"t": 487256	"P": 1022.0	"F": 0}
{"v": 1	"t": 487276	"P": 1028.5	"F": 0}
{"v": 1	"t": 487296	"P": 1024.75	"F": 0}
{"v": 1	"t": 487317	"P": 1021.5	"F": 0}
{"v": 1	"t": 487337	"P": 1023.25	"F": 0}
{"v": 1	"t": 487357	"P": 1027.0	"F": 0}
{"v": 1	"t": 487378	"P": 1023.25	"F": 0}
{"v": 1	"t": 487398	"P": 1022.0	"F": 0}
{"v": 1	"t": 487418	"P": 1023.25	"F": 0}
{"v": 1	"t": 487438	"P": 1029.25	"F": 0}
{"v": 1	"t": 487459	"P": 1025.5	"F": 0}
{"v": 1	"t": 487479	"P": 1024.0	"F": 0}
{"v": 1	"t": 487499	"P": 1020.5	"F": 0}
{"v": 1	"t": 487520	"P": 1028.5	"F": 0}
{"v": 1	"t": 487540	"P": 1025.25	"F": 0}
{"v": 1	"t": 487560	"P": 1021.75	"F": 0}
{"v": 1	"t": 487581	"P": 1020.5	"F": 0}
{"v": 1	"t": 487601	"P": 1027.0	"F": 0}
{"v": 1	"t": 487621	"P": 1026.5	"F": 0}
{"v": 1	"t": 487641	"P": 1023.5	"F": 0}
{"v": 1	"t": 487662	"P": 1019.5	"F": 0}
{"v": 1	"t": 487682	"P": 1024.25	"F": 0}
{"v": 1	"t": 487702	"P": 1028.25	"F": 0}
{"v": 1	"t": 487723	"P": 1023.75	"F": 0}
{"v": 1	"t": 487743	"P": 1021.25	"F": 0}
{"v": 1	"t": 487763	"P": 1022.75	"F": 0}
{"v": 1	"t": 487784	"P": 1030.25	"F": 0}
{"v": 1	"t": 487804	"P": 1024.75	"F": 0}
{"v": 1	"t": 487824	"P": 1021.25	"F": 0}
{"v": 1	"t": 487844	"P": 1021.75	"F": 0	"C": 46.93	"D": 3165	"sn": 54091779688249	"file": "/data/device_log/data0000.out"}
{"v": 1	"t": 487865	"P": 1028.75	"F": 0}
{"v": 1	"t": 487885	"P": 1025.0	"F": 0}
{"v": 1	"t": 487905	"P": 1021.0	"F": 0}
{"v": 1	"t": 487926	"P": 1022.25	"F": 0}
{"v": 1	"t": 487946	"P": 1026.75	"F": 0}
{"v": 1	"t": 487966	"P": 1023.25	"F": 0}
{"v": 1	"t": 487987	"P": 1022.5	"F": 0}
{"v": 1	"t": 488007	"P": 1026.25	"F": 0}
{"v": 1	"t": 488028	"P": 1021.75	"F": 0}
{"v": 1	"t": 488048	"P": 1024.0	"F": 0}
{"v": 1	"t": 488069	"P": 1025.5	"F": 0}
{"v": 1	"t": 488089	"P": 1021.5	"F": 0}
{"v": 1	"t": 488109	"P": 1022.25	"F": 0}
{"v": 1	"t": 488130	"P": 1027.25	"F": 0}
{"v": 1	"t": 488150	"P": 1024.25	"F": 0}
{"v": 1	"t": 488171	"P": 1019.25	"F": 0}
{"v": 1	"t": 488191	"P": 1026.5	"F": 0}
{"v": 1	"t": 488211	"P": 1027.0	"F": 0}
{"v": 1	"t": 488232	"P": 1021.25	"F": 0}
{"v": 1	"t": 488252	"P": 1024.25	"F": 0}
{"v": 1	"t": 488272	"P": 1028.5	"F": 0}
{"v": 1	"t": 488293	"P": 1022.75	"F": 0}
{"v": 1	"t": 488313	"P": 1023.0	"F": 0}
{"v": 1	"t": 488333	"P": 1028.5	"F": 0}
{"v": 1	"t": 488354	"P": 1026.0	"F": 0}
{"v": 1	"t": 488374	"P": 1022.5	"F": 0}
{"v": 1	"t": 488395	"P": 1024.75	"F": 0}
{"v": 1	"t": 488415	"P": 1026.75	"F": 0}
{"v": 1	"t": 488435	"P": 1024.75	"F": 0}
{"v": 1	"t": 488456	"P": 1022.0	"F": 0}
{"v": 1	"t": 488476	"P": 1027.5	"F": 0}
{"v": 1	"t": 488496	"P": 1024.5	"F": 0}
{"v": 1	"t": 488517	"P": 1022.5	"F": 0}
{"v": 1	"t": 488537	"P": 1025.25	"F": 0}
{"v": 1	"t": 488557	"P": 1026.75	"F": 0}
{"v": 1	"t": 488578	"P": 1022.75	"F": 0}
{"v": 1	"t": 488598	"P": 1022.0	"F": 0}
{"v": 1	"t": 488619	"P": 1028.25	"F": 0}
{"v": 1	"t": 488639	"P": 1025.0	"F": 0}
{"v": 1	"t": 488659	"P": 1021.0	"F": 0}
{"v": 1	"t": 488680	"P": 1028.5	"F": 0}
{"v": 1	"t": 488700	"P": 1025.25	"F": 0}
{"v": 1	"t": 488720	"P": 1021.75	"F": 0}
{"v": 1	"t": 488741	"P": 1022.75	"F": 0}
{"v": 1	"t": 488761	"P": 1026.75	"F": 0}
{"v": 1	"t": 488782	"P": 1022.75	"F": 0}
{"v": 1	"t": 488802	"P": 1021.5	"F": 0}
{"v": 1	"t": 488822	"P": 1026.5	"F": 0}
{"v": 1	"t": 488843	"P": 1024.75	"F": 0}
{"v": 1	"t": 488863	"P": 1021.5	"F": 0	"C": 46.975	"D": 3165	"sn": 54091779688249	"file": "/data/device_log/data0000.out"}
{"v": 1	"t": 488883	"P": 1024.0	"F": 0}
{"v": 1	"t": 488904	"P": 1029.25	"F": 0}
{"v": 1	"t": 488924	"P": 1024.0	"F": 0}
{"v": 1	"t": 488944	"P": 1021.75	"F": 0}
{"v": 1	"t": 488965	"P": 1027.0	"F": 0}
{"v": 1	"t": 488985	"P": 1024.25	"F": 0}
{"v": 1	"t": 489005	"P": 1021.25	"F": 0}
{"v": 1	"t": 489026	"P": 1026.75	"F": 0}
{"v": 1	"t": 489046	"P": 1026.0	"F": 0}
{"v": 1	"t": 489067	"P": 1023.75	"F": 0}
{"v": 1	"t": 489087	"P": 1023.0	"F": 0}
{"v": 1	"t": 489107	"P": 1027.25	"F": 0}
{"v": 1	"t": 489128	"P": 1024.5	"F": 0}
{"v": 1	"t": 489148	"P": 1021.75	"F": 0}
{"v": 1	"t": 489168	"P": 1026.0	"F": 0}
{"v": 1	"t": 489189	"P": 1025.75	"F": 0}
{"v": 1	"t": 489209	"P": 1022.25	"F": 0}
{"v": 1	"t": 489230	"P": 1022.5	"F": 0}
{"v": 1	"t": 489250	"P": 1027.5	"F": 0}
{"v": 1	"t": 489270	"P": 1024.0	"F": 0}
{"v": 1	"t": 489291	"P": 1021.0	"F": 0}
{"v": 1	"t": 489311	"P": 1027.0	"F": 0}
{"v": 1	"t": 489331	"P": 1025.25	"F": 0}
{"v": 1	"t": 489352	"P": 1021.25	"F": 0}
{"v": 1	"t": 489372	"P": 1024.25	"F": 0}
{"v": 1	"t": 489392	"P": 1027.0	"F": 0}
{"v": 1	"t": 489413	"P": 1022.75	"F": 0}
{"v": 1	"t": 489433	"P": 1021.25	"F": 0}
{"v": 1	"t": 489453	"P": 1027.25	"F": 0}
{"v": 1	"t": 489474	"P": 1025.0	"F": 0}
{"v": 1	"t": 489494	"P": 1020.25	"F": 0}
{"v": 1	"t": 489515	"P": 1024.25	"F": 0}
{"v": 1	"t": 489535	"P": 1028.0	"F": 0}
{"v": 1	"t": 489555	"P": 1023.0	"F": 0}
{"v": 1	"t": 489576	"P": 1019.75	"F": 0}
{"v": 1	"t": 489596	"P": 1028.75	"F": 0}
{"v": 1	"t": 489616	"P": 1025.75	"F": 0}
{"v": 1	"t": 489637	"P": 1022.5	"F": 0}
{"v": 1	"t": 489657	"P": 1024.25	"F": 0}
{"v": 1	"t": 489677	"P": 1026.75	"F": 0}
{"v": 1	"t": 489698	"P": 1023.25	"F": 0}
{"v": 1	"t": 489718	"P": 1025.0	"F": 0}
{"v": 1	"t": 489739	"P": 1028.5	"F": 0}
{"v": 1	"t": 489759	"P": 1025.25	"F": 0}
{"v": 1	"t": 489779	"P": 1019.0	"F": 0}
{"v": 1	"t": 489800	"P": 1027.5	"F": 0}
{"v": 1	"t": 489820	"P": 1024.0	"F": 0}
{"v": 1	"t": 489840	"P": 1023.25	"F": 0}
{"v": 1	"t": 489861	"P": 1026.0	"F": 0}
{"v": 1	"t": 489881	"P": 1027.5	"F": 0	"C": 47.02	"D": 3165	"sn": 54091779688249	"file": "/data/device_log/data0000.out"}
{"v": 1	"t": 489902	"P": 1022.75	"F": 0}
{"v": 1	"t": 489922	"P": 1022.0	"F": 0}
{"v": 1	"t": 489942	"P": 1028.0	"F": 0}
{"v": 1	"t": 489963	"P": 1024.25	"F": 0}
{"v": 1	"t": 489983	"P": 1022.25	"F": 0}
{"v": 1	"t": 490003	"P": 1026.5	"F": 0}
{"v": 1	"t": 490024	"P": 1026.75	"F": 0}
{"v": 1	"t": 490044	"P": 1023.5	"F": 0}
{"v": 1	"t": 490064	"P": 1023.25	"F": 0}
{"v": 1	"t": 490085	"P": 1029.5	"F": 0}
{"v": 1	"t": 490105	"P": 1024.25	"F": 0}
{"v": 1	"t": 490126	"P": 1023.25	"F": 0}
{"v": 1	"t": 490146	"P": 1026.25	"F": 0}
{"v": 1	"t": 490166	"P": 1026.0	"F": 0}
{"v": 1	"t": 490187	"P": 1023.0	"F": 0}
{"v": 1	"t": 490207	"P": 1024.25	"F": 0}
{"v": 1	"t": 490227	"P": 1026.5	"F": 0}
{"v": 1	"t": 490248	"P": 1023.0	"F": 0}
{"v": 1	"t": 490268	"P": 1022.5	"F": 0}
{"v": 1	"t": 490289	"P": 1027.5	"F": 0}
{"v": 1	"t": 490309	"P": 1024.0	"F": 0}
{"v": 1	"t": 490329	"P": 1020.75	"F": 0}
{"v": 1	"t": 490350	"P": 1028.0	"F": 0}
{"v": 1	"t": 490370	"P": 1024.75	"F": 0}
{"v": 1	"t": 490391	"P": 1021.5	"F": 0}
{"v": 1	"t": 490411	"P": 1026.25	"F": 0}
{"v": 1	"t": 490431	"P": 1026.0	"F": 0}
{"v": 1	"t": 490452	"P": 1022.75	"F": 0}
{"v": 1	"t": 490472	"P": 1025.5	"F": 0}
{"v": 1	"t": 490492	"P": 1026.75	"F": 0}
{"v": 1	"t": 490513	"P": 1023.5	"F": 0}
{"v": 1	"t": 490533	"P": 1021.25	"F": 0}
{"v": 1	"t": 490553	"P": 1026.75	"F": 0}
{"v": 1	"t": 490574	"P": 1027.75	"F": 0}
{"v": 1	"t": 490594	"P": 1021.5	"F": 0}
{"v": 1	"t": 490615	"P": 1024.25	"F": 0}
{"v": 1	"t": 490635	"P": 1026.5	"F": 0}
{"v": 1	"t": 490655	"P": 1024.5	"F": 0}
{"v": 1	"t": 490676	"P": 1023.5	"F": 0}
{"v": 1	"t": 490696	"P": 1029.0	"F": 0}
{"v": 1	"t": 490716	"P": 1025.75	"F": 0}
{"v": 1	"t": 490737	"P": 1021.0	"F": 0}
{"v": 1	"t": 490757	"P": 1026.5	"F": 0}
{"v": 1	"t": 490778	"P": 1026.0	"F": 0}
{"v": 1	"t": 490798	"P": 1023.25	"F": 0}
{"v": 1	"t": 490818	"P": 1025.0	"F": 0}
{"v": 1	"t": 490839	"P": 1028.5	"F": 0}
{"v": 1	"t": 490859	"P": 1022.5	"F": 0}
{"v": 1	"t": 490880	"P": 1025.25	"F": 0}
{"v": 1	"t": 490900	"P": 1028.25	"F": 0	"C": 47.07	"D": 3165	"sn": 54091779688249	"file": "/data/device_log/data0000.out"}
{"v": 1	"t": 490920	"P": 1025.0	"F": 0}
{"v": 1	"t": 490941	"P": 1022.25	"F": 0}
{"v": 1	"t": 490961	"P": 1029.0	"F": 0}
{"v": 1	"t": 490981	"P": 1024.5	"F": 0}
{"v": 1	"t": 491002	"P": 1022.75	"F": 0}
{"v": 1	"t": 491022	"P": 1027.25	"F": 0}
{"v": 1	"t": 491043	"P": 1026.5	"F": 0}
{"v": 1	"t": 491063	"P": 1023.25	"F": 0}
{"v": 1	"t": 491083	"P": 1026.25	"F": 0}
{"v": 1	"t": 491104	"P": 1027.5	"F": 0}
{"v": 1	"t": 491124	"P": 1023.0	"F": 0}
{"v": 1	"t": 491144	"P": 1023.0	"F": 0}
{"v": 1	"t": 491165	"P": 1027.25	"F": 0}
{"v": 1	"t": 491185	"P": 1025.25	"F": 0}
{"v": 1	"t": 491206	"P": 1022.25	"F": 0}
{"v": 1	"t": 491226	"P": 1027.0	"F": 0}
{"v": 1	"t": 491246	"P": 1027.25	"F": 0}
{"v": 1	"t": 491267	"P": 1021.5	"F": 0}
{"v": 1	"t": 491287	"P": 1024.25	"F": 0}
{"v": 1	"t": 491307	"P": 1025.75	"F": 0}
{"v": 1	"t": 491328	"P": 1024.0	"F": 0}
{"v": 1	"t": 491348	"P": 1022.5	"F": 0}
{"v": 1	"t": 491368	"P": 1028.5	"F": 0}
{"v": 1	"t": 491389	"P": 1026.25	"F": 0}
{"v": 1	"t": 491409	"P": 1022.0	"F": 0}
{"v": 1	"t": 491430	"P": 1026.75	"F": 0}
{"v": 1	"t": 491450	"P": 1027.75	"F": 0}
{"v": 1	"t": 491470	"P": 1022.75	"F": 0}
{"v": 1	"t": 491491	"P": 1023.25	"F": 0}
{"v": 1	"t": 491511	"P": 1026.75	"F": 0}
{"v": 1	"t": 491532	"P": 1025.0	"F": 0}
{"v": 1	"t": 491552	"P": 1022.75	"F": 0}
{"v": 1	"t": 491572	"P": 1028.0	"F": 0}
{"v": 1	"t": 491593	"P": 1024.5	"F": 0}
{"v": 1	"t": 491613	"P": 1020.75	"F": 0}
{"v": 1	"t": 491634	"P": 1027.25	"F": 0}
{"v": 1	"t": 491654	"P": 1024.5	"F": 0}
{"v": 1	"t": 491674	"P": 1023.0	"F": 0}
{"v": 1	"t": 491695	"P": 1028.25	"F": 0}
{"v": 1	"t": 491715	"P": 1024.0	"F": 0}
{"v": 1	"t": 491736	"P": 1021.5	"F": 0}
{"v": 1	"t": 491756	"P": 1026.75	"F": 0}
{"v": 1	"t": 491776	"P": 1027.0	"F": 0}
{"v": 1	"t": 491797	"P": 1021.5	"F": 0}
{"v": 1	"t": 491817	"P": 1028.25	"F": 0}
{"v": 1	"t": 491838	"P": 1024.5	"F": 0}
{"v": 1	"t": 491858	"P": 1021.0	"F": 0}
{"v": 1	"t": 491878	"P": 1026.5	"F": 0}
{"v": 1	"t": 491899	"P": 1027.5	"F": 0}
{"v": 1	"t": 491919	"P": 1021.25	"F": 0	"C": 47.065	"D": 3165	"sn": 54091779688249	"file": "/data/device_log/data0000.out"}
{"v": 1	"t": 491940	"P": 1023.0	"F": 0}
{"v": 1	"t": 491960	"P": 1028.0	"F": 0}
{"v": 1	"t": 491980	"P": 1022.75	"F": 0}
{"v": 1	"t": 492001	"P": 1021.0	"F": 0}
{"v": 1	"t": 492021	"P": 1024.5	"F": 0}
{"v": 1	"t": 492041	"P": 1023.25	"F": 0}
{"v": 1	"t": 492062	"P": 1021.75	"F": 0}
{"v": 1	"t": 492082	"P": 1024.75	"F": 0}
{"v": 1	"t": 492103	"P": 1025.75	"F": 0}
{"v": 1	"t": 492123	"P": 1022.75	"F": 0}
{"v": 1	"t": 492143	"P": 1023.5	"F": 0}
{"v": 1	"t": 492164	"P": 1021.0	"F": 0}
{"v": 1	"t": 492184	"P": 1024.25	"F": 0}
{"v": 1	"t": 492204	"P": 1021.5	"F": 0}
{"v": 1	"t": 492225	"P": 1027.25	"F": 0}
{"v": 1	"t": 492245	"P": 1025.75	"F": 0}
{"v": 1	"t": 492265	"P": 1022.75	"F": 0}
{"v": 1	"t": 492286	"P": 1024.25	"F": 0}
{"v": 1	"t": 492306	"P": 1025.75	"F": 0}
{"v": 1	"t": 492327	"P": 1023.75	"F": 0}
{"v": 1	"t": 492347	"P": 1021.5	"F": 0}
{"v": 1	"t": 492367	"P": 1028.0	"F": 0}
{"v": 1	"t": 492388	"P": 1024.5	"F": 0}
{"v": 1	"t": 492408	"P": 1021.0	"F": 0}
{"v": 1	"t": 492428	"P": 1026.5	"F": 0}
{"v": 1	"t": 492449	"P": 1025.75	"F": 0}
{"v": 1	"t": 492469	"P": 1023.5	"F": 0}
{"v": 1	"t": 492490	"P": 1026.75	"F": 0}
{"v": 1	"t": 492510	"P": 1026.25	"F": 0}
{"v": 1	"t": 492530	"P": 1022.25	"F": 0}
{"v": 1	"t": 492551	"P": 1025.0	"F": 0}
{"v": 1	"t": 492571	"P": 1027.75	"F": 0}
{"v": 1	"t": 492592	"P": 1023.5	"F": 0}
{"v": 1	"t": 492612	"P": 1021.25	"F": 0}
{"v": 1	"t": 492632	"P": 1027.0	"F": 0}
{"v": 1	"t": 492653	"P": 1023.0	"F": 0}
{"v": 1	"t": 492673	"P": 1022.5	"F": 0}
{"v": 1	"t": 492693	"P": 1027.5	"F": 0}
{"v": 1	"t": 492714	"P": 1025.25	"F": 0}
{"v": 1	"t": 492734	"P": 1021.75	"F": 0}
{"v": 1	"t": 492755	"P": 1024.25	"F": 0}
{"v": 1	"t": 492775	"P": 1027.0	"F": 0}
{"v": 1	"t": 492795	"P": 1022.0	"F": 0}
{"v": 1	"t": 492816	"P": 1019.25	"F": 0}
{"v": 1	"t": 492836	"P": 1027.25	"F": 0}
{"v": 1	"t": 492856	"P": 1025.5	"F": 0}
{"v": 1	"t": 492877	"P": 1022.0	"F": 0}
{"v": 1	"t": 492897	"P": 1026.5	"F": 0}
{"v": 1	"t": 492918	"P": 1026.75	"F": 0}
{"v": 1	"t": 492938	"P": 1020.5	"F": 0	"C": 47.085	"D": 3165	"sn": 54091779688249	"file": "/data/device_log/data0000.out"}
{"v": 1	"t": 492958	"P": 1022.5	"F": 0}
{"v": 1	"t": 492979	"P": 1027.75	"F": 0}
{"v": 1	"t": 492999	"P": 1023.25	"F": 0}
{"v": 1	"t": 493019	"P": 1021.25	"F": 0}
{"v": 1	"t": 493040	"P": 1027.25	"F": 0}
{"v": 1	"t": 493060	"P": 1024.0	"F": 0}
{"v": 1	"t": 493081	"P": 1019.25	"F": 0}
```
