## Supplementary Data Files 1 for "Inexpensive multi-patient respiratory monitoring system for helmet ventilation during COVID-19 pandemic": device_raw_waveforms_inspiratory.json (part 2 of 6)

```
{"v": 1	"t": 493101	"P": 1025.75	"F": 0}
{"v": 1	"t": 493121	"P": 1026.75	"F": 0}
{"v": 1	"t": 493142	"P": 1021.75	"F": 0}
{"v": 1	"t": 493162	"P": 1026.0	"F": 0}
{"v": 1	"t": 493182	"P": 1027.0	"F": 0}
{"v": 1	"t": 493203	"P": 1021.75	"F": 0}
{"v": 1	"t": 493223	"P": 1023.5	"F": 0}
{"v": 1	"t": 493244	"P": 1027.75	"F": 0}
{"v": 1	"t": 493264	"P": 1023.25	"F": 0}
{"v": 1	"t": 493284	"P": 1023.0	"F": 0}
{"v": 1	"t": 493305	"P": 1027.75	"F": 0}
{"v": 1	"t": 493325	"P": 1024.5	"F": 0}
{"v": 1	"t": 493346	"P": 1023.25	"F": 0}
{"v": 1	"t": 493366	"P": 1024.75	"F": 0}
{"v": 1	"t": 493386	"P": 1026.75	"F": 0}
{"v": 1	"t": 493407	"P": 1023.0	"F": 0}
{"v": 1	"t": 493427	"P": 1023.0	"F": 0}
{"v": 1	"t": 493447	"P": 1027.75	"F": 0}
{"v": 1	"t": 493468	"P": 1022.5	"F": 0}
{"v": 1	"t": 493488	"P": 1020.5	"F": 0}
{"v": 1	"t": 493508	"P": 1026.75	"F": 0}
{"v": 1	"t": 493529	"P": 1026.0	"F": 0}
{"v": 1	"t": 493549	"P": 1022.25	"F": 0}
{"v": 1	"t": 493570	"P": 1024.5	"F": 0}
{"v": 1	"t": 493590	"P": 1027.5	"F": 0}
{"v": 1	"t": 493610	"P": 1021.5	"F": 0}
{"v": 1	"t": 493631	"P": 1022.75	"F": 0}
{"v": 1	"t": 493651	"P": 1027.5	"F": 0}
{"v": 1	"t": 493671	"P": 1024.5	"F": 0}
{"v": 1	"t": 493692	"P": 1020.5	"F": 0}
{"v": 1	"t": 493712	"P": 1026.5	"F": 0}
{"v": 1	"t": 493733	"P": 1025.25	"F": 0}
{"v": 1	"t": 493753	"P": 1022.25	"F": 0}
{"v": 1	"t": 493773	"P": 1025.0	"F": 0}
{"v": 1	"t": 493794	"P": 1023.0	"F": 0}
{"v": 1	"t": 493814	"P": 1023.25	"F": 0}
{"v": 1	"t": 493835	"P": 1027.0	"F": 0}
{"v": 1	"t": 493855	"P": 1023.75	"F": 0}
{"v": 1	"t": 493875	"P": 1022.75	"F": 0}
{"v": 1	"t": 493896	"P": 1021.5	"F": 0}
{"v": 1	"t": 493916	"P": 1026.5	"F": 0}
{"v": 1	"t": 493936	"P": 1025.5	"F": 0}
{"v": 1	"t": 493957	"P": 1023.5	"F": 0	"C": 47.16	"D": 3164	"sn": 54091779688249	"file": "/data/device_log/data0000.out"}
{"v": 1	"t": 493977	"P": 1020.25	"F": 0}
{"v": 1	"t": 493997	"P": 1028.25	"F": 0}
{"v": 1	"t": 494017	"P": 1026.25	"F": 0}
{"v": 1	"t": 494038	"P": 1023.25	"F": 0}
{"v": 1	"t": 494058	"P": 1019.5	"F": 0}
{"v": 1	"t": 494078	"P": 1026.5	"F": 0}
{"v": 1	"t": 494099	"P": 1027.75	"F": 0}
{"v": 1	"t": 494119	"P": 1025.0	"F": 0}
{"v": 1	"t": 494139	"P": 1020.75	"F": 0}
{"v": 1	"t": 494160	"P": 1025.0	"F": 0}
{"v": 1	"t": 494180	"P": 1025.75	"F": 0}
{"v": 1	"t": 494200	"P": 1023.75	"F": 0}
{"v": 1	"t": 494220	"P": 1021.5	"F": 0}
{"v": 1	"t": 494241	"P": 1024.75	"F": 0}
{"v": 1	"t": 494261	"P": 1029.0	"F": 0}
{"v": 1	"t": 494281	"P": 1024.5	"F": 0}
{"v": 1	"t": 494302	"P": 1020.75	"F": 0}
{"v": 1	"t": 494322	"P": 1025.5	"F": 0}
{"v": 1	"t": 494343	"P": 1028.0	"F": 0}
{"v": 1	"t": 494363	"P": 1021.75	"F": 0}
{"v": 1	"t": 494383	"P": 1026.75	"F": 0}
{"v": 1	"t": 494404	"P": 1025.75	"F": 0}
{"v": 1	"t": 494424	"P": 1022.75	"F": 0}
{"v": 1	"t": 494444	"P": 1025.0	"F": 0}
{"v": 1	"t": 494465	"P": 1028.5	"F": 0}
{"v": 1	"t": 494485	"P": 1026.0	"F": 0}
{"v": 1	"t": 494505	"P": 1022.25	"F": 0}
{"v": 1	"t": 494526	"P": 1020.25	"F": 0}
{"v": 1	"t": 494546	"P": 1029.25	"F": 0}
{"v": 1	"t": 494566	"P": 1025.75	"F": 0}
{"v": 1	"t": 494587	"P": 1022.0	"F": 0}
{"v": 1	"t": 494607	"P": 1021.5	"F": 0}
{"v": 1	"t": 494627	"P": 1027.75	"F": 0}
{"v": 1	"t": 494647	"P": 1027.5	"F": 0}
{"v": 1	"t": 494668	"P": 1023.75	"F": 0}
{"v": 1	"t": 494688	"P": 1022.25	"F": 0}
{"v": 1	"t": 494708	"P": 1029.5	"F": 0}
{"v": 1	"t": 494729	"P": 1027.75	"F": 0}
{"v": 1	"t": 494749	"P": 1023.25	"F": 0}
{"v": 1	"t": 494769	"P": 1022.25	"F": 0}
{"v": 1	"t": 494790	"P": 1026.25	"F": 0}
{"v": 1	"t": 494810	"P": 1029.0	"F": 0}
{"v": 1	"t": 494830	"P": 1024.5	"F": 0}
{"v": 1	"t": 494851	"P": 1021.75	"F": 0}
{"v": 1	"t": 494871	"P": 1027.5	"F": 0}
{"v": 1	"t": 494891	"P": 1028.25	"F": 0}
{"v": 1	"t": 494912	"P": 1023.0	"F": 0}
{"v": 1	"t": 494932	"P": 1027.25	"F": 0}
{"v": 1	"t": 494953	"P": 1026.5	"F": 0}
{"v": 1	"t": 494973	"P": 1021.5	"F": 0	"C": 47.18	"D": 3164	"sn": 54091779688249	"file": "/data/device_log/data0000.out"}
{"v": 1	"t": 494994	"P": 1030.25	"F": 0}
{"v": 1	"t": 495014	"P": 1025.0	"F": 0}
{"v": 1	"t": 495035	"P": 1024.75	"F": 0}
{"v": 1	"t": 495055	"P": 1027.5	"F": 0}
{"v": 1	"t": 495076	"P": 1021.75	"F": 0}
{"v": 1	"t": 495096	"P": 1025.5	"F": 0}
{"v": 1	"t": 495116	"P": 1029.25	"F": 0}
{"v": 1	"t": 495136	"P": 1025.25	"F": 0}
{"v": 1	"t": 495157	"P": 1021.5	"F": 0}
{"v": 1	"t": 495177	"P": 1024.25	"F": 0}
{"v": 1	"t": 495197	"P": 1029.0	"F": 0}
{"v": 1	"t": 495218	"P": 1025.5	"F": 0}
{"v": 1	"t": 495238	"P": 1022.75	"F": 0}
{"v": 1	"t": 495258	"P": 1022.25	"F": 0}
{"v": 1	"t": 495278	"P": 1028.0	"F": 0}
{"v": 1	"t": 495299	"P": 1027.25	"F": 0}
{"v": 1	"t": 495319	"P": 1022.5	"F": 0}
{"v": 1	"t": 495339	"P": 1020.5	"F": 0}
{"v": 1	"t": 495360	"P": 1027.0	"F": 0}
{"v": 1	"t": 495380	"P": 1027.5	"F": 0}
{"v": 1	"t": 495400	"P": 1024.5	"F": 0}
{"v": 1	"t": 495421	"P": 1021.75	"F": 0}
{"v": 1	"t": 495441	"P": 1027.5	"F": 0}
{"v": 1	"t": 495461	"P": 1027.75	"F": 0}
{"v": 1	"t": 495482	"P": 1023.75	"F": 0}
{"v": 1	"t": 495502	"P": 1022.0	"F": 0}
{"v": 1	"t": 495522	"P": 1027.5	"F": 0}
{"v": 1	"t": 495542	"P": 1026.75	"F": 0}
{"v": 1	"t": 495563	"P": 1025.25	"F": 0}
{"v": 1	"t": 495583	"P": 1022.25	"F": 0}
{"v": 1	"t": 495604	"P": 1028.25	"F": 0}
{"v": 1	"t": 495624	"P": 1025.0	"F": 0}
{"v": 1	"t": 495644	"P": 1023.25	"F": 0}
{"v": 1	"t": 495665	"P": 1028.0	"F": 0}
{"v": 1	"t": 495685	"P": 1025.75	"F": 0}
{"v": 1	"t": 495705	"P": 1024.75	"F": 0}
{"v": 1	"t": 495726	"P": 1020.25	"F": 0}
{"v": 1	"t": 495746	"P": 1027.0	"F": 0}
{"v": 1	"t": 495766	"P": 1027.75	"F": 0}
{"v": 1	"t": 495786	"P": 1025.0	"F": 0}
{"v": 1	"t": 495807	"P": 1021.0	"F": 0}
{"v": 1	"t": 495827	"P": 1025.25	"F": 0}
{"v": 1	"t": 495847	"P": 1029.0	"F": 0}
{"v": 1	"t": 495868	"P": 1025.0	"F": 0}
{"v": 1	"t": 495888	"P": 1020.0	"F": 0}
{"v": 1	"t": 495908	"P": 1024.75	"F": 0}
{"v": 1	"t": 495929	"P": 1027.0	"F": 0}
{"v": 1	"t": 495949	"P": 1026.0	"F": 0}
{"v": 1	"t": 495969	"P": 1022.0	"F": 0}
{"v": 1	"t": 495989	"P": 1022.0	"F": 0	"C": 47.215	"D": 3164	"sn": 54091779688249	"file": "/data/device_log/data0000.out"}
{"v": 1	"t": 496010	"P": 1028.5	"F": 0}
{"v": 1	"t": 496030	"P": 1026.25	"F": 0}
{"v": 1	"t": 496050	"P": 1022.0	"F": 0}
{"v": 1	"t": 496071	"P": 1022.0	"F": 0}
{"v": 1	"t": 496091	"P": 1029.25	"F": 0}
{"v": 1	"t": 496111	"P": 1024.25	"F": 0}
{"v": 1	"t": 496132	"P": 1022.5	"F": 0}
{"v": 1	"t": 496152	"P": 1025.75	"F": 0}
{"v": 1	"t": 496173	"P": 1026.75	"F": 0}
{"v": 1	"t": 496193	"P": 1021.25	"F": 0}
{"v": 1	"t": 496213	"P": 1026.0	"F": 0}
{"v": 1	"t": 496234	"P": 1028.0	"F": 0}
{"v": 1	"t": 496254	"P": 1026.75	"F": 0}
{"v": 1	"t": 496274	"P": 1020.0	"F": 0}
{"v": 1	"t": 496295	"P": 1025.75	"F": 0}
{"v": 1	"t": 496315	"P": 1028.25	"F": 0}
{"v": 1	"t": 496335	"P": 1025.25	"F": 0}
{"v": 1	"t": 496355	"P": 1023.75	"F": 0}
{"v": 1	"t": 496376	"P": 1026.75	"F": 0}
{"v": 1	"t": 496396	"P": 1029.25	"F": 0}
{"v": 1	"t": 496416	"P": 1026.0	"F": 0}
{"v": 1	"t": 496437	"P": 1024.5	"F": 0}
{"v": 1	"t": 496457	"P": 1024.5	"F": 0}
{"v": 1	"t": 496477	"P": 1027.0	"F": 0}
{"v": 1	"t": 496498	"P": 1026.25	"F": 0}
{"v": 1	"t": 496518	"P": 1024.5	"F": 0}
{"v": 1	"t": 496538	"P": 1020.5	"F": 0}
{"v": 1	"t": 496558	"P": 1028.75	"F": 0}
{"v": 1	"t": 496579	"P": 1025.75	"F": 0}
{"v": 1	"t": 496599	"P": 1023.25	"F": 0}
{"v": 1	"t": 496619	"P": 1021.5	"F": 0}
{"v": 1	"t": 496640	"P": 1026.5	"F": 0}
{"v": 1	"t": 496660	"P": 1025.75	"F": 0}
{"v": 1	"t": 496680	"P": 1022.5	"F": 0}
{"v": 1	"t": 496701	"P": 1023.0	"F": 0}
{"v": 1	"t": 496721	"P": 1029.5	"F": 0}
{"v": 1	"t": 496742	"P": 1022.5	"F": 0}
{"v": 1	"t": 496762	"P": 1021.75	"F": 0}
{"v": 1	"t": 496782	"P": 1030.5	"F": 0}
{"v": 1	"t": 496803	"P": 1025.75	"F": 0}
{"v": 1	"t": 496823	"P": 1020.75	"F": 0}
{"v": 1	"t": 496843	"P": 1022.75	"F": 0}
{"v": 1	"t": 496863	"P": 1029.0	"F": 0}
{"v": 1	"t": 496884	"P": 1024.25	"F": 0}
{"v": 1	"t": 496904	"P": 1023.5	"F": 0}
{"v": 1	"t": 496924	"P": 1022.5	"F": 0}
{"v": 1	"t": 496945	"P": 1028.0	"F": 0}
{"v": 1	"t": 496965	"P": 1026.75	"F": 0}
{"v": 1	"t": 496985	"P": 1022.75	"F": 0}
{"v": 1	"t": 497006	"P": 1023.25	"F": 0	"C": 47.245	"D": 3164	"sn": 54091779688249	"file": "/data/device_log/data0000.out"}
{"v": 1	"t": 497026	"P": 1028.25	"F": 0}
{"v": 1	"t": 497046	"P": 1026.5	"F": 0}
{"v": 1	"t": 497066	"P": 1024.0	"F": 0}
{"v": 1	"t": 497087	"P": 1022.5	"F": 0}
{"v": 1	"t": 497107	"P": 1026.25	"F": 0}
{"v": 1	"t": 497127	"P": 1027.75	"F": 0}
{"v": 1	"t": 497148	"P": 1024.75	"F": 0}
{"v": 1	"t": 497168	"P": 1020.75	"F": 0}
{"v": 1	"t": 497188	"P": 1025.0	"F": 0}
{"v": 1	"t": 497209	"P": 1027.25	"F": 0}
{"v": 1	"t": 497229	"P": 1023.5	"F": 0}
{"v": 1	"t": 497249	"P": 1022.75	"F": 0}
{"v": 1	"t": 497270	"P": 1026.5	"F": 0}
{"v": 1	"t": 497290	"P": 1024.5	"F": 0}
{"v": 1	"t": 497311	"P": 1022.25	"F": 0}
{"v": 1	"t": 497331	"P": 1028.5	"F": 0}
{"v": 1	"t": 497351	"P": 1025.25	"F": 0}
{"v": 1	"t": 497372	"P": 1021.25	"F": 0}
{"v": 1	"t": 497392	"P": 1024.0	"F": 0}
{"v": 1	"t": 497412	"P": 1029.25	"F": 0}
{"v": 1	"t": 497433	"P": 1023.5	"F": 0}
{"v": 1	"t": 497453	"P": 1020.75	"F": 0}
{"v": 1	"t": 497473	"P": 1023.75	"F": 0}
{"v": 1	"t": 497494	"P": 1028.0	"F": 0}
{"v": 1	"t": 497514	"P": 1024.5	"F": 0}
{"v": 1	"t": 497534	"P": 1020.75	"F": 0}
{"v": 1	"t": 497554	"P": 1024.0	"F": 0}
{"v": 1	"t": 497575	"P": 1028.0	"F": 0}
{"v": 1	"t": 497595	"P": 1025.25	"F": 0}
{"v": 1	"t": 497615	"P": 1023.0	"F": 0}
{"v": 1	"t": 497636	"P": 1021.75	"F": 0}
{"v": 1	"t": 497656	"P": 1029.0	"F": 0}
{"v": 1	"t": 497676	"P": 1028.75	"F": 0}
{"v": 1	"t": 497697	"P": 1022.5	"F": 0}
{"v": 1	"t": 497717	"P": 1023.0	"F": 0}
{"v": 1	"t": 497737	"P": 1027.25	"F": 0}
{"v": 1	"t": 497757	"P": 1025.25	"F": 0}
{"v": 1	"t": 497778	"P": 1023.75	"F": 0}
{"v": 1	"t": 497798	"P": 1020.5	"F": 0}
{"v": 1	"t": 497818	"P": 1027.75	"F": 0}
{"v": 1	"t": 497839	"P": 1024.25	"F": 0}
{"v": 1	"t": 497859	"P": 1022.0	"F": 0}
{"v": 1	"t": 497880	"P": 1030.75	"F": 0}
{"v": 1	"t": 497900	"P": 1026.0	"F": 0}
{"v": 1	"t": 497920	"P": 1022.25	"F": 0}
{"v": 1	"t": 497941	"P": 1023.75	"F": 0}
{"v": 1	"t": 497961	"P": 1030.25	"F": 0}
{"v": 1	"t": 497981	"P": 1027.5	"F": 0}
{"v": 1	"t": 498002	"P": 1023.75	"F": 0}
{"v": 1	"t": 498022	"P": 1023.25	"F": 0	"C": 47.26	"D": 3164	"sn": 54091779688249	"file": "/data/device_log/data0000.out"}
{"v": 1	"t": 498042	"P": 1027.75	"F": 0}
{"v": 1	"t": 498063	"P": 1024.25	"F": 0}
{"v": 1	"t": 498083	"P": 1022.75	"F": 0}
{"v": 1	"t": 498103	"P": 1024.0	"F": 0}
{"v": 1	"t": 498123	"P": 1028.75	"F": 0}
{"v": 1	"t": 498144	"P": 1027.25	"F": 0}
{"v": 1	"t": 498164	"P": 1024.0	"F": 0}
{"v": 1	"t": 498184	"P": 1022.0	"F": 0}
{"v": 1	"t": 498205	"P": 1028.75	"F": 0}
{"v": 1	"t": 498225	"P": 1026.5	"F": 0}
{"v": 1	"t": 498245	"P": 1023.75	"F": 0}
{"v": 1	"t": 498266	"P": 1021.25	"F": 0}
{"v": 1	"t": 498286	"P": 1027.0	"F": 0}
{"v": 1	"t": 498306	"P": 1028.0	"F": 0}
{"v": 1	"t": 498327	"P": 1024.5	"F": 0}
{"v": 1	"t": 498347	"P": 1021.0	"F": 0}
{"v": 1	"t": 498367	"P": 1028.5	"F": 0}
{"v": 1	"t": 498388	"P": 1027.5	"F": 0}
{"v": 1	"t": 498408	"P": 1024.25	"F": 0}
{"v": 1	"t": 498429	"P": 1026.75	"F": 0}
{"v": 1	"t": 498449	"P": 1024.0	"F": 0}
{"v": 1	"t": 498469	"P": 1023.5	"F": 0}
{"v": 1	"t": 498490	"P": 1028.75	"F": 0}
{"v": 1	"t": 498510	"P": 1026.75	"F": 0}
{"v": 1	"t": 498530	"P": 1022.75	"F": 0}
{"v": 1	"t": 498551	"P": 1023.0	"F": 0}
{"v": 1	"t": 498571	"P": 1029.25	"F": 0}
{"v": 1	"t": 498591	"P": 1027.5	"F": 0}
{"v": 1	"t": 498612	"P": 1024.75	"F": 0}
{"v": 1	"t": 498632	"P": 1023.25	"F": 0}
{"v": 1	"t": 498652	"P": 1027.25	"F": 0}
{"v": 1	"t": 498672	"P": 1028.25	"F": 0}
{"v": 1	"t": 498693	"P": 1023.0	"F": 0}
{"v": 1	"t": 498713	"P": 1023.25	"F": 0}
{"v": 1	"t": 498733	"P": 1027.75	"F": 0}
{"v": 1	"t": 498754	"P": 1027.25	"F": 0}
{"v": 1	"t": 498774	"P": 1023.5	"F": 0}
{"v": 1	"t": 498794	"P": 1020.5	"F": 0}
{"v": 1	"t": 498815	"P": 1026.25	"F": 0}
{"v": 1	"t": 498835	"P": 1027.5	"F": 0}
{"v": 1	"t": 498855	"P": 1022.0	"F": 0}
{"v": 1	"t": 498876	"P": 1020.5	"F": 0}
{"v": 1	"t": 498896	"P": 1027.0	"F": 0}
{"v": 1	"t": 498916	"P": 1027.0	"F": 0}
{"v": 1	"t": 498936	"P": 1023.25	"F": 0}
{"v": 1	"t": 498957	"P": 1021.5	"F": 0}
{"v": 1	"t": 498977	"P": 1028.75	"F": 0}
{"v": 1	"t": 498998	"P": 1023.0	"F": 0}
{"v": 1	"t": 499018	"P": 1021.0	"F": 0}
{"v": 1	"t": 499038	"P": 1028.0	"F": 0	"C": 47.27	"D": 3164	"sn": 54091779688249	"file": "/data/device_log/data0000.out"}
{"v": 1	"t": 499059	"P": 1025.25	"F": 0}
{"v": 1	"t": 499079	"P": 1021.25	"F": 0}
{"v": 1	"t": 499099	"P": 1021.25	"F": 0}
{"v": 1	"t": 499120	"P": 1027.25	"F": 0}
{"v": 1	"t": 499140	"P": 1024.75	"F": 0}
{"v": 1	"t": 499160	"P": 1023.5	"F": 0}
{"v": 1	"t": 499181	"P": 1020.5	"F": 0}
{"v": 1	"t": 499201	"P": 1026.5	"F": 0}
{"v": 1	"t": 499221	"P": 1027.0	"F": 0}
{"v": 1	"t": 499242	"P": 1023.5	"F": 0}
{"v": 1	"t": 499262	"P": 1021.25	"F": 0}
{"v": 1	"t": 499282	"P": 1027.0	"F": 0}
{"v": 1	"t": 499302	"P": 1027.25	"F": 0}
{"v": 1	"t": 499323	"P": 1023.25	"F": 0}
{"v": 1	"t": 499343	"P": 1019.5	"F": 0}
{"v": 1	"t": 499363	"P": 1026.0	"F": 0}
{"v": 1	"t": 499384	"P": 1028.0	"F": 0}
{"v": 1	"t": 499404	"P": 1024.0	"F": 0}
{"v": 1	"t": 499424	"P": 1021.75	"F": 0}
{"v": 1	"t": 499445	"P": 1027.75	"F": 0}
{"v": 1	"t": 499465	"P": 1026.5	"F": 0}
{"v": 1	"t": 499485	"P": 1026.0	"F": 0}
{"v": 1	"t": 499506	"P": 1024.25	"F": 0}
{"v": 1	"t": 499526	"P": 1027.5	"F": 0}
{"v": 1	"t": 499547	"P": 1024.75	"F": 0}
{"v": 1	"t": 499567	"P": 1023.25	"F": 0}
{"v": 1	"t": 499587	"P": 1029.5	"F": 0}
{"v": 1	"t": 499608	"P": 1025.75	"F": 0}
{"v": 1	"t": 499628	"P": 1023.75	"F": 0}
{"v": 1	"t": 499648	"P": 1022.5	"F": 0}
{"v": 1	"t": 499668	"P": 1028.25	"F": 0}
{"v": 1	"t": 499689	"P": 1027.0	"F": 0}
{"v": 1	"t": 499709	"P": 1023.0	"F": 0}
{"v": 1	"t": 499729	"P": 1022.75	"F": 0}
{"v": 1	"t": 499750	"P": 1028.25	"F": 0}
{"v": 1	"t": 499770	"P": 1025.0	"F": 0}
{"v": 1	"t": 499790	"P": 1025.0	"F": 0}
{"v": 1	"t": 499811	"P": 1021.75	"F": 0}
{"v": 1	"t": 499831	"P": 1027.5	"F": 0}
{"v": 1	"t": 499851	"P": 1025.0	"F": 0}
{"v": 1	"t": 499872	"P": 1023.0	"F": 0}
{"v": 1	"t": 499892	"P": 1020.75	"F": 0}
{"v": 1	"t": 499912	"P": 1028.25	"F": 0}
{"v": 1	"t": 499932	"P": 1027.25	"F": 0}
{"v": 1	"t": 499953	"P": 1024.75	"F": 0}
{"v": 1	"t": 499973	"P": 1022.25	"F": 0}
{"v": 1	"t": 499993	"P": 1026.5	"F": 0}
{"v": 1	"t": 500014	"P": 1027.5	"F": 0}
{"v": 1	"t": 500034	"P": 1024.25	"F": 0}
{"v": 1	"t": 500054	"P": 1021.5	"F": 0	"C": 47.295	"D": 3164	"sn": 54091779688249	"file": "/data/device_log/data0000.out"}
{"v": 1	"t": 500075	"P": 1027.75	"F": 0}
{"v": 1	"t": 500095	"P": 1025.75	"F": 0}
{"v": 1	"t": 500116	"P": 1024.25	"F": 0}
{"v": 1	"t": 500136	"P": 1028.25	"F": 0}
{"v": 1	"t": 500156	"P": 1027.75	"F": 0}
{"v": 1	"t": 500177	"P": 1024.25	"F": 0}
{"v": 1	"t": 500197	"P": 1025.0	"F": 0}
{"v": 1	"t": 500217	"P": 1028.75	"F": 0}
{"v": 1	"t": 500238	"P": 1026.5	"F": 0}
{"v": 1	"t": 500258	"P": 1023.5	"F": 0}
{"v": 1	"t": 500278	"P": 1023.75	"F": 0}
{"v": 1	"t": 500298	"P": 1029.25	"F": 0}
{"v": 1	"t": 500319	"P": 1026.25	"F": 0}
{"v": 1	"t": 500339	"P": 1023.5	"F": 0}
{"v": 1	"t": 500359	"P": 1020.75	"F": 0}
{"v": 1	"t": 500380	"P": 1027.5	"F": 0}
{"v": 1	"t": 500400	"P": 1027.25	"F": 0}
{"v": 1	"t": 500420	"P": 1022.5	"F": 0}
{"v": 1	"t": 500441	"P": 1020.5	"F": 0}
{"v": 1	"t": 500461	"P": 1027.5	"F": 0}
{"v": 1	"t": 500481	"P": 1027.75	"F": 0}
{"v": 1	"t": 500502	"P": 1025.5	"F": 0}
{"v": 1	"t": 500522	"P": 1020.25	"F": 0}
{"v": 1	"t": 500542	"P": 1030.0	"F": 0}
{"v": 1	"t": 500562	"P": 1027.75	"F": 0}
{"v": 1	"t": 500583	"P": 1024.0	"F": 0}
{"v": 1	"t": 500603	"P": 1023.75	"F": 0}
{"v": 1	"t": 500624	"P": 1026.5	"F": 0}
{"v": 1	"t": 500644	"P": 1024.75	"F": 0}
{"v": 1	"t": 500664	"P": 1023.75	"F": 0}
{"v": 1	"t": 500685	"P": 1027.25	"F": 0}
{"v": 1	"t": 500705	"P": 1023.5	"F": 0}
{"v": 1	"t": 500725	"P": 1021.0	"F": 0}
{"v": 1	"t": 500746	"P": 1024.25	"F": 0}
{"v": 1	"t": 500766	"P": 1028.5	"F": 0}
{"v": 1	"t": 500786	"P": 1025.0	"F": 0}
{"v": 1	"t": 500807	"P": 1022.5	"F": 0}
{"v": 1	"t": 500827	"P": 1025.75	"F": 0}
{"v": 1	"t": 500847	"P": 1028.5	"F": 0}
{"v": 1	"t": 500868	"P": 1025.5	"F": 0}
{"v": 1	"t": 500888	"P": 1023.5	"F": 0}
{"v": 1	"t": 500908	"P": 1021.75	"F": 0}
{"v": 1	"t": 500928	"P": 1028.5	"F": 0}
{"v": 1	"t": 500949	"P": 1025.75	"F": 0}
{"v": 1	"t": 500969	"P": 1023.5	"F": 0}
{"v": 1	"t": 500989	"P": 1021.5	"F": 0}
{"v": 1	"t": 501010	"P": 1028.75	"F": 0}
{"v": 1	"t": 501030	"P": 1026.25	"F": 0}
{"v": 1	"t": 501050	"P": 1022.75	"F": 0}
{"v": 1	"t": 501071	"P": 1022.5	"F": 0	"C": 47.395	"D": 3163	"sn": 54091779688249	"file": "/data/device_log/data0000.out"}
{"v": 1	"t": 501091	"P": 1030.25	"F": 0}
{"v": 1	"t": 501111	"P": 1026.5	"F": 0}
{"v": 1	"t": 501132	"P": 1022.25	"F": 0}
{"v": 1	"t": 501152	"P": 1022.75	"F": 0}
{"v": 1	"t": 501172	"P": 1027.75	"F": 0}
{"v": 1	"t": 501192	"P": 1027.75	"F": 0}
{"v": 1	"t": 501213	"P": 1024.75	"F": 0}
{"v": 1	"t": 501233	"P": 1024.75	"F": 0}
{"v": 1	"t": 501254	"P": 1025.75	"F": 0}
{"v": 1	"t": 501274	"P": 1024.0	"F": 0}
{"v": 1	"t": 501294	"P": 1024.25	"F": 0}
{"v": 1	"t": 501315	"P": 1031.0	"F": 0}
{"v": 1	"t": 501335	"P": 1026.0	"F": 0}
{"v": 1	"t": 501355	"P": 1021.25	"F": 0}
{"v": 1	"t": 501376	"P": 1023.25	"F": 0}
{"v": 1	"t": 501396	"P": 1027.75	"F": 0}
{"v": 1	"t": 501416	"P": 1025.5	"F": 0}
{"v": 1	"t": 501437	"P": 1022.75	"F": 0}
{"v": 1	"t": 501457	"P": 1022.75	"F": 0}
{"v": 1	"t": 501477	"P": 1028.5	"F": 0}
{"v": 1	"t": 501497	"P": 1027.0	"F": 0}
{"v": 1	"t": 501518	"P": 1022.25	"F": 0}
{"v": 1	"t": 501538	"P": 1020.75	"F": 0}
{"v": 1	"t": 501558	"P": 1027.5	"F": 0}
{"v": 1	"t": 501579	"P": 1025.75	"F": 0}
{"v": 1	"t": 501599	"P": 1024.0	"F": 0}
{"v": 1	"t": 501619	"P": 1022.75	"F": 0}
{"v": 1	"t": 501640	"P": 1025.75	"F": 0}
{"v": 1	"t": 501660	"P": 1028.0	"F": 0}
{"v": 1	"t": 501680	"P": 1024.0	"F": 0}
{"v": 1	"t": 501701	"P": 1021.5	"F": 0}
{"v": 1	"t": 501721	"P": 1027.5	"F": 0}
{"v": 1	"t": 501741	"P": 1026.75	"F": 0}
{"v": 1	"t": 501762	"P": 1022.5	"F": 0}
{"v": 1	"t": 501782	"P": 1021.5	"F": 0}
{"v": 1	"t": 501802	"P": 1027.25	"F": 0}
{"v": 1	"t": 501823	"P": 1024.75	"F": 0}
{"v": 1	"t": 501843	"P": 1024.25	"F": 0}
{"v": 1	"t": 501864	"P": 1025.75	"F": 0}
{"v": 1	"t": 501884	"P": 1021.5	"F": 0}
{"v": 1	"t": 501905	"P": 1029.75	"F": 0}
{"v": 1	"t": 501925	"P": 1025.25	"F": 0}
{"v": 1	"t": 501946	"P": 1024.0	"F": 0}
{"v": 1	"t": 501966	"P": 1027.5	"F": 0}
{"v": 1	"t": 501987	"P": 1023.25	"F": 0}
{"v": 1	"t": 502007	"P": 1021.5	"F": 0}
{"v": 1	"t": 502027	"P": 1027.25	"F": 0}
{"v": 1	"t": 502047	"P": 1028.5	"F": 0}
{"v": 1	"t": 502068	"P": 1025.25	"F": 0}
{"v": 1	"t": 502088	"P": 1020.75	"F": 0	"C": 47.42	"D": 3163	"sn": 54091779688249	"file": "/data/device_log/data0000.out"}
{"v": 1	"t": 502108	"P": 1024.5	"F": 0}
{"v": 1	"t": 502129	"P": 1028.5	"F": 0}
{"v": 1	"t": 502149	"P": 1023.5	"F": 0}
{"v": 1	"t": 502169	"P": 1021.75	"F": 0}
{"v": 1	"t": 502190	"P": 1024.0	"F": 0}
{"v": 1	"t": 502210	"P": 1028.25	"F": 0}
{"v": 1	"t": 502230	"P": 1025.75	"F": 0}
{"v": 1	"t": 502250	"P": 1021.0	"F": 0}
{"v": 1	"t": 502271	"P": 1024.5	"F": 0}
{"v": 1	"t": 502291	"P": 1030.0	"F": 0}
{"v": 1	"t": 502311	"P": 1024.25	"F": 0}
{"v": 1	"t": 502332	"P": 1020.75	"F": 0}
{"v": 1	"t": 502352	"P": 1025.5	"F": 0}
{"v": 1	"t": 502372	"P": 1028.0	"F": 0}
{"v": 1	"t": 502393	"P": 1024.5	"F": 0}
{"v": 1	"t": 502413	"P": 1022.25	"F": 0}
{"v": 1	"t": 502433	"P": 1024.75	"F": 0}
{"v": 1	"t": 502454	"P": 1029.5	"F": 0}
{"v": 1	"t": 502474	"P": 1025.0	"F": 0}
{"v": 1	"t": 502494	"P": 1022.25	"F": 0}
{"v": 1	"t": 502515	"P": 1026.75	"F": 0}
{"v": 1	"t": 502535	"P": 1025.0	"F": 0}
{"v": 1	"t": 502556	"P": 1021.25	"F": 0}
{"v": 1	"t": 502576	"P": 1027.0	"F": 0}
{"v": 1	"t": 502596	"P": 1029.0	"F": 0}
{"v": 1	"t": 502616	"P": 1024.5	"F": 0}
{"v": 1	"t": 502637	"P": 1021.5	"F": 0}
{"v": 1	"t": 502657	"P": 1025.25	"F": 0}
{"v": 1	"t": 502677	"P": 1026.5	"F": 0}
{"v": 1	"t": 502698	"P": 1023.0	"F": 0}
{"v": 1	"t": 502718	"P": 1021.25	"F": 0}
{"v": 1	"t": 502738	"P": 1021.75	"F": 0}
{"v": 1	"t": 502759	"P": 1027.0	"F": 0}
{"v": 1	"t": 502779	"P": 1025.25	"F": 0}
{"v": 1	"t": 502799	"P": 1020.75	"F": 0}
{"v": 1	"t": 502819	"P": 1023.5	"F": 0}
{"v": 1	"t": 502840	"P": 1028.5	"F": 0}
{"v": 1	"t": 502860	"P": 1024.5	"F": 0}
{"v": 1	"t": 502880	"P": 1021.5	"F": 0}
{"v": 1	"t": 502901	"P": 1023.5	"F": 0}
{"v": 1	"t": 502921	"P": 1029.0	"F": 0}
{"v": 1	"t": 502941	"P": 1024.75	"F": 0}
{"v": 1	"t": 502962	"P": 1023.25	"F": 0}
{"v": 1	"t": 502982	"P": 1023.75	"F": 0}
{"v": 1	"t": 503002	"P": 1028.0	"F": 0}
{"v": 1	"t": 503023	"P": 1024.25	"F": 0}
{"v": 1	"t": 503043	"P": 1021.75	"F": 0}
{"v": 1	"t": 503063	"P": 1024.75	"F": 0}
{"v": 1	"t": 503084	"P": 1027.25	"F": 0}
{"v": 1	"t": 503104	"P": 1020.75	"F": 0	"C": 47.43	"D": 3163	"sn": 54091779688249	"file": "/data/device_log/data0000.out"}
{"v": 1	"t": 503125	"P": 1025.25	"F": 0}
{"v": 1	"t": 503145	"P": 1026.25	"F": 0}
{"v": 1	"t": 503165	"P": 1024.5	"F": 0}
{"v": 1	"t": 503185	"P": 1022.25	"F": 0}
{"v": 1	"t": 503206	"P": 1024.25	"F": 0}
{"v": 1	"t": 503226	"P": 1028.5	"F": 0}
{"v": 1	"t": 503246	"P": 1024.5	"F": 0}
{"v": 1	"t": 503267	"P": 1021.5	"F": 0}
{"v": 1	"t": 503287	"P": 1022.75	"F": 0}
{"v": 1	"t": 503307	"P": 1026.75	"F": 0}
{"v": 1	"t": 503328	"P": 1025.0	"F": 0}
{"v": 1	"t": 503348	"P": 1022.25	"F": 0}
{"v": 1	"t": 503368	"P": 1024.0	"F": 0}
{"v": 1	"t": 503388	"P": 1026.5	"F": 0}
{"v": 1	"t": 503409	"P": 1026.25	"F": 0}
{"v": 1	"t": 503429	"P": 1021.0	"F": 0}
{"v": 1	"t": 503449	"P": 1023.25	"F": 0}
{"v": 1	"t": 503470	"P": 1029.5	"F": 0}
{"v": 1	"t": 503490	"P": 1024.5	"F": 0}
{"v": 1	"t": 503510	"P": 1024.5	"F": 0}
{"v": 1	"t": 503531	"P": 1022.0	"F": 0}
{"v": 1	"t": 503551	"P": 1029.25	"F": 0}
{"v": 1	"t": 503571	"P": 1026.5	"F": 0}
{"v": 1	"t": 503592	"P": 1022.5	"F": 0}
{"v": 1	"t": 503612	"P": 1022.75	"F": 0}
{"v": 1	"t": 503632	"P": 1028.25	"F": 0}
{"v": 1	"t": 503653	"P": 1024.5	"F": 0}
{"v": 1	"t": 503673	"P": 1022.75	"F": 0}
{"v": 1	"t": 503694	"P": 1027.75	"F": 0}
{"v": 1	"t": 503714	"P": 1025.0	"F": 0}
{"v": 1	"t": 503734	"P": 1021.25	"F": 0}
{"v": 1	"t": 503754	"P": 1022.5	"F": 0}
{"v": 1	"t": 503775	"P": 1028.25	"F": 0}
{"v": 1	"t": 503795	"P": 1025.75	"F": 0}
{"v": 1	"t": 503815	"P": 1021.5	"F": 0}
{"v": 1	"t": 503836	"P": 1022.75	"F": 0}
{"v": 1	"t": 503856	"P": 1027.0	"F": 0}
{"v": 1	"t": 503876	"P": 1026.25	"F": 0}
{"v": 1	"t": 503897	"P": 1023.5	"F": 0}
{"v": 1	"t": 503917	"P": 1021.5	"F": 0}
{"v": 1	"t": 503937	"P": 1026.0	"F": 0}
{"v": 1	"t": 503957	"P": 1024.5	"F": 0}
{"v": 1	"t": 503978	"P": 1022.5	"F": 0}
{"v": 1	"t": 503998	"P": 1022.0	"F": 0}
{"v": 1	"t": 504018	"P": 1026.25	"F": 0}
{"v": 1	"t": 504039	"P": 1026.75	"F": 0}
{"v": 1	"t": 504059	"P": 1022.5	"F": 0}
{"v": 1	"t": 504079	"P": 1023.25	"F": 0}
{"v": 1	"t": 504100	"P": 1026.5	"F": 0}
{"v": 1	"t": 504120	"P": 1028.25	"F": 0	"C": 47.445	"D": 3163	"sn": 54091779688249	"file": "/data/device_log/data0000.out"}
{"v": 1	"t": 504140	"P": 1023.0	"F": 0}
{"v": 1	"t": 504161	"P": 1021.5	"F": 0}
{"v": 1	"t": 504181	"P": 1026.25	"F": 0}
{"v": 1	"t": 504202	"P": 1024.75	"F": 0}
{"v": 1	"t": 504222	"P": 1022.75	"F": 0}
{"v": 1	"t": 504242	"P": 1028.5	"F": 0}
{"v": 1	"t": 504263	"P": 1025.5	"F": 0}
{"v": 1	"t": 504283	"P": 1022.5	"F": 0}
{"v": 1	"t": 504303	"P": 1024.5	"F": 0}
{"v": 1	"t": 504324	"P": 1028.0	"F": 0}
{"v": 1	"t": 504344	"P": 1024.5	"F": 0}
{"v": 1	"t": 504364	"P": 1022.5	"F": 0}
{"v": 1	"t": 504384	"P": 1023.5	"F": 0}
{"v": 1	"t": 504405	"P": 1028.75	"F": 0}
{"v": 1	"t": 504425	"P": 1025.0	"F": 0}
{"v": 1	"t": 504445	"P": 1024.5	"F": 0}
{"v": 1	"t": 504466	"P": 1020.5	"F": 0}
{"v": 1	"t": 504486	"P": 1028.5	"F": 0}
{"v": 1	"t": 504506	"P": 1025.5	"F": 0}
{"v": 1	"t": 504527	"P": 1024.0	"F": 0}
{"v": 1	"t": 504547	"P": 1023.75	"F": 0}
{"v": 1	"t": 504567	"P": 1029.0	"F": 0}
{"v": 1	"t": 504587	"P": 1026.75	"F": 0}
{"v": 1	"t": 504608	"P": 1024.75	"F": 0}
{"v": 1	"t": 504628	"P": 1020.75	"F": 0}
{"v": 1	"t": 504648	"P": 1027.25	"F": 0}
{"v": 1	"t": 504669	"P": 1028.75	"F": 0}
{"v": 1	"t": 504689	"P": 1023.0	"F": 0}
{"v": 1	"t": 504709	"P": 1021.5	"F": 0}
{"v": 1	"t": 504730	"P": 1025.5	"F": 0}
{"v": 1	"t": 504750	"P": 1027.0	"F": 0}
{"v": 1	"t": 504770	"P": 1021.0	"F": 0}
{"v": 1	"t": 504791	"P": 1024.5	"F": 0}
{"v": 1	"t": 504811	"P": 1025.75	"F": 0}
{"v": 1	"t": 504832	"P": 1020.5	"F": 0}
{"v": 1	"t": 504852	"P": 1025.5	"F": 0}
{"v": 1	"t": 504872	"P": 1025.75	"F": 0}
{"v": 1	"t": 504893	"P": 1023.5	"F": 0}
{"v": 1	"t": 504913	"P": 1020.75	"F": 0}
{"v": 1	"t": 504933	"P": 1025.5	"F": 0}
{"v": 1	"t": 504954	"P": 1027.25	"F": 0}
{"v": 1	"t": 504974	"P": 1024.5	"F": 0}
{"v": 1	"t": 504994	"P": 1019.75	"F": 0}
{"v": 1	"t": 505015	"P": 1025.25	"F": 0}
{"v": 1	"t": 505035	"P": 1029.75	"F": 0}
{"v": 1	"t": 505055	"P": 1025.25	"F": 0}
{"v": 1	"t": 505075	"P": 1021.5	"F": 0}
{"v": 1	"t": 505096	"P": 1024.75	"F": 0}
{"v": 1	"t": 505116	"P": 1029.5	"F": 0}
{"v": 1	"t": 505136	"P": 1027.25	"F": 0	"C": 47.485	"D": 3163	"sn": 54091779688249	"file": "/data/device_log/data0000.out"}
{"v": 1	"t": 505157	"P": 1021.0	"F": 0}
{"v": 1	"t": 505177	"P": 1024.5	"F": 0}
{"v": 1	"t": 505197	"P": 1031.0	"F": 0}
{"v": 1	"t": 505218	"P": 1024.5	"F": 0}
{"v": 1	"t": 505238	"P": 1020.5	"F": 0}
{"v": 1	"t": 505258	"P": 1024.5	"F": 0}
{"v": 1	"t": 505279	"P": 1027.5	"F": 0}
{"v": 1	"t": 505299	"P": 1025.75	"F": 0}
{"v": 1	"t": 505319	"P": 1020.75	"F": 0}
{"v": 1	"t": 505340	"P": 1025.0	"F": 0}
{"v": 1	"t": 505360	"P": 1027.5	"F": 0}
{"v": 1	"t": 505380	"P": 1021.25	"F": 0}
{"v": 1	"t": 505401	"P": 1025.5	"F": 0}
{"v": 1	"t": 505422	"P": 1025.25	"F": 0}
{"v": 1	"t": 505442	"P": 1021.5	"F": 0}
{"v": 1	"t": 505463	"P": 1026.25	"F": 0}
{"v": 1	"t": 505483	"P": 1022.5	"F": 0}
{"v": 1	"t": 505503	"P": 1025.0	"F": 0}
{"v": 1	"t": 505523	"P": 1030.0	"F": 0}
{"v": 1	"t": 505544	"P": 1025.75	"F": 0}
{"v": 1	"t": 505564	"P": 1021.0	"F": 0}
{"v": 1	"t": 505584	"P": 1020.75	"F": 0}
{"v": 1	"t": 505605	"P": 1027.75	"F": 0}
{"v": 1	"t": 505625	"P": 1026.0	"F": 0}
{"v": 1	"t": 505645	"P": 1023.5	"F": 0}
{"v": 1	"t": 505666	"P": 1021.5	"F": 0}
{"v": 1	"t": 505686	"P": 1029.0	"F": 0}
{"v": 1	"t": 505706	"P": 1025.75	"F": 0}
{"v": 1	"t": 505727	"P": 1023.25	"F": 0}
{"v": 1	"t": 505747	"P": 1021.0	"F": 0}
{"v": 1	"t": 505767	"P": 1028.75	"F": 0}
{"v": 1	"t": 505787	"P": 1026.75	"F": 0}
{"v": 1	"t": 505808	"P": 1022.25	"F": 0}
{"v": 1	"t": 505828	"P": 1021.25	"F": 0}
{"v": 1	"t": 505848	"P": 1025.75	"F": 0}
{"v": 1	"t": 505869	"P": 1028.25	"F": 0}
{"v": 1	"t": 505889	"P": 1023.25	"F": 0}
{"v": 1	"t": 505909	"P": 1019.0	"F": 0}
{"v": 1	"t": 505930	"P": 1026.5	"F": 0}
{"v": 1	"t": 505950	"P": 1025.25	"F": 0}
{"v": 1	"t": 505970	"P": 1023.0	"F": 0}
{"v": 1	"t": 505991	"P": 1025.25	"F": 0}
{"v": 1	"t": 506011	"P": 1026.0	"F": 0}
{"v": 1	"t": 506032	"P": 1021.5	"F": 0}
{"v": 1	"t": 506052	"P": 1025.5	"F": 0}
{"v": 1	"t": 506072	"P": 1028.75	"F": 0}
{"v": 1	"t": 506093	"P": 1024.25	"F": 0}
{"v": 1	"t": 506113	"P": 1023.0	"F": 0}
{"v": 1	"t": 506133	"P": 1022.25	"F": 0}
{"v": 1	"t": 506154	"P": 1028.0	"F": 0	"C": 47.475	"D": 3163	"sn": 54091779688249	"file": "/data/device_log/data0000.out"}
{"v": 1	"t": 506174	"P": 1026.0	"F": 0}
{"v": 1	"t": 506194	"P": 1022.5	"F": 0}
{"v": 1	"t": 506214	"P": 1023.0	"F": 0}
{"v": 1	"t": 506235	"P": 1028.5	"F": 0}
{"v": 1	"t": 506255	"P": 1025.5	"F": 0}
{"v": 1	"t": 506275	"P": 1023.25	"F": 0}
{"v": 1	"t": 506296	"P": 1022.25	"F": 0}
{"v": 1	"t": 506316	"P": 1029.25	"F": 0}
{"v": 1	"t": 506336	"P": 1029.0	"F": 0}
{"v": 1	"t": 506357	"P": 1023.0	"F": 0}
{"v": 1	"t": 506377	"P": 1021.25	"F": 0}
{"v": 1	"t": 506397	"P": 1030.25	"F": 0}
{"v": 1	"t": 506417	"P": 1026.75	"F": 0}
{"v": 1	"t": 506438	"P": 1022.75	"F": 0}
{"v": 1	"t": 506458	"P": 1020.5	"F": 0}
{"v": 1	"t": 506478	"P": 1027.75	"F": 0}
{"v": 1	"t": 506499	"P": 1026.5	"F": 0}
{"v": 1	"t": 506519	"P": 1024.0	"F": 0}
{"v": 1	"t": 506539	"P": 1023.75	"F": 0}
{"v": 1	"t": 506560	"P": 1028.0	"F": 0}
{"v": 1	"t": 506580	"P": 1024.25	"F": 0}
{"v": 1	"t": 506601	"P": 1024.5	"F": 0}
{"v": 1	"t": 506621	"P": 1030.75	"F": 0}
{"v": 1	"t": 506641	"P": 1026.25	"F": 0}
{"v": 1	"t": 506662	"P": 1022.75	"F": 0}
{"v": 1	"t": 506682	"P": 1024.0	"F": 0}
{"v": 1	"t": 506702	"P": 1028.75	"F": 0}
{"v": 1	"t": 506723	"P": 1026.25	"F": 0}
{"v": 1	"t": 506743	"P": 1021.5	"F": 0}
{"v": 1	"t": 506763	"P": 1023.25	"F": 0}
{"v": 1	"t": 506783	"P": 1029.5	"F": 0}
{"v": 1	"t": 506804	"P": 1027.0	"F": 0}
{"v": 1	"t": 506824	"P": 1024.0	"F": 0}
{"v": 1	"t": 506844	"P": 1023.5	"F": 0}
{"v": 1	"t": 506865	"P": 1029.0	"F": 0}
{"v": 1	"t": 506885	"P": 1027.25	"F": 0}
{"v": 1	"t": 506905	"P": 1024.0	"F": 0}
{"v": 1	"t": 506926	"P": 1023.75	"F": 0}
{"v": 1	"t": 506946	"P": 1027.5	"F": 0}
{"v": 1	"t": 506966	"P": 1028.25	"F": 0}
{"v": 1	"t": 506987	"P": 1023.75	"F": 0}
{"v": 1	"t": 507007	"P": 1021.5	"F": 0}
{"v": 1	"t": 507027	"P": 1026.5	"F": 0}
{"v": 1	"t": 507047	"P": 1028.25	"F": 0}
{"v": 1	"t": 507068	"P": 1022.5	"F": 0}
{"v": 1	"t": 507088	"P": 1021.25	"F": 0}
{"v": 1	"t": 507108	"P": 1026.0	"F": 0}
{"v": 1	"t": 507129	"P": 1026.25	"F": 0}
{"v": 1	"t": 507149	"P": 1022.25	"F": 0}
{"v": 1	"t": 507170	"P": 1026.75	"F": 0	"C": 47.54	"D": 3162	"sn": 54091779688249	"file": "/data/device_log/data0000.out"}
{"v": 1	"t": 507190	"P": 1024.5	"F": 0}
{"v": 1	"t": 507210	"P": 1023.25	"F": 0}
{"v": 1	"t": 507231	"P": 1021.0	"F": 0}
{"v": 1	"t": 507251	"P": 1028.5	"F": 0}
{"v": 1	"t": 507271	"P": 1026.5	"F": 0}
{"v": 1	"t": 507292	"P": 1024.0	"F": 0}
{"v": 1	"t": 507312	"P": 1021.75	"F": 0}
{"v": 1	"t": 507332	"P": 1029.75	"F": 0}
{"v": 1	"t": 507353	"P": 1026.75	"F": 0}
{"v": 1	"t": 507373	"P": 1024.5	"F": 0}
{"v": 1	"t": 507393	"P": 1024.25	"F": 0}
{"v": 1	"t": 507413	"P": 1028.5	"F": 0}
{"v": 1	"t": 507434	"P": 1027.5	"F": 0}
{"v": 1	"t": 507454	"P": 1023.75	"F": 0}
{"v": 1	"t": 507474	"P": 1021.5	"F": 0}
{"v": 1	"t": 507495	"P": 1026.5	"F": 0}
{"v": 1	"t": 507515	"P": 1027.75	"F": 0}
{"v": 1	"t": 507535	"P": 1024.75	"F": 0}
{"v": 1	"t": 507556	"P": 1020.5	"F": 0}
{"v": 1	"t": 507576	"P": 1029.25	"F": 0}
{"v": 1	"t": 507596	"P": 1029.5	"F": 0}
{"v": 1	"t": 507616	"P": 1023.75	"F": 0}
{"v": 1	"t": 507637	"P": 1021.75	"F": 0}
{"v": 1	"t": 507658	"P": 1026.0	"F": 0}
{"v": 1	"t": 507678	"P": 1026.25	"F": 0}
{"v": 1	"t": 507698	"P": 1021.5	"F": 0}
{"v": 1	"t": 507718	"P": 1025.75	"F": 0}
{"v": 1	"t": 507739	"P": 1027.25	"F": 0}
{"v": 1	"t": 507759	"P": 1021.5	"F": 0}
{"v": 1	"t": 507779	"P": 1021.75	"F": 0}
{"v": 1	"t": 507800	"P": 1028.5	"F": 0}
{"v": 1	"t": 507820	"P": 1025.5	"F": 0}
{"v": 1	"t": 507840	"P": 1021.5	"F": 0}
{"v": 1	"t": 507861	"P": 1023.0	"F": 0}
{"v": 1	"t": 507881	"P": 1026.0	"F": 0}
{"v": 1	"t": 507901	"P": 1027.25	"F": 0}
{"v": 1	"t": 507922	"P": 1022.75	"F": 0}
{"v": 1	"t": 507942	"P": 1021.25	"F": 0}
{"v": 1	"t": 507962	"P": 1027.0	"F": 0}
{"v": 1	"t": 507982	"P": 1026.25	"F": 0}
{"v": 1	"t": 508003	"P": 1023.0	"F": 0}
{"v": 1	"t": 508023	"P": 1016.75	"F": 0}
{"v": 1	"t": 508043	"P": 1027.75	"F": 0}
{"v": 1	"t": 508064	"P": 1026.75	"F": 0}
{"v": 1	"t": 508084	"P": 1024.5	"F": 0}
{"v": 1	"t": 508104	"P": 1022.0	"F": 0}
{"v": 1	"t": 508125	"P": 1027.75	"F": 0}
{"v": 1	"t": 508145	"P": 1026.5	"F": 0}
{"v": 1	"t": 508165	"P": 1023.25	"F": 0}
{"v": 1	"t": 508186	"P": 1022.0	"F": 0	"C": 47.585	"D": 3162	"sn": 54091779688249	"file": "/data/device_log/data0000.out"}
{"v": 1	"t": 508206	"P": 1026.5	"F": 0}
{"v": 1	"t": 508226	"P": 1027.0	"F": 0}
{"v": 1	"t": 508247	"P": 1021.25	"F": 0}
{"v": 1	"t": 508267	"P": 1026.75	"F": 0}
{"v": 1	"t": 508288	"P": 1025.5	"F": 0}
{"v": 1	"t": 508308	"P": 1021.0	"F": 0}
{"v": 1	"t": 508328	"P": 1023.25	"F": 0}
{"v": 1	"t": 508349	"P": 1029.0	"F": 0}
{"v": 1	"t": 508369	"P": 1024.5	"F": 0}
{"v": 1	"t": 508389	"P": 1021.5	"F": 0}
{"v": 1	"t": 508409	"P": 1022.5	"F": 0}
{"v": 1	"t": 508430	"P": 1029.5	"F": 0}
{"v": 1	"t": 508450	"P": 1027.25	"F": 0}
{"v": 1	"t": 508470	"P": 1022.5	"F": 0}
{"v": 1	"t": 508491	"P": 1023.0	"F": 0}
{"v": 1	"t": 508511	"P": 1030.0	"F": 0}
{"v": 1	"t": 508531	"P": 1026.75	"F": 0}
{"v": 1	"t": 508552	"P": 1023.25	"F": 0}
{"v": 1	"t": 508572	"P": 1021.5	"F": 0}
{"v": 1	"t": 508592	"P": 1027.75	"F": 0}
{"v": 1	"t": 508613	"P": 1025.75	"F": 0}
{"v": 1	"t": 508633	"P": 1022.0	"F": 0}
{"v": 1	"t": 508653	"P": 1021.0	"F": 0}
{"v": 1	"t": 508673	"P": 1028.75	"F": 0}
{"v": 1	"t": 508694	"P": 1026.25	"F": 0}
{"v": 1	"t": 508714	"P": 1024.75	"F": 0}
{"v": 1	"t": 508734	"P": 1021.5	"F": 0}
{"v": 1	"t": 508755	"P": 1028.0	"F": 0}
{"v": 1	"t": 508775	"P": 1026.0	"F": 0}
{"v": 1	"t": 508796	"P": 1025.5	"F": 0}
{"v": 1	"t": 508816	"P": 1028.0	"F": 0}
{"v": 1	"t": 508837	"P": 1024.5	"F": 0}
{"v": 1	"t": 508857	"P": 1022.5	"F": 0}
{"v": 1	"t": 508877	"P": 1028.75	"F": 0}
{"v": 1	"t": 508898	"P": 1022.5	"F": 0}
{"v": 1	"t": 508918	"P": 1026.5	"F": 0}
{"v": 1	"t": 508939	"P": 1027.5	"F": 0}
{"v": 1	"t": 508959	"P": 1021.5	"F": 0}
{"v": 1	"t": 508980	"P": 1029.25	"F": 0}
{"v": 1	"t": 509000	"P": 1023.5	"F": 0}
{"v": 1	"t": 509020	"P": 1023.5	"F": 0}
{"v": 1	"t": 509041	"P": 1024.25	"F": 0}
{"v": 1	"t": 509061	"P": 1028.25	"F": 0}
{"v": 1	"t": 509081	"P": 1026.25	"F": 0}
{"v": 1	"t": 509102	"P": 1021.75	"F": 0}
{"v": 1	"t": 509122	"P": 1023.5	"F": 0}
{"v": 1	"t": 509142	"P": 1028.25	"F": 0}
{"v": 1	"t": 509163	"P": 1027.25	"F": 0}
{"v": 1	"t": 509183	"P": 1024.0	"F": 0}
{"v": 1	"t": 509203	"P": 1023.5	"F": 0	"C": 47.605	"D": 3162	"sn": 54091779688249	"file": "/data/device_log/data0000.out"}
{"v": 1	"t": 509223	"P": 1027.75	"F": 0}
{"v": 1	"t": 509244	"P": 1027.25	"F": 0}
{"v": 1	"t": 509264	"P": 1023.25	"F": 0}
{"v": 1	"t": 509284	"P": 1021.75	"F": 0}
{"v": 1	"t": 509305	"P": 1029.25	"F": 0}
{"v": 1	"t": 509325	"P": 1026.0	"F": 0}
{"v": 1	"t": 509345	"P": 1023.5	"F": 0}
{"v": 1	"t": 509366	"P": 1023.5	"F": 0}
{"v": 1	"t": 509386	"P": 1030.5	"F": 0}
{"v": 1	"t": 509406	"P": 1026.75	"F": 0}
{"v": 1	"t": 509427	"P": 1023.25	"F": 0}
{"v": 1	"t": 509447	"P": 1021.5	"F": 0}
{"v": 1	"t": 509467	"P": 1028.0	"F": 0}
{"v": 1	"t": 509488	"P": 1025.75	"F": 0}
{"v": 1	"t": 509508	"P": 1022.75	"F": 0}
{"v": 1	"t": 509529	"P": 1028.5	"F": 0}
{"v": 1	"t": 509549	"P": 1024.25	"F": 0}
{"v": 1	"t": 509569	"P": 1022.75	"F": 0}
{"v": 1	"t": 509589	"P": 1025.0	"F": 0}
{"v": 1	"t": 509610	"P": 1030.0	"F": 0}
{"v": 1	"t": 509630	"P": 1025.5	"F": 0}
{"v": 1	"t": 509650	"P": 1021.0	"F": 0}
{"v": 1	"t": 509671	"P": 1023.5	"F": 0}
{"v": 1	"t": 509691	"P": 1028.75	"F": 0}
{"v": 1	"t": 509711	"P": 1026.5	"F": 0}
{"v": 1	"t": 509732	"P": 1024.0	"F": 0}
{"v": 1	"t": 509752	"P": 1024.0	"F": 0}
{"v": 1	"t": 509772	"P": 1030.5	"F": 0}
{"v": 1	"t": 509793	"P": 1027.0	"F": 0}
{"v": 1	"t": 509813	"P": 1022.75	"F": 0}
{"v": 1	"t": 509833	"P": 1021.75	"F": 0}
{"v": 1	"t": 509853	"P": 1028.25	"F": 0}
{"v": 1	"t": 509874	"P": 1027.0	"F": 0}
{"v": 1	"t": 509894	"P": 1023.75	"F": 0}
{"v": 1	"t": 509914	"P": 1023.0	"F": 0}
{"v": 1	"t": 509935	"P": 1030.0	"F": 0}
{"v": 1	"t": 509955	"P": 1027.0	"F": 0}
{"v": 1	"t": 509975	"P": 1023.0	"F": 0}
{"v": 1	"t": 509996	"P": 1023.0	"F": 0}
{"v": 1	"t": 510016	"P": 1028.25	"F": 0}
{"v": 1	"t": 510037	"P": 1027.75	"F": 0}
{"v": 1	"t": 510057	"P": 1023.5	"F": 0}
{"v": 1	"t": 510077	"P": 1027.5	"F": 0}
{"v": 1	"t": 510098	"P": 1027.0	"F": 0}
{"v": 1	"t": 510118	"P": 1023.0	"F": 0}
{"v": 1	"t": 510138	"P": 1024.5	"F": 0}
{"v": 1	"t": 510158	"P": 1029.75	"F": 0}
{"v": 1	"t": 510179	"P": 1025.0	"F": 0}
{"v": 1	"t": 510199	"P": 1025.25	"F": 0}
{"v": 1	"t": 510219	"P": 1021.75	"F": 0	"C": 47.645	"D": 3162	"sn": 54091779688249	"file": "/data/device_log/data0000.out"}
{"v": 1	"t": 510240	"P": 1027.5	"F": 0}
{"v": 1	"t": 510260	"P": 1026.75	"F": 0}
{"v": 1	"t": 510280	"P": 1024.25	"F": 0}
{"v": 1	"t": 510301	"P": 1022.0	"F": 0}
{"v": 1	"t": 510321	"P": 1028.25	"F": 0}
{"v": 1	"t": 510341	"P": 1027.0	"F": 0}
{"v": 1	"t": 510361	"P": 1025.5	"F": 0}
{"v": 1	"t": 510382	"P": 1022.25	"F": 0}
{"v": 1	"t": 510402	"P": 1027.0	"F": 0}
{"v": 1	"t": 510422	"P": 1027.75	"F": 0}
{"v": 1	"t": 510443	"P": 1025.0	"F": 0}
{"v": 1	"t": 510463	"P": 1022.25	"F": 0}
{"v": 1	"t": 510483	"P": 1025.75	"F": 0}
{"v": 1	"t": 510504	"P": 1028.5	"F": 0}
{"v": 1	"t": 510524	"P": 1025.0	"F": 0}
{"v": 1	"t": 510544	"P": 1023.5	"F": 0}
{"v": 1	"t": 510565	"P": 1026.75	"F": 0}
{"v": 1	"t": 510585	"P": 1027.25	"F": 0}
{"v": 1	"t": 510605	"P": 1024.5	"F": 0}
{"v": 1	"t": 510626	"P": 1024.5	"F": 0}
{"v": 1	"t": 510646	"P": 1028.0	"F": 0}
{"v": 1	"t": 510667	"P": 1022.5	"F": 0}
{"v": 1	"t": 510687	"P": 1023.25	"F": 0}
{"v": 1	"t": 510707	"P": 1029.5	"F": 0}
{"v": 1	"t": 510727	"P": 1028.25	"F": 0}
{"v": 1	"t": 510748	"P": 1022.5	"F": 0}
{"v": 1	"t": 510768	"P": 1022.5	"F": 0}
{"v": 1	"t": 510788	"P": 1028.0	"F": 0}
{"v": 1	"t": 510809	"P": 1027.25	"F": 0}
{"v": 1	"t": 510829	"P": 1026.0	"F": 0}
{"v": 1	"t": 510849	"P": 1022.5	"F": 0}
{"v": 1	"t": 510870	"P": 1026.0	"F": 0}
{"v": 1	"t": 510890	"P": 1027.5	"F": 0}
{"v": 1	"t": 510910	"P": 1023.25	"F": 0}
{"v": 1	"t": 510931	"P": 1020.25	"F": -1}
{"v": 1	"t": 510951	"P": 1028.0	"F": 2}
{"v": 1	"t": 510971	"P": 1026.75	"F": -2}
{"v": 1	"t": 510991	"P": 1023.75	"F": 2}
{"v": 1	"t": 511012	"P": 1021.75	"F": -1}
{"v": 1	"t": 511032	"P": 1024.0	"F": 1}
{"v": 1	"t": 511052	"P": 1028.25	"F": 0}
{"v": 1	"t": 511073	"P": 1024.0	"F": 0}
{"v": 1	"t": 511093	"P": 1020.5	"F": 0}
{"v": 1	"t": 511113	"P": 1025.5	"F": 0}
{"v": 1	"t": 511134	"P": 1029.0	"F": 1}
{"v": 1	"t": 511154	"P": 1024.75	"F": 0}
{"v": 1	"t": 511174	"P": 1022.0	"F": 0}
{"v": 1	"t": 511195	"P": 1028.5	"F": 0}
{"v": 1	"t": 511215	"P": 1025.5	"F": 0}
{"v": 1	"t": 511236	"P": 1021.25	"F": 0	"C": 47.685	"D": 3162	"sn": 54091779688249	"file": "/data/device_log/data0000.out"}
{"v": 1	"t": 511256	"P": 1029.25	"F": 0}
{"v": 1	"t": 511276	"P": 1028.25	"F": 0}
{"v": 1	"t": 511297	"P": 1022.75	"F": 0}
{"v": 1	"t": 511317	"P": 1023.0	"F": 0}
{"v": 1	"t": 511337	"P": 1026.75	"F": 0}
{"v": 1	"t": 511357	"P": 1026.75	"F": 0}
{"v": 1	"t": 511378	"P": 1023.5	"F": 0}
{"v": 1	"t": 511398	"P": 1022.5	"F": 0}
{"v": 1	"t": 511418	"P": 1028.25	"F": 0}
{"v": 1	"t": 511439	"P": 1028.75	"F": 0}
{"v": 1	"t": 511459	"P": 1025.0	"F": 0}
{"v": 1	"t": 511479	"P": 1023.5	"F": 0}
{"v": 1	"t": 511500	"P": 1027.5	"F": 0}
{"v": 1	"t": 511520	"P": 1029.25	"F": 0}
{"v": 1	"t": 511540	"P": 1025.5	"F": 0}
{"v": 1	"t": 511561	"P": 1022.5	"F": 0}
{"v": 1	"t": 511581	"P": 1030.25	"F": 0}
{"v": 1	"t": 511601	"P": 1027.0	"F": 0}
{"v": 1	"t": 511622	"P": 1024.0	"F": 0}
{"v": 1	"t": 511642	"P": 1022.25	"F": 0}
{"v": 1	"t": 511662	"P": 1027.5	"F": 0}
{"v": 1	"t": 511682	"P": 1025.5	"F": 0}
{"v": 1	"t": 511703	"P": 1023.5	"F": 0}
{"v": 1	"t": 511723	"P": 1023.25	"F": 0}
{"v": 1	"t": 511744	"P": 1026.75	"F": 0}
{"v": 1	"t": 511764	"P": 1022.5	"F": 0}
{"v": 1	"t": 511785	"P": 1023.5	"F": 0}
{"v": 1	"t": 511805	"P": 1028.5	"F": 0}
{"v": 1	"t": 511825	"P": 1025.5	"F": 0}
{"v": 1	"t": 511845	"P": 1022.5	"F": 0}
{"v": 1	"t": 511866	"P": 1022.75	"F": 0}
{"v": 1	"t": 511886	"P": 1027.75	"F": 0}
{"v": 1	"t": 511906	"P": 1026.5	"F": 0}
{"v": 1	"t": 511927	"P": 1023.5	"F": 0}
{"v": 1	"t": 511947	"P": 1023.5	"F": 0}
{"v": 1	"t": 511967	"P": 1029.75	"F": 0}
{"v": 1	"t": 511988	"P": 1025.75	"F": 0}
{"v": 1	"t": 512008	"P": 1022.5	"F": 0}
{"v": 1	"t": 512028	"P": 1020.75	"F": 0}
{"v": 1	"t": 512048	"P": 1029.25	"F": 0}
{"v": 1	"t": 512069	"P": 1028.0	"F": 0}
{"v": 1	"t": 512089	"P": 1023.25	"F": 0}
{"v": 1	"t": 512109	"P": 1021.75	"F": 0}
{"v": 1	"t": 512130	"P": 1027.25	"F": 0}
{"v": 1	"t": 512150	"P": 1025.75	"F": 0}
{"v": 1	"t": 512170	"P": 1022.25	"F": 0}
{"v": 1	"t": 512191	"P": 1022.0	"F": 0}
{"v": 1	"t": 512211	"P": 1027.75	"F": 0}
{"v": 1	"t": 512231	"P": 1026.75	"F": 0}
{"v": 1	"t": 512252	"P": 1023.5	"F": 0	"C": 47.685	"D": 3162	"sn": 54091779688249	"file": "/data/device_log/data0000.out"}
{"v": 1	"t": 512272	"P": 1022.0	"F": 0}
{"v": 1	"t": 512292	"P": 1027.75	"F": 0}
{"v": 1	"t": 512313	"P": 1026.0	"F": 0}
{"v": 1	"t": 512333	"P": 1023.5	"F": 0}
{"v": 1	"t": 512354	"P": 1026.5	"F": 0}
{"v": 1	"t": 512374	"P": 1023.75	"F": 0}
{"v": 1	"t": 512395	"P": 1025.25	"F": 0}
{"v": 1	"t": 512415	"P": 1027.0	"F": 0}
{"v": 1	"t": 512436	"P": 1020.0	"F": 0}
{"v": 1	"t": 512456	"P": 1028.5	"F": 0}
{"v": 1	"t": 512476	"P": 1027.25	"F": 0}
{"v": 1	"t": 512497	"P": 1021.5	"F": 0}
{"v": 1	"t": 512517	"P": 1023.5	"F": 0}
{"v": 1	"t": 512537	"P": 1028.25	"F": 0}
{"v": 1	"t": 512558	"P": 1025.75	"F": 0}
{"v": 1	"t": 512578	"P": 1022.5	"F": 0}
{"v": 1	"t": 512598	"P": 1023.25	"F": 0}
{"v": 1	"t": 512619	"P": 1028.0	"F": 0}
{"v": 1	"t": 512639	"P": 1026.0	"F": 0}
{"v": 1	"t": 512659	"P": 1022.5	"F": 0}
{"v": 1	"t": 512679	"P": 1024.25	"F": 0}
{"v": 1	"t": 512700	"P": 1030.25	"F": 0}
{"v": 1	"t": 512720	"P": 1027.0	"F": 0}
{"v": 1	"t": 512740	"P": 1022.75	"F": 0}
{"v": 1	"t": 512761	"P": 1023.0	"F": 0}
{"v": 1	"t": 512781	"P": 1027.5	"F": 0}
{"v": 1	"t": 512801	"P": 1027.25	"F": 0}
{"v": 1	"t": 512822	"P": 1023.25	"F": 0}
{"v": 1	"t": 512842	"P": 1021.5	"F": 0}
{"v": 1	"t": 512862	"P": 1027.0	"F": 0}
{"v": 1	"t": 512883	"P": 1027.0	"F": 0}
{"v": 1	"t": 512903	"P": 1023.0	"F": 0}
{"v": 1	"t": 512923	"P": 1021.5	"F": 0}
{"v": 1	"t": 512943	"P": 1028.25	"F": 0}
{"v": 1	"t": 512964	"P": 1026.5	"F": 0}
{"v": 1	"t": 512984	"P": 1021.75	"F": 0}
{"v": 1	"t": 513005	"P": 1026.75	"F": 0}
{"v": 1	"t": 513025	"P": 1027.25	"F": 0}
{"v": 1	"t": 513045	"P": 1023.25	"F": 0}
{"v": 1	"t": 513066	"P": 1022.0	"F": 0}
{"v": 1	"t": 513086	"P": 1028.0	"F": 0}
{"v": 1	"t": 513106	"P": 1021.0	"F": 0}
{"v": 1	"t": 513127	"P": 1021.5	"F": 0}
{"v": 1	"t": 513147	"P": 1025.5	"F": 0}
{"v": 1	"t": 513167	"P": 1028.5	"F": 0}
{"v": 1	"t": 513188	"P": 1025.75	"F": 0}
{"v": 1	"t": 513208	"P": 1021.75	"F": 0}
{"v": 1	"t": 513228	"P": 1024.0	"F": 0}
{"v": 1	"t": 513249	"P": 1029.0	"F": 0}
{"v": 1	"t": 513269	"P": 1026.25	"F": 0	"C": 47.705	"D": 3162	"sn": 54091779688249	"file": "/data/device_log/data0000.out"}
{"v": 1	"t": 513289	"P": 1022.0	"F": 0}
{"v": 1	"t": 513309	"P": 1020.75	"F": 0}
{"v": 1	"t": 513330	"P": 1029.75	"F": 0}
{"v": 1	"t": 513350	"P": 1026.0	"F": 0}
{"v": 1	"t": 513370	"P": 1022.25	"F": 0}
{"v": 1	"t": 513391	"P": 1022.75	"F": 0}
{"v": 1	"t": 513411	"P": 1027.5	"F": 0}
{"v": 1	"t": 513431	"P": 1028.0	"F": 0}
{"v": 1	"t": 513452	"P": 1022.25	"F": 0}
{"v": 1	"t": 513472	"P": 1022.25	"F": 0}
{"v": 1	"t": 513492	"P": 1027.5	"F": 0}
{"v": 1	"t": 513513	"P": 1026.5	"F": 0}
{"v": 1	"t": 513533	"P": 1021.75	"F": 0}
{"v": 1	"t": 513553	"P": 1025.25	"F": 0}
{"v": 1	"t": 513574	"P": 1026.25	"F": 0}
{"v": 1	"t": 513594	"P": 1020.5	"F": 0}
{"v": 1	"t": 513615	"P": 1025.0	"F": 0}
{"v": 1	"t": 513635	"P": 1027.5	"F": 0}
{"v": 1	"t": 513655	"P": 1022.0	"F": 0}
{"v": 1	"t": 513675	"P": 1020.0	"F": 0}
{"v": 1	"t": 513696	"P": 1023.25	"F": 0}
{"v": 1	"t": 513716	"P": 1026.5	"F": 0}
{"v": 1	"t": 513736	"P": 1023.25	"F": 0}
{"v": 1	"t": 513757	"P": 1021.5	"F": 0}
{"v": 1	"t": 513777	"P": 1022.0	"F": 0}
{"v": 1	"t": 513797	"P": 1029.75	"F": 0}
{"v": 1	"t": 513818	"P": 1027.25	"F": 0}
{"v": 1	"t": 513838	"P": 1022.25	"F": 0}
{"v": 1	"t": 513858	"P": 1022.5	"F": 0}
{"v": 1	"t": 513878	"P": 1028.25	"F": 0}
{"v": 1	"t": 513899	"P": 1026.5	"F": 0}
{"v": 1	"t": 513919	"P": 1023.75	"F": 0}
{"v": 1	"t": 513939	"P": 1020.0	"F": 0}
{"v": 1	"t": 513960	"P": 1027.5	"F": 0}
{"v": 1	"t": 513980	"P": 1026.75	"F": 0}
{"v": 1	"t": 514000	"P": 1023.0	"F": 0}
{"v": 1	"t": 514021	"P": 1020.75	"F": 0}
{"v": 1	"t": 514041	"P": 1029.25	"F": 0}
{"v": 1	"t": 514061	"P": 1027.0	"F": 0}
{"v": 1	"t": 514082	"P": 1024.25	"F": 0}
{"v": 1	"t": 514102	"P": 1027.0	"F": 0}
{"v": 1	"t": 514123	"P": 1023.75	"F": 0}
{"v": 1	"t": 514143	"P": 1024.0	"F": 0}
{"v": 1	"t": 514164	"P": 1027.0	"F": 0}
{"v": 1	"t": 514184	"P": 1025.75	"F": 0}
{"v": 1	"t": 514204	"P": 1022.75	"F": 0}
{"v": 1	"t": 514224	"P": 1023.75	"F": 0}
{"v": 1	"t": 514245	"P": 1027.75	"F": 0}
{"v": 1	"t": 514265	"P": 1025.75	"F": 0}
{"v": 1	"t": 514285	"P": 1021.25	"F": 0	"C": 47.745	"D": 3162	"sn": 54091779688249	"file": "/data/device_log/data0000.out"}
{"v": 1	"t": 514306	"P": 1023.0	"F": 0}
{"v": 1	"t": 514326	"P": 1028.0	"F": 0}
{"v": 1	"t": 514346	"P": 1026.5	"F": 0}
{"v": 1	"t": 514367	"P": 1023.0	"F": 0}
{"v": 1	"t": 514387	"P": 1020.75	"F": 0}
{"v": 1	"t": 514407	"P": 1025.0	"F": 0}
{"v": 1	"t": 514427	"P": 1026.75	"F": 0}
{"v": 1	"t": 514448	"P": 1024.0	"F": 0}
{"v": 1	"t": 514468	"P": 1021.75	"F": 0}
{"v": 1	"t": 514488	"P": 1026.25	"F": 0}
{"v": 1	"t": 514509	"P": 1028.25	"F": 0}
{"v": 1	"t": 514529	"P": 1023.75	"F": 0}
{"v": 1	"t": 514549	"P": 1020.5	"F": 0}
{"v": 1	"t": 514570	"P": 1026.5	"F": 0}
{"v": 1	"t": 514590	"P": 1026.75	"F": 0}
{"v": 1	"t": 514610	"P": 1025.25	"F": 0}
{"v": 1	"t": 514630	"P": 1020.75	"F": 0}
{"v": 1	"t": 514651	"P": 1026.0	"F": 0}
{"v": 1	"t": 514671	"P": 1027.75	"F": 0}
{"v": 1	"t": 514692	"P": 1022.5	"F": 0}
{"v": 1	"t": 514712	"P": 1025.0	"F": 0}
{"v": 1	"t": 514733	"P": 1026.5	"F": 0}
{"v": 1	"t": 514753	"P": 1022.0	"F": 0}
{"v": 1	"t": 514773	"P": 1020.0	"F": 0}
{"v": 1	"t": 514793	"P": 1027.75	"F": 0}
{"v": 1	"t": 514814	"P": 1025.25	"F": 0}
{"v": 1	"t": 514834	"P": 1022.25	"F": 0}
{"v": 1	"t": 514854	"P": 1020.0	"F": 0}
{"v": 1	"t": 514875	"P": 1025.75	"F": 0}
{"v": 1	"t": 514895	"P": 1027.0	"F": 0}
{"v": 1	"t": 514915	"P": 1023.0	"F": 0}
{"v": 1	"t": 514936	"P": 1022.5	"F": 0}
{"v": 1	"t": 514956	"P": 1025.5	"F": 0}
{"v": 1	"t": 514976	"P": 1027.0	"F": 0}
{"v": 1	"t": 514996	"P": 1022.75	"F": 0}
{"v": 1	"t": 515017	"P": 1021.0	"F": 0}
{"v": 1	"t": 515037	"P": 1022.75	"F": 0}
{"v": 1	"t": 515057	"P": 1026.75	"F": 0}
{"v": 1	"t": 515078	"P": 1024.0	"F": 0}
{"v": 1	"t": 515098	"P": 1020.0	"F": 0}
{"v": 1	"t": 515118	"P": 1023.5	"F": 0}
{"v": 1	"t": 515139	"P": 1021.25	"F": 0}
{"v": 1	"t": 515159	"P": 1025.25	"F": 0}
{"v": 1	"t": 515179	"P": 1022.0	"F": 0}
{"v": 1	"t": 515199	"P": 1022.0	"F": 0}
{"v": 1	"t": 515220	"P": 1026.5	"F": 0}
{"v": 1	"t": 515240	"P": 1023.5	"F": 0}
{"v": 1	"t": 515261	"P": 1022.75	"F": 0}
{"v": 1	"t": 515281	"P": 1026.75	"F": 0}
{"v": 1	"t": 515302	"P": 1023.25	"F": 0	"C": 47.785	"D": 3162	"sn": 54091779688249	"file": "/data/device_log/data0000.out"}
{"v": 1	"t": 515322	"P": 1019.0	"F": 0}
{"v": 1	"t": 515342	"P": 1027.5	"F": 0}
{"v": 1	"t": 515363	"P": 1023.0	"F": 0}
{"v": 1	"t": 515383	"P": 1021.25	"F": 0}
{"v": 1	"t": 515403	"P": 1020.5	"F": 0}
{"v": 1	"t": 515423	"P": 1026.25	"F": 0}
{"v": 1	"t": 515444	"P": 1026.25	"F": 0}
{"v": 1	"t": 515464	"P": 1019.5	"F": 0}
{"v": 1	"t": 515484	"P": 1020.5	"F": 0}
{"v": 1	"t": 515505	"P": 1027.5	"F": 0}
{"v": 1	"t": 515525	"P": 1024.5	"F": 0}
{"v": 1	"t": 515545	"P": 1021.5	"F": 0}
{"v": 1	"t": 515566	"P": 1022.75	"F": 0}
{"v": 1	"t": 515586	"P": 1027.25	"F": 0}
{"v": 1	"t": 515606	"P": 1023.75	"F": 0}
{"v": 1	"t": 515627	"P": 1021.75	"F": 0}
{"v": 1	"t": 515647	"P": 1020.75	"F": 0}
{"v": 1	"t": 515667	"P": 1028.0	"F": 0}
{"v": 1	"t": 515688	"P": 1023.5	"F": 0}
{"v": 1	"t": 515708	"P": 1019.5	"F": 0}
{"v": 1	"t": 515728	"P": 1020.5	"F": 0}
{"v": 1	"t": 515748	"P": 1027.0	"F": 0}
{"v": 1	"t": 515769	"P": 1027.25	"F": 0}
{"v": 1	"t": 515789	"P": 1021.75	"F": 0}
{"v": 1	"t": 515809	"P": 1021.5	"F": 0}
{"v": 1	"t": 515830	"P": 1027.75	"F": 0}
{"v": 1	"t": 515850	"P": 1021.75	"F": 0}
{"v": 1	"t": 515871	"P": 1023.0	"F": 0}
{"v": 1	"t": 515891	"P": 1024.0	"F": 0}
{"v": 1	"t": 515912	"P": 1019.75	"F": 0}
{"v": 1	"t": 515932	"P": 1025.5	"F": 0}
{"v": 1	"t": 515953	"P": 1022.75	"F": 0}
{"v": 1	"t": 515973	"P": 1022.25	"F": 0}
{"v": 1	"t": 515994	"P": 1028.25	"F": 0}
{"v": 1	"t": 516014	"P": 1023.25	"F": 0}
{"v": 1	"t": 516034	"P": 1021.5	"F": 0}
{"v": 1	"t": 516055	"P": 1026.0	"F": 0}
{"v": 1	"t": 516075	"P": 1026.25	"F": 0}
{"v": 1	"t": 516095	"P": 1023.25	"F": 0}
{"v": 1	"t": 516116	"P": 1019.5	"F": 0}
{"v": 1	"t": 516136	"P": 1024.5	"F": 0}
{"v": 1	"t": 516156	"P": 1026.0	"F": 0}
{"v": 1	"t": 516176	"P": 1023.5	"F": 0}
{"v": 1	"t": 516197	"P": 1020.75	"F": 0}
{"v": 1	"t": 516217	"P": 1026.0	"F": 0}
{"v": 1	"t": 516237	"P": 1027.5	"F": 0}
{"v": 1	"t": 516258	"P": 1024.25	"F": 0}
{"v": 1	"t": 516278	"P": 1019.75	"F": 0}
{"v": 1	"t": 516298	"P": 1024.75	"F": 0}
{"v": 1	"t": 516319	"P": 1026.5	"F": 0	"C": 47.825	"D": 3162	"sn": 54091779688249	"file": "/data/device_log/data0000.out"}
{"v": 1	"t": 516339	"P": 1025.0	"F": 0}
{"v": 1	"t": 516359	"P": 1021.75	"F": 0}
{"v": 1	"t": 516380	"P": 1024.75	"F": 0}
{"v": 1	"t": 516400	"P": 1027.25	"F": 0}
{"v": 1	"t": 516420	"P": 1022.0	"F": 0}
{"v": 1	"t": 516441	"P": 1020.0	"F": 0}
{"v": 1	"t": 516461	"P": 1024.75	"F": 0}
{"v": 1	"t": 516482	"P": 1027.25	"F": 0}
{"v": 1	"t": 516503	"P": 1023.25	"F": 0}
{"v": 1	"t": 516523	"P": 1019.5	"F": 0}
{"v": 1	"t": 516543	"P": 1026.0	"F": 0}
{"v": 1	"t": 516564	"P": 1026.0	"F": 0}
{"v": 1	"t": 516584	"P": 1025.25	"F": 0}
{"v": 1	"t": 516604	"P": 1021.0	"F": 0}
{"v": 1	"t": 516625	"P": 1023.5	"F": 0}
{"v": 1	"t": 516645	"P": 1027.0	"F": 0}
{"v": 1	"t": 516665	"P": 1023.75	"F": 0}
{"v": 1	"t": 516685	"P": 1020.5	"F": 0}
{"v": 1	"t": 516706	"P": 1024.25	"F": 0}
{"v": 1	"t": 516726	"P": 1027.75	"F": 0}
{"v": 1	"t": 516746	"P": 1024.0	"F": 0}
{"v": 1	"t": 516767	"P": 1022.0	"F": 0}
{"v": 1	"t": 516787	"P": 1023.5	"F": 0}
{"v": 1	"t": 516807	"P": 1028.25	"F": 0}
{"v": 1	"t": 516828	"P": 1024.75	"F": 0}
{"v": 1	"t": 516848	"P": 1020.5	"F": 0}
{"v": 1	"t": 516868	"P": 1019.25	"F": 0}
{"v": 1	"t": 516888	"P": 1027.0	"F": 0}
{"v": 1	"t": 516909	"P": 1023.25	"F": 0}
{"v": 1	"t": 516929	"P": 1023.5	"F": 0}
{"v": 1	"t": 516949	"P": 1021.75	"F": 0}
{"v": 1	"t": 516970	"P": 1026.0	"F": 0}
{"v": 1	"t": 516990	"P": 1025.75	"F": 0}
{"v": 1	"t": 517011	"P": 1021.5	"F": 0}
{"v": 1	"t": 517031	"P": 1029.0	"F": 0}
{"v": 1	"t": 517051	"P": 1025.75	"F": 0}
{"v": 1	"t": 517072	"P": 1019.25	"F": 0}
{"v": 1	"t": 517092	"P": 1020.75	"F": 0}
{"v": 1	"t": 517112	"P": 1028.25	"F": 0}
{"v": 1	"t": 517133	"P": 1025.0	"F": 0}
{"v": 1	"t": 517153	"P": 1021.5	"F": 0}
{"v": 1	"t": 517173	"P": 1022.75	"F": 0}
{"v": 1	"t": 517193	"P": 1027.5	"F": 0}
{"v": 1	"t": 517214	"P": 1024.5	"F": 0}
{"v": 1	"t": 517234	"P": 1021.75	"F": 0}
{"v": 1	"t": 517254	"P": 1021.0	"F": 0}
{"v": 1	"t": 517275	"P": 1027.0	"F": 0}
{"v": 1	"t": 517295	"P": 1026.0	"F": 0}
{"v": 1	"t": 517315	"P": 1022.5	"F": 0}
{"v": 1	"t": 517336	"P": 1020.25	"F": 0	"C": 47.835	"D": 3162	"sn": 54091779688249	"file": "/data/device_log/data0000.out"}
{"v": 1	"t": 517356	"P": 1027.25	"F": 0}
{"v": 1	"t": 517376	"P": 1026.5	"F": 0}
{"v": 1	"t": 517397	"P": 1023.0	"F": 0}
{"v": 1	"t": 517417	"P": 1022.25	"F": 0}
{"v": 1	"t": 517437	"P": 1029.25	"F": 0}
{"v": 1	"t": 517457	"P": 1026.0	"F": 0}
{"v": 1	"t": 517478	"P": 1022.75	"F": 0}
{"v": 1	"t": 517498	"P": 1022.0	"F": 0}
{"v": 1	"t": 517518	"P": 1029.25	"F": 0}
{"v": 1	"t": 517539	"P": 1026.25	"F": 0}
{"v": 1	"t": 517559	"P": 1021.25	"F": 0}
{"v": 1	"t": 517580	"P": 1026.5	"F": 0}
{"v": 1	"t": 517600	"P": 1025.25	"F": 0}
{"v": 1	"t": 517620	"P": 1022.0	"F": 0}
{"v": 1	"t": 517641	"P": 1025.75	"F": 0}
{"v": 1	"t": 517661	"P": 1028.25	"F": 0}
{"v": 1	"t": 517681	"P": 1024.75	"F": 0}
{"v": 1	"t": 517702	"P": 1022.0	"F": 0}
{"v": 1	"t": 517722	"P": 1024.75	"F": 0}
{"v": 1	"t": 517742	"P": 1026.75	"F": 0}
{"v": 1	"t": 517763	"P": 1027.0	"F": 0}
{"v": 1	"t": 517783	"P": 1021.75	"F": 0}
{"v": 1	"t": 517803	"P": 1024.25	"F": 0}
{"v": 1	"t": 517823	"P": 1029.75	"F": 0}
{"v": 1	"t": 517844	"P": 1026.25	"F": 0}
{"v": 1	"t": 517864	"P": 1022.75	"F": 0}
{"v": 1	"t": 517884	"P": 1023.5	"F": 0}
{"v": 1	"t": 517905	"P": 1027.5	"F": 0}
{"v": 1	"t": 517925	"P": 1026.0	"F": 0}
{"v": 1	"t": 517945	"P": 1025.0	"F": 0}
{"v": 1	"t": 517966	"P": 1023.25	"F": 0}
{"v": 1	"t": 517986	"P": 1027.5	"F": 0}
{"v": 1	"t": 518006	"P": 1024.5	"F": 0}
{"v": 1	"t": 518027	"P": 1022.25	"F": 0}
{"v": 1	"t": 518047	"P": 1022.5	"F": 0}
{"v": 1	"t": 518067	"P": 1029.5	"F": 0}
{"v": 1	"t": 518087	"P": 1027.5	"F": 0}
{"v": 1	"t": 518108	"P": 1024.0	"F": 0}
{"v": 1	"t": 518128	"P": 1023.75	"F": 0}
{"v": 1	"t": 518149	"P": 1027.75	"F": 0}
{"v": 1	"t": 518169	"P": 1022.25	"F": 0}
{"v": 1	"t": 518189	"P": 1024.25	"F": 0}
{"v": 1	"t": 518210	"P": 1027.25	"F": 0}
{"v": 1	"t": 518230	"P": 1027.5	"F": 0}
{"v": 1	"t": 518250	"P": 1023.25	"F": 0}
{"v": 1	"t": 518271	"P": 1020.5	"F": 0}
{"v": 1	"t": 518291	"P": 1028.25	"F": 0}
{"v": 1	"t": 518311	"P": 1027.25	"F": 0}
{"v": 1	"t": 518332	"P": 1023.25	"F": 0}
{"v": 1	"t": 518352	"P": 1022.5	"F": 0	"C": 47.855	"D": 3162	"sn": 54091779688249	"file": "/data/device_log/data0000.out"}
{"v": 1	"t": 518372	"P": 1027.75	"F": 0}
{"v": 1	"t": 518392	"P": 1027.5	"F": 0}
{"v": 1	"t": 518413	"P": 1023.75	"F": 0}
{"v": 1	"t": 518433	"P": 1022.25	"F": 0}
{"v": 1	"t": 518453	"P": 1027.0	"F": 0}
{"v": 1	"t": 518474	"P": 1026.75	"F": 0}
{"v": 1	"t": 518494	"P": 1024.25	"F": 0}
{"v": 1	"t": 518514	"P": 1022.25	"F": 0}
{"v": 1	"t": 518535	"P": 1026.0	"F": 0}
{"v": 1	"t": 518555	"P": 1029.0	"F": 0}
{"v": 1	"t": 518575	"P": 1023.5	"F": 0}
{"v": 1	"t": 518596	"P": 1021.75	"F": 0}
{"v": 1	"t": 518616	"P": 1026.0	"F": 0}
{"v": 1	"t": 518636	"P": 1028.25	"F": 0}
{"v": 1	"t": 518656	"P": 1023.0	"F": 0}
{"v": 1	"t": 518677	"P": 1022.75	"F": 0}
{"v": 1	"t": 518697	"P": 1026.0	"F": 0}
{"v": 1	"t": 518718	"P": 1025.25	"F": 0}
{"v": 1	"t": 518738	"P": 1021.5	"F": 0}
{"v": 1	"t": 518758	"P": 1027.5	"F": 0}
{"v": 1	"t": 518779	"P": 1027.75	"F": 0}
{"v": 1	"t": 518799	"P": 1023.25	"F": 0}
{"v": 1	"t": 518819	"P": 1021.25	"F": 0}
{"v": 1	"t": 518840	"P": 1026.5	"F": 0}
{"v": 1	"t": 518860	"P": 1027.25	"F": 0}
{"v": 1	"t": 518880	"P": 1025.25	"F": 0}
{"v": 1	"t": 518901	"P": 1022.75	"F": 0}
{"v": 1	"t": 518921	"P": 1027.75	"F": 0}
{"v": 1	"t": 518941	"P": 1027.75	"F": 0}
{"v": 1	"t": 518961	"P": 1024.5	"F": 0}
{"v": 1	"t": 518982	"P": 1022.25	"F": 0}
{"v": 1	"t": 519002	"P": 1026.25	"F": 0}
{"v": 1	"t": 519022	"P": 1028.0	"F": 0}
{"v": 1	"t": 519043	"P": 1026.0	"F": 0}
{"v": 1	"t": 519063	"P": 1020.5	"F": 0}
{"v": 1	"t": 519083	"P": 1024.0	"F": 0}
{"v": 1	"t": 519104	"P": 1029.5	"F": 0}
{"v": 1	"t": 519124	"P": 1025.25	"F": 0}
{"v": 1	"t": 519144	"P": 1022.0	"F": 0}
{"v": 1	"t": 519165	"P": 1025.0	"F": 0}
{"v": 1	"t": 519185	"P": 1029.25	"F": 0}
{"v": 1	"t": 519205	"P": 1025.0	"F": 0}
{"v": 1	"t": 519226	"P": 1021.0	"F": 0}
{"v": 1	"t": 519246	"P": 1026.0	"F": 0}
{"v": 1	"t": 519266	"P": 1023.25	"F": 0}
{"v": 1	"t": 519287	"P": 1023.0	"F": 0}
{"v": 1	"t": 519307	"P": 1028.25	"F": 0}
{"v": 1	"t": 519328	"P": 1022.25	"F": 0}
{"v": 1	"t": 519348	"P": 1024.5	"F": 0}
{"v": 1	"t": 519369	"P": 1027.5	"F": 0	"C": 47.895	"D": 3162	"sn": 54091779688249	"file": "/data/device_log/data0000.out"}
{"v": 1	"t": 519389	"P": 1022.0	"F": 0}
{"v": 1	"t": 519410	"P": 1027.0	"F": 0}
{"v": 1	"t": 519430	"P": 1026.0	"F": 0}
{"v": 1	"t": 519450	"P": 1021.0	"F": 0}
{"v": 1	"t": 519471	"P": 1023.25	"F": 0}
{"v": 1	"t": 519491	"P": 1027.5	"F": 0}
{"v": 1	"t": 519511	"P": 1025.25	"F": 0}
{"v": 1	"t": 519532	"P": 1023.0	"F": 0}
{"v": 1	"t": 519552	"P": 1024.0	"F": 0}
{"v": 1	"t": 519572	"P": 1028.75	"F": 0}
{"v": 1	"t": 519593	"P": 1024.5	"F": 0}
{"v": 1	"t": 519613	"P": 1021.75	"F": 0}
{"v": 1	"t": 519633	"P": 1025.25	"F": 1}
{"v": 1	"t": 519654	"P": 1027.25	"F": 0}
{"v": 1	"t": 519674	"P": 1025.5	"F": 0}
{"v": 1	"t": 519694	"P": 1019.75	"F": 0}
{"v": 1	"t": 519715	"P": 1024.5	"F": 0}
{"v": 1	"t": 519735	"P": 1026.5	"F": 0}
{"v": 1	"t": 519755	"P": 1025.5	"F": 0}
{"v": 1	"t": 519775	"P": 1022.25	"F": 0}
{"v": 1	"t": 519796	"P": 1023.5	"F": 0}
{"v": 1	"t": 519816	"P": 1028.0	"F": 0}
{"v": 1	"t": 519836	"P": 1025.0	"F": 0}
{"v": 1	"t": 519857	"P": 1022.0	"F": 0}
{"v": 1	"t": 519877	"P": 1024.0	"F": 0}
{"v": 1	"t": 519897	"P": 1029.5	"F": 0}
{"v": 1	"t": 519918	"P": 1025.5	"F": 0}
{"v": 1	"t": 519938	"P": 1021.75	"F": 0}
{"v": 1	"t": 519959	"P": 1027.5	"F": 0}
{"v": 1	"t": 519979	"P": 1025.5	"F": 0}
{"v": 1	"t": 519999	"P": 1020.5	"F": 0}
{"v": 1	"t": 520020	"P": 1026.5	"F": 0}
{"v": 1	"t": 520040	"P": 1026.0	"F": 0}
{"v": 1	"t": 520060	"P": 1023.25	"F": 0}
{"v": 1	"t": 520081	"P": 1021.25	"F": 0}
{"v": 1	"t": 520101	"P": 1025.5	"F": 0}
{"v": 1	"t": 520121	"P": 1028.5	"F": 0}
{"v": 1	"t": 520141	"P": 1024.75	"F": 0}
{"v": 1	"t": 520162	"P": 1019.75	"F": 0}
{"v": 1	"t": 520182	"P": 1025.0	"F": 0}
{"v": 1	"t": 520202	"P": 1027.5	"F": 0}
{"v": 1	"t": 520223	"P": 1024.25	"F": 0}
{"v": 1	"t": 520243	"P": 1021.5	"F": 0}
{"v": 1	"t": 520263	"P": 1026.75	"F": 0}
{"v": 1	"t": 520284	"P": 1028.5	"F": 0}
{"v": 1	"t": 520304	"P": 1023.75	"F": 0}
{"v": 1	"t": 520324	"P": 1021.75	"F": 0}
{"v": 1	"t": 520345	"P": 1022.75	"F": 0}
{"v": 1	"t": 520365	"P": 1029.0	"F": 0}
{"v": 1	"t": 520385	"P": 1023.25	"F": 0	"C": 47.945	"D": 3162	"sn": 54091779688249	"file": "/data/device_log/data0000.out"}
{"v": 1	"t": 520406	"P": 1021.75	"F": 0}
{"v": 1	"t": 520426	"P": 1025.75	"F": 0}
{"v": 1	"t": 520446	"P": 1029.75	"F": 0}
{"v": 1	"t": 520466	"P": 1025.25	"F": 0}
{"v": 1	"t": 520487	"P": 1024.5	"F": 0}
{"v": 1	"t": 520507	"P": 1029.75	"F": 0}
{"v": 1	"t": 520527	"P": 1025.75	"F": 0}
{"v": 1	"t": 520548	"P": 1022.25	"F": 0}
{"v": 1	"t": 520568	"P": 1020.25	"F": 0}
{"v": 1	"t": 520588	"P": 1027.0	"F": 0}
{"v": 1	"t": 520609	"P": 1027.25	"F": 0}
{"v": 1	"t": 520629	"P": 1022.75	"F": 0}
{"v": 1	"t": 520649	"P": 1021.75	"F": 0}
{"v": 1	"t": 520670	"P": 1026.25	"F": 0}
{"v": 1	"t": 520690	"P": 1026.75	"F": 0}
{"v": 1	"t": 520710	"P": 1025.25	"F": 0}
{"v": 1	"t": 520731	"P": 1020.75	"F": 0}
{"v": 1	"t": 520751	"P": 1027.25	"F": 0}
{"v": 1	"t": 520771	"P": 1028.75	"F": 0}
{"v": 1	"t": 520791	"P": 1025.0	"F": 0}
{"v": 1	"t": 520812	"P": 1022.5	"F": 0}
{"v": 1	"t": 520832	"P": 1024.0	"F": 0}
{"v": 1	"t": 520852	"P": 1027.5	"F": 0}
{"v": 1	"t": 520873	"P": 1024.0	"F": 0}
{"v": 1	"t": 520893	"P": 1020.75	"F": 0}
{"v": 1	"t": 520913	"P": 1024.25	"F": 0}
{"v": 1	"t": 520934	"P": 1028.0	"F": 0}
{"v": 1	"t": 520954	"P": 1024.75	"F": 0}
{"v": 1	"t": 520974	"P": 1022.0	"F": 0}
{"v": 1	"t": 520995	"P": 1026.0	"F": 0}
{"v": 1	"t": 521015	"P": 1026.0	"F": 0}
{"v": 1	"t": 521035	"P": 1023.5	"F": 0}
{"v": 1	"t": 521056	"P": 1027.0	"F": 0}
{"v": 1	"t": 521076	"P": 1027.5	"F": 0}
{"v": 1	"t": 521096	"P": 1025.75	"F": 0}
{"v": 1	"t": 521117	"P": 1020.75	"F": 0}
{"v": 1	"t": 521137	"P": 1023.5	"F": 0}
{"v": 1	"t": 521157	"P": 1029.0	"F": 0}
{"v": 1	"t": 521178	"P": 1025.75	"F": 0}
{"v": 1	"t": 521198	"P": 1021.0	"F": 0}
{"v": 1	"t": 521218	"P": 1024.5	"F": 0}
{"v": 1	"t": 521239	"P": 1029.25	"F": 0}
{"v": 1	"t": 521259	"P": 1026.5	"F": 0}
{"v": 1	"t": 521279	"P": 1020.5	"F": 0}
{"v": 1	"t": 521299	"P": 1024.0	"F": 0}
{"v": 1	"t": 521320	"P": 1029.25	"F": 0}
{"v": 1	"t": 521340	"P": 1024.75	"F": 0}
{"v": 1	"t": 521360	"P": 1021.5	"F": 0}
{"v": 1	"t": 521381	"P": 1023.0	"F": 0}
{"v": 1	"t": 521401	"P": 1029.5	"F": 0	"C": 47.94	"D": 3162	"sn": 54091779688249	"file": "/data/device_log/data0000.out"}
{"v": 1	"t": 521421	"P": 1024.5	"F": 0}
{"v": 1	"t": 521442	"P": 1022.25	"F": 0}
{"v": 1	"t": 521462	"P": 1025.75	"F": 0}
{"v": 1	"t": 521482	"P": 1027.25	"F": 0}
{"v": 1	"t": 521503	"P": 1024.5	"F": 0}
{"v": 1	"t": 521523	"P": 1022.25	"F": 0}
{"v": 1	"t": 521543	"P": 1023.25	"F": 0}
{"v": 1	"t": 521564	"P": 1028.5	"F": 0}
{"v": 1	"t": 521584	"P": 1021.75	"F": 0}
{"v": 1	"t": 521605	"P": 1025.25	"F": 0}
{"v": 1	"t": 521625	"P": 1026.5	"F": 0}
{"v": 1	"t": 521645	"P": 1024.25	"F": 0}
{"v": 1	"t": 521666	"P": 1020.75	"F": 0}
{"v": 1	"t": 521686	"P": 1028.5	"F": 0}
{"v": 1	"t": 521706	"P": 1026.5	"F": 0}
{"v": 1	"t": 521727	"P": 1024.0	"F": 0}
{"v": 1	"t": 521747	"P": 1022.5	"F": 0}
{"v": 1	"t": 521767	"P": 1026.75	"F": 0}
{"v": 1	"t": 521787	"P": 1028.25	"F": 0}
{"v": 1	"t": 521808	"P": 1023.5	"F": 0}
{"v": 1	"t": 521828	"P": 1023.0	"F": 0}
{"v": 1	"t": 521848	"P": 1025.75	"F": 0}
{"v": 1	"t": 521869	"P": 1027.75	"F": 0}
{"v": 1	"t": 521889	"P": 1026.0	"F": 0}
{"v": 1	"t": 521909	"P": 1021.25	"F": 0}
{"v": 1	"t": 521930	"P": 1025.75	"F": 0}
{"v": 1	"t": 521950	"P": 1027.25	"F": 0}
{"v": 1	"t": 521970	"P": 1025.75	"F": 0}
{"v": 1	"t": 521990	"P": 1021.25	"F": 0}
{"v": 1	"t": 522011	"P": 1025.0	"F": 0}
{"v": 1	"t": 522031	"P": 1028.0	"F": 0}
{"v": 1	"t": 522051	"P": 1026.25	"F": 0}
{"v": 1	"t": 522072	"P": 1022.25	"F": 0}
{"v": 1	"t": 522092	"P": 1025.0	"F": 0}
{"v": 1	"t": 522112	"P": 1029.75	"F": 0}
{"v": 1	"t": 522133	"P": 1024.0	"F": 0}
{"v": 1	"t": 522153	"P": 1027.75	"F": 0}
{"v": 1	"t": 522174	"P": 1028.0	"F": 0}
{"v": 1	"t": 522194	"P": 1023.25	"F": 0}
{"v": 1	"t": 522214	"P": 1023.75	"F": 0}
{"v": 1	"t": 522235	"P": 1029.75	"F": 0}
{"v": 1	"t": 522255	"P": 1027.0	"F": 0}
{"v": 1	"t": 522275	"P": 1023.5	"F": 0}
{"v": 1	"t": 522296	"P": 1021.75	"F": 0}
{"v": 1	"t": 522316	"P": 1028.25	"F": 0}
{"v": 1	"t": 522336	"P": 1027.25	"F": 0}
{"v": 1	"t": 522357	"P": 1024.25	"F": 0}
{"v": 1	"t": 522377	"P": 1023.25	"F": 0}
{"v": 1	"t": 522397	"P": 1027.5	"F": 0}
{"v": 1	"t": 522417	"P": 1027.25	"F": 0	"C": 48.015	"D": 3161	"sn": 54091779688249	"file": "/data/device_log/data0000.out"}
{"v": 1	"t": 522438	"P": 1024.0	"F": 0}
{"v": 1	"t": 522458	"P": 1022.5	"F": 0}
{"v": 1	"t": 522478	"P": 1027.0	"F": 0}
{"v": 1	"t": 522499	"P": 1027.0	"F": 0}
{"v": 1	"t": 522519	"P": 1024.25	"F": 0}
{"v": 1	"t": 522539	"P": 1021.5	"F": 0}
{"v": 1	"t": 522560	"P": 1026.5	"F": 0}
{"v": 1	"t": 522580	"P": 1028.25	"F": 0}
{"v": 1	"t": 522600	"P": 1023.0	"F": 0}
{"v": 1	"t": 522621	"P": 1020.75	"F": 0}
{"v": 1	"t": 522641	"P": 1028.75	"F": 0}
{"v": 1	"t": 522661	"P": 1027.75	"F": 0}
{"v": 1	"t": 522682	"P": 1023.75	"F": 0}
{"v": 1	"t": 522702	"P": 1026.0	"F": 0}
{"v": 1	"t": 522723	"P": 1027.5	"F": 0}
{"v": 1	"t": 522743	"P": 1022.75	"F": 0}
{"v": 1	"t": 522763	"P": 1026.75	"F": 0}
{"v": 1	"t": 522784	"P": 1026.0	"F": 0}
{"v": 1	"t": 522804	"P": 1021.5	"F": 0}
{"v": 1	"t": 522825	"P": 1027.75	"F": 0}
{"v": 1	"t": 522845	"P": 1022.75	"F": 0}
{"v": 1	"t": 522866	"P": 1023.75	"F": 0}
{"v": 1	"t": 522886	"P": 1027.25	"F": 0}
{"v": 1	"t": 522906	"P": 1024.5	"F": 0}
{"v": 1	"t": 522927	"P": 1021.5	"F": 0}
{"v": 1	"t": 522947	"P": 1023.5	"F": 0}
{"v": 1	"t": 522967	"P": 1028.5	"F": 0}
{"v": 1	"t": 522988	"P": 1027.5	"F": 0}
{"v": 1	"t": 523008	"P": 1024.0	"F": 0}
{"v": 1	"t": 523028	"P": 1023.0	"F": 0}
{"v": 1	"t": 523048	"P": 1028.75	"F": 0}
{"v": 1	"t": 523069	"P": 1027.5	"F": 0}
{"v": 1	"t": 523089	"P": 1023.5	"F": 0}
{"v": 1	"t": 523109	"P": 1020.75	"F": 0}
{"v": 1	"t": 523130	"P": 1028.75	"F": 0}
{"v": 1	"t": 523150	"P": 1028.0	"F": 0}
{"v": 1	"t": 523170	"P": 1023.0	"F": 0}
{"v": 1	"t": 523191	"P": 1022.0	"F": 0}
{"v": 1	"t": 523211	"P": 1027.5	"F": 0}
{"v": 1	"t": 523231	"P": 1027.5	"F": 0}
{"v": 1	"t": 523252	"P": 1023.25	"F": 0}
{"v": 1	"t": 523272	"P": 1023.0	"F": 0}
{"v": 1	"t": 523292	"P": 1028.25	"F": 0}
{"v": 1	"t": 523312	"P": 1027.75	"F": 0}
{"v": 1	"t": 523333	"P": 1023.75	"F": 0}
{"v": 1	"t": 523353	"P": 1021.5	"F": 0}
{"v": 1	"t": 523373	"P": 1028.25	"F": 0}
{"v": 1	"t": 523394	"P": 1024.0	"F": 0}
{"v": 1	"t": 523414	"P": 1022.5	"F": 0}
{"v": 1	"t": 523435	"P": 1029.25	"F": 0	"C": 48.01	"D": 3160	"sn": 54091779688249	"file": "/data/device_log/data0000.out"}
{"v": 1	"t": 523455	"P": 1027.5	"F": 0}
{"v": 1	"t": 523475	"P": 1024.5	"F": 0}
{"v": 1	"t": 523496	"P": 1022.5	"F": 0}
{"v": 1	"t": 523516	"P": 1029.5	"F": 0}
{"v": 1	"t": 523536	"P": 1026.25	"F": 0}
{"v": 1	"t": 523557	"P": 1024.5	"F": 0}
{"v": 1	"t": 523577	"P": 1023.0	"F": 0}
{"v": 1	"t": 523597	"P": 1027.0	"F": 0}
{"v": 1	"t": 523617	"P": 1028.75	"F": 0}
{"v": 1	"t": 523638	"P": 1022.75	"F": 0}
{"v": 1	"t": 523658	"P": 1022.25	"F": 0}
{"v": 1	"t": 523678	"P": 1026.25	"F": 0}
{"v": 1	"t": 523699	"P": 1028.75	"F": 0}
{"v": 1	"t": 523719	"P": 1025.5	"F": 0}
{"v": 1	"t": 523739	"P": 1023.5	"F": 0}
{"v": 1	"t": 523760	"P": 1026.25	"F": -1}
{"v": 1	"t": 523780	"P": 1027.25	"F": 0}
{"v": 1	"t": 523800	"P": 1024.25	"F": 0}
{"v": 1	"t": 523821	"P": 1022.0	"F": 0}
{"v": 1	"t": 523841	"P": 1027.0	"F": 0}
{"v": 1	"t": 523861	"P": 1029.25	"F": 1}
{"v": 1	"t": 523881	"P": 1024.75	"F": 0}
{"v": 1	"t": 523902	"P": 1020.25	"F": 1}
{"v": 1	"t": 523922	"P": 1026.25	"F": 1}
{"v": 1	"t": 523943	"P": 1035.75	"F": 12}
{"v": 1	"t": 523963	"P": 1086.75	"F": 349}
{"v": 1	"t": 523983	"P": 1198.25	"F": 1019}
{"v": 1	"t": 524004	"P": 1366.25	"F": 2470}
{"v": 1	"t": 524024	"P": 1459.5	"F": 3994}
{"v": 1	"t": 524044	"P": 1489.75	"F": 4975}
{"v": 1	"t": 524065	"P": 1480.25	"F": 5322}
{"v": 1	"t": 524085	"P": 1481.5	"F": 5359}
{"v": 1	"t": 524105	"P": 1479.25	"F": 5419}
{"v": 1	"t": 524126	"P": 1476.75	"F": 5563}
{"v": 1	"t": 524146	"P": 1490.75	"F": 5398}
{"v": 1	"t": 524166	"P": 1482.5	"F": 5670}
{"v": 1	"t": 524186	"P": 1472.25	"F": 5678}
{"v": 1	"t": 524207	"P": 1467.5	"F": 5655}
{"v": 1	"t": 524227	"P": 1465.5	"F": 5567}
{"v": 1	"t": 524247	"P": 1452.5	"F": 5462}
{"v": 1	"t": 524268	"P": 1444.5	"F": 5508}
{"v": 1	"t": 524288	"P": 1441.5	"F": 5421}
{"v": 1	"t": 524308	"P": 1445.5	"F": 5428}
{"v": 1	"t": 524329	"P": 1449.25	"F": 5505}
{"v": 1	"t": 524349	"P": 1443.75	"F": 5482}
{"v": 1	"t": 524369	"P": 1449.75	"F": 5588}
{"v": 1	"t": 524390	"P": 1447.25	"F": 5890}
{"v": 1	"t": 524410	"P": 1459.0	"F": 5635}
{"v": 1	"t": 524430	"P": 1450.75	"F": 5756}
{"v": 1	"t": 524450	"P": 1449.75	"F": 5564	"C": 48.005	"D": 3159	"sn": 54091779688249	"file": "/data/device_log/data0000.out"}
{"v": 1	"t": 524471	"P": 1444.5	"F": 5440}
{"v": 1	"t": 524491	"P": 1443.75	"F": 5391}
{"v": 1	"t": 524512	"P": 1440.75	"F": 5545}
{"v": 1	"t": 524532	"P": 1434.25	"F": 5475}
{"v": 1	"t": 524552	"P": 1446.75	"F": 5471}
{"v": 1	"t": 524573	"P": 1446.5	"F": 5455}
{"v": 1	"t": 524593	"P": 1445.75	"F": 5739}
{"v": 1	"t": 524613	"P": 1444.75	"F": 5593}
{"v": 1	"t": 524634	"P": 1455.5	"F": 5623}
{"v": 1	"t": 524654	"P": 1446.75	"F": 5631}
{"v": 1	"t": 524674	"P": 1444.75	"F": 5685}
{"v": 1	"t": 524695	"P": 1442.5	"F": 5650}
{"v": 1	"t": 524715	"P": 1439.75	"F": 5480}
{"v": 1	"t": 524735	"P": 1438.5	"F": 5645}
{"v": 1	"t": 524755	"P": 1436.75	"F": 5524}
{"v": 1	"t": 524776	"P": 1427.25	"F": 5521}
{"v": 1	"t": 524796	"P": 1439.25	"F": 5546}
{"v": 1	"t": 524816	"P": 1451.0	"F": 5719}
{"v": 1	"t": 524837	"P": 1445.5	"F": 5653}
{"v": 1	"t": 524857	"P": 1440.75	"F": 5593}
{"v": 1	"t": 524877	"P": 1456.75	"F": 5593}
{"v": 1	"t": 524898	"P": 1449.75	"F": 5381}
{"v": 1	"t": 524918	"P": 1445.0	"F": 5814}
{"v": 1	"t": 524938	"P": 1452.75	"F": 5517}
{"v": 1	"t": 524958	"P": 1455.75	"F": 5481}
{"v": 1	"t": 524979	"P": 1446.75	"F": 5590}
{"v": 1	"t": 524999	"P": 1442.75	"F": 5543}
{"v": 1	"t": 525019	"P": 1450.5	"F": 5359}
{"v": 1	"t": 525040	"P": 1443.75	"F": 5709}
{"v": 1	"t": 525060	"P": 1456.75	"F": 5626}
{"v": 1	"t": 525081	"P": 1453.0	"F": 5602}
{"v": 1	"t": 525101	"P": 1450.5	"F": 5747}
{"v": 1	"t": 525121	"P": 1449.25	"F": 5538}
{"v": 1	"t": 525142	"P": 1456.5	"F": 5567}
{"v": 1	"t": 525162	"P": 1454.25	"F": 5565}
{"v": 1	"t": 525182	"P": 1460.5	"F": 5488}
{"v": 1	"t": 525203	"P": 1459.0	"F": 5499}
{"v": 1	"t": 525223	"P": 1455.0	"F": 5556}
{"v": 1	"t": 525243	"P": 1451.75	"F": 5604}
{"v": 1	"t": 525263	"P": 1464.0	"F": 5575}
{"v": 1	"t": 525284	"P": 1468.5	"F": 5471}
{"v": 1	"t": 525304	"P": 1463.25	"F": 5504}
{"v": 1	"t": 525324	"P": 1466.25	"F": 5565}
{"v": 1	"t": 525345	"P": 1476.5	"F": 5599}
{"v": 1	"t": 525365	"P": 1477.0	"F": 5630}
{"v": 1	"t": 525385	"P": 1468.5	"F": 5620}
{"v": 1	"t": 525406	"P": 1473.25	"F": 5550}
{"v": 1	"t": 525426	"P": 1479.75	"F": 5387}
{"v": 1	"t": 525446	"P": 1478.75	"F": 5479}
{"v": 1	"t": 525466	"P": 1483.5	"F": 5355	"C": 48.015	"D": 3158	"sn": 54091779688249	"file": "/data/device_log/data0000.out"}
{"v": 1	"t": 525487	"P": 1478.0	"F": 5421}
{"v": 1	"t": 525507	"P": 1488.0	"F": 5444}
{"v": 1	"t": 525527	"P": 1488.75	"F": 5516}
{"v": 1	"t": 525548	"P": 1499.0	"F": 5526}
{"v": 1	"t": 525568	"P": 1496.25	"F": 5284}
{"v": 1	"t": 525589	"P": 1497.5	"F": 5533}
{"v": 1	"t": 525609	"P": 1503.0	"F": 5439}
{"v": 1	"t": 525629	"P": 1499.75	"F": 5592}
{"v": 1	"t": 525650	"P": 1502.0	"F": 5504}
{"v": 1	"t": 525670	"P": 1506.25	"F": 5540}
{"v": 1	"t": 525690	"P": 1513.0	"F": 5556}
{"v": 1	"t": 525711	"P": 1522.0	"F": 5412}
{"v": 1	"t": 525731	"P": 1518.5	"F": 5529}
{"v": 1	"t": 525751	"P": 1520.5	"F": 5459}
{"v": 1	"t": 525772	"P": 1527.75	"F": 5471}
{"v": 1	"t": 525792	"P": 1531.0	"F": 5319}
{"v": 1	"t": 525812	"P": 1536.75	"F": 5586}
{"v": 1	"t": 525832	"P": 1549.0	"F": 5542}
{"v": 1	"t": 525853	"P": 1553.5	"F": 5429}
{"v": 1	"t": 525873	"P": 1554.25	"F": 5313}
{"v": 1	"t": 525893	"P": 1563.5	"F": 5425}
{"v": 1	"t": 525914	"P": 1565.25	"F": 5629}
{"v": 1	"t": 525934	"P": 1562.0	"F": 5425}
{"v": 1	"t": 525954	"P": 1570.25	"F": 5359}
{"v": 1	"t": 525975	"P": 1578.25	"F": 5353}
{"v": 1	"t": 525995	"P": 1586.5	"F": 5288}
{"v": 1	"t": 526015	"P": 1589.25	"F": 5528}
{"v": 1	"t": 526036	"P": 1603.0	"F": 5340}
{"v": 1	"t": 526056	"P": 1611.5	"F": 5418}
{"v": 1	"t": 526076	"P": 1634.0	"F": 5459}
{"v": 1	"t": 526096	"P": 1629.0	"F": 5358}
{"v": 1	"t": 526117	"P": 1642.0	"F": 5354}
{"v": 1	"t": 526137	"P": 1655.75	"F": 5426}
{"v": 1	"t": 526158	"P": 1665.75	"F": 5377}
{"v": 1	"t": 526178	"P": 1667.75	"F": 5457}
{"v": 1	"t": 526199	"P": 1690.5	"F": 5486}
{"v": 1	"t": 526219	"P": 1683.5	"F": 5509}
{"v": 1	"t": 526240	"P": 1698.5	"F": 5410}
{"v": 1	"t": 526260	"P": 1715.75	"F": 5489}
{"v": 1	"t": 526281	"P": 1721.75	"F": 5492}
{"v": 1	"t": 526301	"P": 1742.5	"F": 5339}
{"v": 1	"t": 526321	"P": 1751.25	"F": 5319}
{"v": 1	"t": 526342	"P": 1762.75	"F": 5223}
{"v": 1	"t": 526362	"P": 1784.0	"F": 5273}
{"v": 1	"t": 526382	"P": 1802.25	"F": 5334}
{"v": 1	"t": 526403	"P": 1809.0	"F": 5143}
{"v": 1	"t": 526423	"P": 1831.25	"F": 5293}
{"v": 1	"t": 526443	"P": 1851.0	"F": 5271}
{"v": 1	"t": 526464	"P": 1871.25	"F": 5445}
{"v": 1	"t": 526484	"P": 1887.0	"F": 5323	"C": 48.0	"D": 3157	"sn": 54091779688249	"file": "/data/device_log/data0000.out"}
{"v": 1	"t": 526504	"P": 1891.75	"F": 5367}
{"v": 1	"t": 526525	"P": 1899.75	"F": 5524}
{"v": 1	"t": 526545	"P": 1886.25	"F": 5456}
{"v": 1	"t": 526565	"P": 1875.75	"F": 5444}
{"v": 1	"t": 526585	"P": 1886.75	"F": 5533}
{"v": 1	"t": 526606	"P": 1876.75	"F": 5446}
{"v": 1	"t": 526626	"P": 1884.5	"F": 5601}
{"v": 1	"t": 526646	"P": 1876.25	"F": 5419}
{"v": 1	"t": 526667	"P": 1872.75	"F": 5438}
{"v": 1	"t": 526687	"P": 1879.5	"F": 5474}
{"v": 1	"t": 526707	"P": 1876.0	"F": 5171}
{"v": 1	"t": 526728	"P": 1876.5	"F": 5654}
{"v": 1	"t": 526748	"P": 1876.75	"F": 5321}
{"v": 1	"t": 526768	"P": 1871.0	"F": 5283}
{"v": 1	"t": 526789	"P": 1878.0	"F": 5197}
{"v": 1	"t": 526809	"P": 1877.25	"F": 5125}
{"v": 1	"t": 526829	"P": 1877.0	"F": 5372}
{"v": 1	"t": 526850	"P": 1879.75	"F": 5359}
{"v": 1	"t": 526870	"P": 1877.75	"F": 5378}
{"v": 1	"t": 526891	"P": 1878.0	"F": 5480}
{"v": 1	"t": 526911	"P": 1880.5	"F": 5549}
{"v": 1	"t": 526931	"P": 1876.75	"F": 5317}
{"v": 1	"t": 526951	"P": 1878.25	"F": 5336}
{"v": 1	"t": 526972	"P": 1874.75	"F": 5381}
{"v": 1	"t": 526992	"P": 1881.25	"F": 5380}
{"v": 1	"t": 527012	"P": 1882.25	"F": 5447}
{"v": 1	"t": 527033	"P": 1883.75	"F": 5399}
{"v": 1	"t": 527053	"P": 1881.5	"F": 5271}
{"v": 1	"t": 527073	"P": 1874.0	"F": 5446}
{"v": 1	"t": 527094	"P": 1885.0	"F": 5363}
{"v": 1	"t": 527114	"P": 1883.25	"F": 5443}
{"v": 1	"t": 527134	"P": 1877.75	"F": 5559}
{"v": 1	"t": 527154	"P": 1883.5	"F": 5469}
{"v": 1	"t": 527175	"P": 1878.0	"F": 5508}
{"v": 1	"t": 527195	"P": 1885.5	"F": 5534}
{"v": 1	"t": 527215	"P": 1878.75	"F": 5391}
{"v": 1	"t": 527236	"P": 1878.5	"F": 5345}
{"v": 1	"t": 527256	"P": 1877.5	"F": 5168}
{"v": 1	"t": 527276	"P": 1891.75	"F": 5429}
{"v": 1	"t": 527297	"P": 1879.0	"F": 5487}
{"v": 1	"t": 527317	"P": 1890.0	"F": 5408}
{"v": 1	"t": 527337	"P": 1885.25	"F": 5413}
{"v": 1	"t": 527357	"P": 1893.5	"F": 5309}
{"v": 1	"t": 527378	"P": 1889.0	"F": 5449}
{"v": 1	"t": 527398	"P": 1888.0	"F": 5494}
{"v": 1	"t": 527419	"P": 1893.25	"F": 5420}
{"v": 1	"t": 527439	"P": 1878.25	"F": 5371}
{"v": 1	"t": 527459	"P": 1884.5	"F": 5381}
{"v": 1	"t": 527480	"P": 1893.5	"F": 5314}
{"v": 1	"t": 527500	"P": 1886.0	"F": 5332	"C": 47.995	"D": 3157	"sn": 54091779688249	"file": "/data/device_log/data0000.out"}
{"v": 1	"t": 527520	"P": 1881.25	"F": 5401}
{"v": 1	"t": 527541	"P": 1889.5	"F": 5462}
{"v": 1	"t": 527561	"P": 1891.75	"F": 5444}
{"v": 1	"t": 527581	"P": 1888.5	"F": 5423}
{"v": 1	"t": 527602	"P": 1891.75	"F": 5251}
{"v": 1	"t": 527622	"P": 1888.5	"F": 5426}
{"v": 1	"t": 527642	"P": 1892.25	"F": 5326}
{"v": 1	"t": 527663	"P": 1888.5	"F": 5567}
{"v": 1	"t": 527683	"P": 1880.25	"F": 5283}
{"v": 1	"t": 527703	"P": 1888.75	"F": 5598}
{"v": 1	"t": 527723	"P": 1894.25	"F": 5476}
{"v": 1	"t": 527744	"P": 1891.25	"F": 5319}
{"v": 1	"t": 527764	"P": 1890.5	"F": 5452}
{"v": 1	"t": 527784	"P": 1887.25	"F": 5399}
{"v": 1	"t": 527805	"P": 1885.0	"F": 5466}
{"v": 1	"t": 527825	"P": 1893.75	"F": 5450}
{"v": 1	"t": 527845	"P": 1879.75	"F": 5355}
{"v": 1	"t": 527866	"P": 1884.75	"F": 5425}
{"v": 1	"t": 527886	"P": 1891.0	"F": 5410}
{"v": 1	"t": 527906	"P": 1893.5	"F": 5329}
{"v": 1	"t": 527927	"P": 1885.75	"F": 5259}
{"v": 1	"t": 527947	"P": 1885.0	"F": 5562}
{"v": 1	"t": 527967	"P": 1884.75	"F": 5367}
{"v": 1	"t": 527988	"P": 1894.0	"F": 5468}
{"v": 1	"t": 528008	"P": 1888.0	"F": 5284}
{"v": 1	"t": 528029	"P": 1891.25	"F": 5501}
{"v": 1	"t": 528049	"P": 1878.5	"F": 5393}
{"v": 1	"t": 528069	"P": 1891.5	"F": 5358}
{"v": 1	"t": 528090	"P": 1874.25	"F": 5349}
{"v": 1	"t": 528110	"P": 1899.25	"F": 5485}
{"v": 1	"t": 528130	"P": 1883.75	"F": 5443}
{"v": 1	"t": 528150	"P": 1888.5	"F": 5320}
{"v": 1	"t": 528171	"P": 1891.25	"F": 5474}
{"v": 1	"t": 528191	"P": 1892.75	"F": 5387}
{"v": 1	"t": 528211	"P": 1891.5	"F": 5347}
{"v": 1	"t": 528232	"P": 1888.5	"F": 5463}
{"v": 1	"t": 528252	"P": 1885.5	"F": 5357}
{"v": 1	"t": 528272	"P": 1891.0	"F": 5342}
{"v": 1	"t": 528293	"P": 1887.25	"F": 5349}
{"v": 1	"t": 528313	"P": 1881.75	"F": 5330}
{"v": 1	"t": 528333	"P": 1884.75	"F": 5370}
{"v": 1	"t": 528354	"P": 1885.25	"F": 5572}
{"v": 1	"t": 528374	"P": 1880.75	"F": 5418}
{"v": 1	"t": 528394	"P": 1884.25	"F": 5242}
{"v": 1	"t": 528414	"P": 1887.75	"F": 5405}
{"v": 1	"t": 528435	"P": 1884.75	"F": 5367}
{"v": 1	"t": 528455	"P": 1884.25	"F": 5468}
{"v": 1	"t": 528475	"P": 1881.5	"F": 5413}
{"v": 1	"t": 528496	"P": 1885.75	"F": 5350}
{"v": 1	"t": 528516	"P": 1884.25	"F": 5483	"C": 48.005	"D": 3157	"sn": 54091779688249	"file": "/data/device_log/data0000.out"}
{"v": 1	"t": 528537	"P": 1885.0	"F": 5276}
{"v": 1	"t": 528557	"P": 1885.75	"F": 5110}
{"v": 1	"t": 528577	"P": 1884.0	"F": 5434}
{"v": 1	"t": 528598	"P": 1886.25	"F": 5427}
{"v": 1	"t": 528618	"P": 1895.75	"F": 5432}
{"v": 1	"t": 528638	"P": 1892.0	"F": 5280}
{"v": 1	"t": 528659	"P": 1888.25	"F": 5456}
{"v": 1	"t": 528679	"P": 1890.75	"F": 5494}
{"v": 1	"t": 528699	"P": 1883.75	"F": 5496}
{"v": 1	"t": 528720	"P": 1881.5	"F": 5478}
{"v": 1	"t": 528740	"P": 1888.5	"F": 5449}
{"v": 1	"t": 528760	"P": 1880.5	"F": 5531}
{"v": 1	"t": 528780	"P": 1882.0	"F": 5273}
{"v": 1	"t": 528801	"P": 1893.25	"F": 5478}
{"v": 1	"t": 528821	"P": 1887.25	"F": 5313}
{"v": 1	"t": 528841	"P": 1882.25	"F": 5438}
{"v": 1	"t": 528862	"P": 1876.75	"F": 5416}
{"v": 1	"t": 528882	"P": 1882.75	"F": 5465}
{"v": 1	"t": 528902	"P": 1888.5	"F": 5396}
{"v": 1	"t": 528923	"P": 1880.0	"F": 5436}
{"v": 1	"t": 528943	"P": 1886.75	"F": 5462}
{"v": 1	"t": 528963	"P": 1886.75	"F": 5437}
{"v": 1	"t": 528984	"P": 1884.25	"F": 5306}
{"v": 1	"t": 529004	"P": 1891.0	"F": 5562}
{"v": 1	"t": 529024	"P": 1879.5	"F": 5229}
{"v": 1	"t": 529044	"P": 1880.0	"F": 5400}
{"v": 1	"t": 529065	"P": 1884.75	"F": 5597}
{"v": 1	"t": 529085	"P": 1889.75	"F": 5399}
{"v": 1	"t": 529106	"P": 1874.0	"F": 5541}
{"v": 1	"t": 529126	"P": 1885.75	"F": 5539}
{"v": 1	"t": 529147	"P": 1875.0	"F": 5422}
{"v": 1	"t": 529167	"P": 1886.0	"F": 5570}
{"v": 1	"t": 529187	"P": 1879.5	"F": 5530}
{"v": 1	"t": 529208	"P": 1878.5	"F": 5391}
{"v": 1	"t": 529228	"P": 1880.75	"F": 5449}
{"v": 1	"t": 529248	"P": 1877.0	"F": 5336}
{"v": 1	"t": 529269	"P": 1885.5	"F": 5186}
{"v": 1	"t": 529289	"P": 1871.0	"F": 5357}
{"v": 1	"t": 529309	"P": 1880.25	"F": 5435}
{"v": 1	"t": 529329	"P": 1880.5	"F": 5435}
{"v": 1	"t": 529350	"P": 1882.0	"F": 5233}
{"v": 1	"t": 529370	"P": 1884.0	"F": 5371}
{"v": 1	"t": 529390	"P": 1880.5	"F": 5356}
{"v": 1	"t": 529411	"P": 1878.75	"F": 5387}
{"v": 1	"t": 529431	"P": 1886.75	"F": 5285}
{"v": 1	"t": 529451	"P": 1879.75	"F": 5376}
{"v": 1	"t": 529472	"P": 1887.0	"F": 5444}
{"v": 1	"t": 529492	"P": 1880.75	"F": 5387}
{"v": 1	"t": 529512	"P": 1878.75	"F": 5430}
{"v": 1	"t": 529533	"P": 1874.5	"F": 5399	"C": 48.015	"D": 3156	"sn": 54091779688249	"file": "/data/device_log/data0000.out"}
{"v": 1	"t": 529553	"P": 1884.75	"F": 5292}
{"v": 1	"t": 529573	"P": 1878.25	"F": 5320}
{"v": 1	"t": 529594	"P": 1881.75	"F": 5249}
{"v": 1	"t": 529614	"P": 1884.5	"F": 5561}
{"v": 1	"t": 529634	"P": 1881.5	"F": 5362}
{"v": 1	"t": 529655	"P": 1878.75	"F": 5475}
{"v": 1	"t": 529675	"P": 1881.25	"F": 5413}
{"v": 1	"t": 529695	"P": 1880.5	"F": 5312}
{"v": 1	"t": 529716	"P": 1882.75	"F": 5353}
{"v": 1	"t": 529736	"P": 1884.75	"F": 5575}
{"v": 1	"t": 529757	"P": 1876.0	"F": 5433}
{"v": 1	"t": 529777	"P": 1882.0	"F": 5346}
{"v": 1	"t": 529798	"P": 1880.75	"F": 5387}
{"v": 1	"t": 529818	"P": 1869.5	"F": 5324}
{"v": 1	"t": 529839	"P": 1887.75	"F": 5572}
{"v": 1	"t": 529859	"P": 1882.5	"F": 5442}
{"v": 1	"t": 529879	"P": 1883.0	"F": 5506}
{"v": 1	"t": 529899	"P": 1870.5	"F": 5413}
{"v": 1	"t": 529920	"P": 1883.75	"F": 5221}
{"v": 1	"t": 529940	"P": 1877.75	"F": 5433}
{"v": 1	"t": 529960	"P": 1878.25	"F": 5414}
{"v": 1	"t": 529981	"P": 1880.75	"F": 5311}
{"v": 1	"t": 530001	"P": 1883.0	"F": 5475}
{"v": 1	"t": 530021	"P": 1876.5	"F": 5298}
{"v": 1	"t": 530042	"P": 1868.75	"F": 5222}
{"v": 1	"t": 530062	"P": 1877.0	"F": 5433}
{"v": 1	"t": 530082	"P": 1880.5	"F": 5169}
{"v": 1	"t": 530103	"P": 1886.75	"F": 5457}
{"v": 1	"t": 530123	"P": 1878.0	"F": 5431}
{"v": 1	"t": 530143	"P": 1877.0	"F": 5102}
{"v": 1	"t": 530163	"P": 1878.0	"F": 5331}
{"v": 1	"t": 530184	"P": 1873.25	"F": 5375}
{"v": 1	"t": 530204	"P": 1878.5	"F": 5491}
{"v": 1	"t": 530224	"P": 1874.5	"F": 5304}
{"v": 1	"t": 530245	"P": 1883.75	"F": 5389}
{"v": 1	"t": 530265	"P": 1873.75	"F": 5292}
{"v": 1	"t": 530285	"P": 1872.25	"F": 5483}
{"v": 1	"t": 530306	"P": 1874.25	"F": 5418}
{"v": 1	"t": 530326	"P": 1875.5	"F": 5372}
{"v": 1	"t": 530346	"P": 1873.0	"F": 5323}
{"v": 1	"t": 530367	"P": 1868.75	"F": 5280}
{"v": 1	"t": 530387	"P": 1882.75	"F": 5372}
{"v": 1	"t": 530408	"P": 1869.5	"F": 5452}
{"v": 1	"t": 530428	"P": 1873.0	"F": 5458}
{"v": 1	"t": 530448	"P": 1873.0	"F": 5288}
{"v": 1	"t": 530468	"P": 1880.5	"F": 5502}
{"v": 1	"t": 530489	"P": 1867.0	"F": 5612}
{"v": 1	"t": 530509	"P": 1875.75	"F": 5380}
{"v": 1	"t": 530529	"P": 1880.5	"F": 5274}
{"v": 1	"t": 530550	"P": 1876.0	"F": 5522	"C": 47.98	"D": 3155	"sn": 54091779688249	"file": "/data/device_log/data0000.out"}
{"v": 1	"t": 530570	"P": 1872.5	"F": 5381}
{"v": 1	"t": 530590	"P": 1875.75	"F": 5224}
{"v": 1	"t": 530611	"P": 1870.0	"F": 5418}
{"v": 1	"t": 530631	"P": 1875.5	"F": 5362}
{"v": 1	"t": 530651	"P": 1878.75	"F": 5224}
{"v": 1	"t": 530671	"P": 1871.0	"F": 5293}
{"v": 1	"t": 530692	"P": 1870.75	"F": 5388}
{"v": 1	"t": 530712	"P": 1872.5	"F": 5430}
{"v": 1	"t": 530732	"P": 1877.5	"F": 5508}
{"v": 1	"t": 530753	"P": 1873.5	"F": 5406}
{"v": 1	"t": 530773	"P": 1870.25	"F": 5417}
{"v": 1	"t": 530793	"P": 1876.25	"F": 5398}
{"v": 1	"t": 530814	"P": 1877.0	"F": 5398}
{"v": 1	"t": 530834	"P": 1880.5	"F": 5429}
{"v": 1	"t": 530854	"P": 1867.75	"F": 5270}
{"v": 1	"t": 530875	"P": 1874.5	"F": 5309}
{"v": 1	"t": 530895	"P": 1875.5	"F": 5236}
{"v": 1	"t": 530915	"P": 1875.75	"F": 5307}
{"v": 1	"t": 530936	"P": 1869.0	"F": 5507}
{"v": 1	"t": 530956	"P": 1874.25	"F": 5458}
{"v": 1	"t": 530977	"P": 1870.75	"F": 5412}
{"v": 1	"t": 530997	"P": 1866.25	"F": 5352}
{"v": 1	"t": 531017	"P": 1876.0	"F": 5215}
{"v": 1	"t": 531037	"P": 1882.75	"F": 5437}
{"v": 1	"t": 531058	"P": 1875.5	"F": 5345}
{"v": 1	"t": 531078	"P": 1877.75	"F": 5355}
{"v": 1	"t": 531098	"P": 1872.25	"F": 5594}
{"v": 1	"t": 531119	"P": 1876.0	"F": 5354}
{"v": 1	"t": 531139	"P": 1869.25	"F": 5453}
{"v": 1	"t": 531159	"P": 1867.75	"F": 5369}
{"v": 1	"t": 531180	"P": 1874.25	"F": 5407}
{"v": 1	"t": 531200	"P": 1876.5	"F": 5377}
{"v": 1	"t": 531220	"P": 1871.5	"F": 5423}
{"v": 1	"t": 531241	"P": 1866.5	"F": 5254}
{"v": 1	"t": 531261	"P": 1874.25	"F": 5223}
{"v": 1	"t": 531281	"P": 1873.5	"F": 5389}
{"v": 1	"t": 531302	"P": 1866.75	"F": 5359}
{"v": 1	"t": 531322	"P": 1870.25	"F": 5351}
{"v": 1	"t": 531342	"P": 1879.25	"F": 5488}
{"v": 1	"t": 531363	"P": 1869.25	"F": 5350}
{"v": 1	"t": 531383	"P": 1871.75	"F": 5362}
{"v": 1	"t": 531403	"P": 1865.5	"F": 5319}
{"v": 1	"t": 531424	"P": 1872.25	"F": 5381}
{"v": 1	"t": 531444	"P": 1874.75	"F": 5374}
{"v": 1	"t": 531464	"P": 1863.75	"F": 5362}
{"v": 1	"t": 531485	"P": 1869.25	"F": 5542}
{"v": 1	"t": 531505	"P": 1869.25	"F": 5309}
{"v": 1	"t": 531526	"P": 1869.25	"F": 5372}
{"v": 1	"t": 531546	"P": 1883.5	"F": 5469}
{"v": 1	"t": 531566	"P": 1869.75	"F": 5476	"C": 47.985	"D": 3155	"sn": 54091779688249	"file": "/data/device_log/data0000.out"}
{"v": 1	"t": 531586	"P": 1870.75	"F": 5319}
{"v": 1	"t": 531607	"P": 1871.0	"F": 5370}
{"v": 1	"t": 531627	"P": 1871.25	"F": 5337}
{"v": 1	"t": 531647	"P": 1876.0	"F": 5306}
{"v": 1	"t": 531668	"P": 1869.75	"F": 5418}
{"v": 1	"t": 531688	"P": 1873.25	"F": 5383}
{"v": 1	"t": 531708	"P": 1867.5	"F": 5298}
{"v": 1	"t": 531729	"P": 1879.5	"F": 5482}
{"v": 1	"t": 531749	"P": 1867.5	"F": 5170}
{"v": 1	"t": 531769	"P": 1866.5	"F": 5403}
{"v": 1	"t": 531789	"P": 1869.0	"F": 5587}
{"v": 1	"t": 531810	"P": 1868.25	"F": 5411}
{"v": 1	"t": 531830	"P": 1870.0	"F": 5395}
{"v": 1	"t": 531850	"P": 1875.0	"F": 5347}
{"v": 1	"t": 531871	"P": 1870.25	"F": 5368}
{"v": 1	"t": 531891	"P": 1876.5	"F": 5345}
{"v": 1	"t": 531911	"P": 1873.5	"F": 5426}
{"v": 1	"t": 531932	"P": 1878.25	"F": 5552}
{"v": 1	"t": 531952	"P": 1871.25	"F": 5333}
{"v": 1	"t": 531972	"P": 1879.5	"F": 5475}
{"v": 1	"t": 531993	"P": 1871.0	"F": 5268}
{"v": 1	"t": 532013	"P": 1873.0	"F": 5472}
{"v": 1	"t": 532033	"P": 1869.25	"F": 5375}
{"v": 1	"t": 532054	"P": 1870.5	"F": 5438}
{"v": 1	"t": 532074	"P": 1869.0	"F": 5605}
{"v": 1	"t": 532094	"P": 1872.0	"F": 5411}
{"v": 1	"t": 532115	"P": 1872.5	"F": 5484}
{"v": 1	"t": 532135	"P": 1871.5	"F": 5277}
{"v": 1	"t": 532155	"P": 1861.75	"F": 5261}
{"v": 1	"t": 532176	"P": 1872.0	"F": 5559}
{"v": 1	"t": 532196	"P": 1884.25	"F": 5434}
{"v": 1	"t": 532216	"P": 1876.25	"F": 5350}
{"v": 1	"t": 532237	"P": 1873.0	"F": 5465}
{"v": 1	"t": 532257	"P": 1870.5	"F": 5381}
{"v": 1	"t": 532277	"P": 1880.25	"F": 5635}
{"v": 1	"t": 532298	"P": 1869.75	"F": 5434}
{"v": 1	"t": 532318	"P": 1872.0	"F": 5490}
{"v": 1	"t": 532338	"P": 1871.0	"F": 5407}
{"v": 1	"t": 532358	"P": 1876.25	"F": 5364}
{"v": 1	"t": 532379	"P": 1874.75	"F": 5302}
{"v": 1	"t": 532399	"P": 1872.75	"F": 5194}
{"v": 1	"t": 532419	"P": 1869.0	"F": 5406}
{"v": 1	"t": 532440	"P": 1875.5	"F": 5526}
{"v": 1	"t": 532460	"P": 1872.0	"F": 5415}
{"v": 1	"t": 532480	"P": 1865.75	"F": 5505}
{"v": 1	"t": 532501	"P": 1866.5	"F": 5395}
{"v": 1	"t": 532521	"P": 1877.75	"F": 5254}
{"v": 1	"t": 532541	"P": 1865.75	"F": 5313}
{"v": 1	"t": 532562	"P": 1870.0	"F": 5402}
{"v": 1	"t": 532582	"P": 1870.25	"F": 5411	"C": 47.96	"D": 3155	"sn": 54091779688249	"file": "/data/device_log/data0000.out"}
{"v": 1	"t": 532603	"P": 1868.75	"F": 5233}
{"v": 1	"t": 532623	"P": 1868.0	"F": 5337}
{"v": 1	"t": 532643	"P": 1871.25	"F": 5429}
{"v": 1	"t": 532663	"P": 1870.75	"F": 5501}
{"v": 1	"t": 532684	"P": 1869.0	"F": 5363}
{"v": 1	"t": 532704	"P": 1871.0	"F": 5429}
{"v": 1	"t": 532724	"P": 1868.0	"F": 5422}
{"v": 1	"t": 532745	"P": 1867.75	"F": 5422}
{"v": 1	"t": 532765	"P": 1869.75	"F": 5328}
{"v": 1	"t": 532785	"P": 1870.0	"F": 5559}
{"v": 1	"t": 532806	"P": 1875.25	"F": 5588}
{"v": 1	"t": 532826	"P": 1861.75	"F": 5376}
{"v": 1	"t": 532846	"P": 1867.75	"F": 5320}
{"v": 1	"t": 532867	"P": 1866.5	"F": 5313}
{"v": 1	"t": 532887	"P": 1866.25	"F": 5457}
{"v": 1	"t": 532907	"P": 1863.75	"F": 5497}
{"v": 1	"t": 532927	"P": 1874.25	"F": 5332}
{"v": 1	"t": 532948	"P": 1871.0	"F": 5142}
{"v": 1	"t": 532968	"P": 1862.5	"F": 5560}
{"v": 1	"t": 532988	"P": 1879.0	"F": 5279}
{"v": 1	"t": 533009	"P": 1869.5	"F": 5426}
{"v": 1	"t": 533029	"P": 1862.0	"F": 5376}
{"v": 1	"t": 533049	"P": 1859.0	"F": 5394}
{"v": 1	"t": 533070	"P": 1871.75	"F": 5205}
{"v": 1	"t": 533090	"P": 1871.0	"F": 5520}
{"v": 1	"t": 533110	"P": 1869.5	"F": 5437}
{"v": 1	"t": 533131	"P": 1860.5	"F": 5435}
{"v": 1	"t": 533151	"P": 1875.25	"F": 5419}
{"v": 1	"t": 533172	"P": 1867.5	"F": 5329}
{"v": 1	"t": 533192	"P": 1866.25	"F": 5623}
{"v": 1	"t": 533213	"P": 1872.25	"F": 5430}
{"v": 1	"t": 533233	"P": 1861.5	"F": 5376}
{"v": 1	"t": 533254	"P": 1872.5	"F": 5394}
{"v": 1	"t": 533274	"P": 1875.5	"F": 5495}
{"v": 1	"t": 533294	"P": 1857.0	"F": 5249}
{"v": 1	"t": 533315	"P": 1871.75	"F": 5431}
{"v": 1	"t": 533335	"P": 1870.25	"F": 5428}
{"v": 1	"t": 533355	"P": 1864.75	"F": 5327}
{"v": 1	"t": 533376	"P": 1859.5	"F": 5261}
{"v": 1	"t": 533396	"P": 1869.75	"F": 5385}
{"v": 1	"t": 533416	"P": 1864.25	"F": 5214}
{"v": 1	"t": 533436	"P": 1867.25	"F": 5534}
{"v": 1	"t": 533457	"P": 1865.5	"F": 5455}
{"v": 1	"t": 533477	"P": 1874.5	"F": 5362}
{"v": 1	"t": 533497	"P": 1867.25	"F": 5458}
{"v": 1	"t": 533518	"P": 1864.75	"F": 5409}
{"v": 1	"t": 533538	"P": 1861.0	"F": 5473}
{"v": 1	"t": 533558	"P": 1868.5	"F": 5338}
{"v": 1	"t": 533579	"P": 1872.25	"F": 5432}
{"v": 1	"t": 533599	"P": 1857.75	"F": 5357	"C": 48.015	"D": 3154	"sn": 54091779688249	"file": "/data/device_log/data0000.out"}
{"v": 1	"t": 533619	"P": 1856.75	"F": 5378}
{"v": 1	"t": 533640	"P": 1863.0	"F": 5227}
{"v": 1	"t": 533660	"P": 1871.5	"F": 5534}
{"v": 1	"t": 533680	"P": 1869.25	"F": 5324}
{"v": 1	"t": 533701	"P": 1861.75	"F": 5303}
{"v": 1	"t": 533721	"P": 1863.25	"F": 5596}
{"v": 1	"t": 533741	"P": 1873.75	"F": 5487}
{"v": 1	"t": 533761	"P": 1865.0	"F": 5244}
{"v": 1	"t": 533782	"P": 1872.25	"F": 5438}
{"v": 1	"t": 533802	"P": 1862.0	"F": 5326}
{"v": 1	"t": 533823	"P": 1866.25	"F": 5410}
{"v": 1	"t": 533843	"P": 1865.75	"F": 5181}
{"v": 1	"t": 533863	"P": 1865.5	"F": 5423}
{"v": 1	"t": 533884	"P": 1862.0	"F": 5426}
{"v": 1	"t": 533904	"P": 1863.25	"F": 5128}
{"v": 1	"t": 533924	"P": 1863.25	"F": 5202}
{"v": 1	"t": 533945	"P": 1867.5	"F": 5356}
{"v": 1	"t": 533965	"P": 1866.5	"F": 5522}
{"v": 1	"t": 533985	"P": 1861.25	"F": 5346}
{"v": 1	"t": 534006	"P": 1867.0	"F": 5437}
{"v": 1	"t": 534026	"P": 1862.75	"F": 5346}
{"v": 1	"t": 534046	"P": 1869.75	"F": 5349}
{"v": 1	"t": 534066	"P": 1863.0	"F": 5460}
{"v": 1	"t": 534087	"P": 1869.0	"F": 5464}
{"v": 1	"t": 534107	"P": 1865.75	"F": 5410}
{"v": 1	"t": 534127	"P": 1870.0	"F": 5344}
{"v": 1	"t": 534148	"P": 1867.25	"F": 5391}
{"v": 1	"t": 534168	"P": 1860.25	"F": 5492}
{"v": 1	"t": 534188	"P": 1869.5	"F": 5325}
{"v": 1	"t": 534209	"P": 1860.5	"F": 5124}
{"v": 1	"t": 534229	"P": 1867.75	"F": 5469}
{"v": 1	"t": 534249	"P": 1863.5	"F": 5458}
{"v": 1	"t": 534269	"P": 1868.5	"F": 5430}
{"v": 1	"t": 534290	"P": 1860.75	"F": 5292}
{"v": 1	"t": 534310	"P": 1867.75	"F": 5222}
{"v": 1	"t": 534330	"P": 1865.5	"F": 5420}
{"v": 1	"t": 534351	"P": 1864.25	"F": 5446}
{"v": 1	"t": 534371	"P": 1861.25	"F": 5546}
{"v": 1	"t": 534392	"P": 1861.25	"F": 5528}
{"v": 1	"t": 534412	"P": 1865.0	"F": 5453}
{"v": 1	"t": 534432	"P": 1864.5	"F": 5469}
{"v": 1	"t": 534453	"P": 1870.25	"F": 5294}
{"v": 1	"t": 534473	"P": 1858.25	"F": 5437}
{"v": 1	"t": 534493	"P": 1873.25	"F": 5178}
{"v": 1	"t": 534514	"P": 1868.25	"F": 5547}
{"v": 1	"t": 534534	"P": 1864.5	"F": 5635}
{"v": 1	"t": 534554	"P": 1861.0	"F": 5334}
{"v": 1	"t": 534575	"P": 1863.75	"F": 5459}
{"v": 1	"t": 534595	"P": 1868.25	"F": 5480}
{"v": 1	"t": 534615	"P": 1863.0	"F": 5373	"C": 47.97	"D": 3153	"sn": 54091779688249	"file": "/data/device_log/data0000.out"}
{"v": 1	"t": 534636	"P": 1862.5	"F": 5300}
{"v": 1	"t": 534656	"P": 1868.75	"F": 5463}
{"v": 1	"t": 534676	"P": 1860.25	"F": 5358}
{"v": 1	"t": 534696	"P": 1869.25	"F": 5396}
{"v": 1	"t": 534717	"P": 1860.0	"F": 5191}
{"v": 1	"t": 534737	"P": 1861.0	"F": 5460}
{"v": 1	"t": 534757	"P": 1869.75	"F": 5413}
{"v": 1	"t": 534778	"P": 1864.75	"F": 5351}
{"v": 1	"t": 534798	"P": 1866.25	"F": 5245}
{"v": 1	"t": 534818	"P": 1863.0	"F": 5500}
{"v": 1	"t": 534839	"P": 1858.75	"F": 5155}
{"v": 1	"t": 534859	"P": 1864.25	"F": 5321}
{"v": 1	"t": 534879	"P": 1861.25	"F": 5411}
{"v": 1	"t": 534900	"P": 1869.75	"F": 5351}
{"v": 1	"t": 534920	"P": 1862.75	"F": 5111}
{"v": 1	"t": 534940	"P": 1859.0	"F": 5375}
{"v": 1	"t": 534961	"P": 1862.0	"F": 5346}
{"v": 1	"t": 534981	"P": 1865.0	"F": 5283}
{"v": 1	"t": 535001	"P": 1863.0	"F": 5375}
{"v": 1	"t": 535022	"P": 1869.25	"F": 5417}
{"v": 1	"t": 535042	"P": 1867.0	"F": 5353}
{"v": 1	"t": 535062	"P": 1861.75	"F": 5165}
{"v": 1	"t": 535083	"P": 1866.5	"F": 5350}
{"v": 1	"t": 535103	"P": 1868.0	"F": 5339}
{"v": 1	"t": 535123	"P": 1869.0	"F": 5264}
{"v": 1	"t": 535144	"P": 1861.25	"F": 5547}
{"v": 1	"t": 535164	"P": 1865.25	"F": 5248}
{"v": 1	"t": 535184	"P": 1864.25	"F": 5281}
{"v": 1	"t": 535204	"P": 1868.75	"F": 5342}
{"v": 1	"t": 535225	"P": 1868.25	"F": 5398}
{"v": 1	"t": 535245	"P": 1860.75	"F": 5439}
{"v": 1	"t": 535265	"P": 1869.75	"F": 5421}
{"v": 1	"t": 535286	"P": 1855.0	"F": 5411}
{"v": 1	"t": 535306	"P": 1862.0	"F": 5329}
{"v": 1	"t": 535326	"P": 1870.0	"F": 5518}
{"v": 1	"t": 535347	"P": 1868.75	"F": 5564}
{"v": 1	"t": 535367	"P": 1861.25	"F": 5327}
{"v": 1	"t": 535387	"P": 1871.0	"F": 5510}
{"v": 1	"t": 535407	"P": 1870.75	"F": 5518}
{"v": 1	"t": 535428	"P": 1861.75	"F": 5283}
{"v": 1	"t": 535448	"P": 1872.25	"F": 5243}
{"v": 1	"t": 535469	"P": 1864.75	"F": 5441}
{"v": 1	"t": 535489	"P": 1869.25	"F": 5593}
{"v": 1	"t": 535509	"P": 1864.5	"F": 5370}
{"v": 1	"t": 535530	"P": 1864.25	"F": 5337}
{"v": 1	"t": 535550	"P": 1862.5	"F": 5473}
{"v": 1	"t": 535570	"P": 1867.0	"F": 5366}
{"v": 1	"t": 535591	"P": 1861.25	"F": 5175}
{"v": 1	"t": 535611	"P": 1864.75	"F": 5340}
{"v": 1	"t": 535631	"P": 1865.75	"F": 5350	"C": 48.005	"D": 3153	"sn": 54091779688249	"file": "/data/device_log/data0000.out"}
{"v": 1	"t": 535652	"P": 1868.0	"F": 5344}
{"v": 1	"t": 535672	"P": 1867.0	"F": 5449}
{"v": 1	"t": 535692	"P": 1867.0	"F": 5429}
{"v": 1	"t": 535712	"P": 1860.75	"F": 5206}
{"v": 1	"t": 535733	"P": 1864.25	"F": 5374}
{"v": 1	"t": 535753	"P": 1864.25	"F": 5434}
{"v": 1	"t": 535773	"P": 1874.25	"F": 5398}
{"v": 1	"t": 535794	"P": 1870.5	"F": 5455}
{"v": 1	"t": 535814	"P": 1863.5	"F": 5484}
{"v": 1	"t": 535834	"P": 1861.0	"F": 5385}
{"v": 1	"t": 535855	"P": 1863.5	"F": 5363}
{"v": 1	"t": 535875	"P": 1867.75	"F": 5487}
{"v": 1	"t": 535895	"P": 1867.0	"F": 5429}
{"v": 1	"t": 535916	"P": 1863.75	"F": 5311}
{"v": 1	"t": 535936	"P": 1863.75	"F": 5452}
{"v": 1	"t": 535956	"P": 1863.5	"F": 5293}
{"v": 1	"t": 535976	"P": 1866.0	"F": 5585}
{"v": 1	"t": 535997	"P": 1852.25	"F": 5440}
{"v": 1	"t": 536017	"P": 1868.5	"F": 5229}
{"v": 1	"t": 536038	"P": 1864.25	"F": 5453}
{"v": 1	"t": 536058	"P": 1857.5	"F": 5288}
{"v": 1	"t": 536078	"P": 1860.5	"F": 5476}
{"v": 1	"t": 536099	"P": 1867.75	"F": 5408}
{"v": 1	"t": 536119	"P": 1857.75	"F": 5318}
{"v": 1	"t": 536139	"P": 1857.0	"F": 5420}
{"v": 1	"t": 536160	"P": 1867.75	"F": 5397}
{"v": 1	"t": 536180	"P": 1864.25	"F": 5371}
{"v": 1	"t": 536200	"P": 1862.75	"F": 5417}
{"v": 1	"t": 536221	"P": 1857.0	"F": 5268}
{"v": 1	"t": 536241	"P": 1861.0	"F": 5385}
{"v": 1	"t": 536261	"P": 1860.75	"F": 5404}
{"v": 1	"t": 536282	"P": 1849.25	"F": 5414}
{"v": 1	"t": 536302	"P": 1865.5	"F": 5463}
{"v": 1	"t": 536322	"P": 1860.0	"F": 5406}
{"v": 1	"t": 536343	"P": 1855.75	"F": 5421}
{"v": 1	"t": 536363	"P": 1860.5	"F": 5459}
{"v": 1	"t": 536383	"P": 1862.5	"F": 5463}
{"v": 1	"t": 536403	"P": 1864.5	"F": 5151}
{"v": 1	"t": 536424	"P": 1868.25	"F": 5330}
{"v": 1	"t": 536444	"P": 1862.0	"F": 5209}
{"v": 1	"t": 536464	"P": 1863.5	"F": 5379}
{"v": 1	"t": 536485	"P": 1862.0	"F": 5284}
{"v": 1	"t": 536505	"P": 1862.5	"F": 5407}
{"v": 1	"t": 536525	"P": 1856.75	"F": 5214}
{"v": 1	"t": 536546	"P": 1857.25	"F": 5427}
{"v": 1	"t": 536566	"P": 1863.25	"F": 5208}
{"v": 1	"t": 536587	"P": 1857.75	"F": 5527}
{"v": 1	"t": 536607	"P": 1857.25	"F": 5280}
{"v": 1	"t": 536627	"P": 1868.0	"F": 5442}
{"v": 1	"t": 536648	"P": 1861.5	"F": 5338	"C": 48.025	"D": 3152	"sn": 54091779688249	"file": "/data/device_log/data0000.out"}
{"v": 1	"t": 536668	"P": 1866.5	"F": 5381}
{"v": 1	"t": 536689	"P": 1862.25	"F": 5336}
{"v": 1	"t": 536709	"P": 1861.25	"F": 5350}
{"v": 1	"t": 536730	"P": 1871.0	"F": 5321}
{"v": 1	"t": 536750	"P": 1863.25	"F": 5316}
{"v": 1	"t": 536771	"P": 1850.25	"F": 5383}
{"v": 1	"t": 536791	"P": 1864.0	"F": 5228}
{"v": 1	"t": 536811	"P": 1865.0	"F": 5545}
{"v": 1	"t": 536831	"P": 1856.5	"F": 5301}
{"v": 1	"t": 536852	"P": 1868.0	"F": 5520}
{"v": 1	"t": 536872	"P": 1862.5	"F": 5356}
{"v": 1	"t": 536892	"P": 1866.0	"F": 5508}
{"v": 1	"t": 536913	"P": 1866.75	"F": 5250}
{"v": 1	"t": 536933	"P": 1866.75	"F": 5483}
{"v": 1	"t": 536953	"P": 1864.5	"F": 5439}
{"v": 1	"t": 536974	"P": 1867.5	"F": 5438}
{"v": 1	"t": 536994	"P": 1856.0	"F": 5198}
{"v": 1	"t": 537014	"P": 1861.0	"F": 5459}
{"v": 1	"t": 537034	"P": 1860.75	"F": 5379}
{"v": 1	"t": 537055	"P": 1866.5	"F": 5381}
{"v": 1	"t": 537075	"P": 1854.25	"F": 5498}
{"v": 1	"t": 537095	"P": 1866.5	"F": 5432}
{"v": 1	"t": 537116	"P": 1853.75	"F": 5357}
{"v": 1	"t": 537136	"P": 1869.25	"F": 5281}
{"v": 1	"t": 537156	"P": 1859.25	"F": 5478}
{"v": 1	"t": 537177	"P": 1859.5	"F": 5527}
{"v": 1	"t": 537197	"P": 1860.75	"F": 5333}
{"v": 1	"t": 537217	"P": 1863.0	"F": 5256}
{"v": 1	"t": 537238	"P": 1861.0	"F": 5365}
{"v": 1	"t": 537258	"P": 1856.25	"F": 5283}
{"v": 1	"t": 537279	"P": 1867.0	"F": 5456}
{"v": 1	"t": 537299	"P": 1858.25	"F": 5354}
{"v": 1	"t": 537319	"P": 1859.0	"F": 5463}
{"v": 1	"t": 537340	"P": 1864.75	"F": 5427}
{"v": 1	"t": 537360	"P": 1862.5	"F": 5495}
{"v": 1	"t": 537380	"P": 1864.25	"F": 5409}
{"v": 1	"t": 537400	"P": 1855.5	"F": 5325}
{"v": 1	"t": 537421	"P": 1863.75	"F": 5303}
{"v": 1	"t": 537441	"P": 1872.75	"F": 5546}
{"v": 1	"t": 537461	"P": 1857.25	"F": 5308}
{"v": 1	"t": 537482	"P": 1868.0	"F": 5435}
{"v": 1	"t": 537502	"P": 1856.0	"F": 5181}
{"v": 1	"t": 537522	"P": 1870.75	"F": 5377}
{"v": 1	"t": 537543	"P": 1852.5	"F": 5379}
{"v": 1	"t": 537563	"P": 1867.5	"F": 5346}
{"v": 1	"t": 537583	"P": 1856.75	"F": 5139}
{"v": 1	"t": 537604	"P": 1866.75	"F": 5474}
{"v": 1	"t": 537624	"P": 1862.75	"F": 5370}
{"v": 1	"t": 537644	"P": 1874.25	"F": 5296}
{"v": 1	"t": 537664	"P": 1857.5	"F": 5010	"C": 48.015	"D": 3151	"sn": 54091779688249	"file": "/data/device_log/data0000.out"}
{"v": 1	"t": 537685	"P": 1870.5	"F": 5496}
{"v": 1	"t": 537705	"P": 1856.5	"F": 5267}
{"v": 1	"t": 537725	"P": 1859.5	"F": 5357}
{"v": 1	"t": 537746	"P": 1862.0	"F": 5420}
{"v": 1	"t": 537766	"P": 1865.75	"F": 5373}
{"v": 1	"t": 537787	"P": 1862.5	"F": 5218}
{"v": 1	"t": 537807	"P": 1861.25	"F": 5220}
{"v": 1	"t": 537827	"P": 1860.25	"F": 5340}
{"v": 1	"t": 537848	"P": 1857.25	"F": 5305}
{"v": 1	"t": 537868	"P": 1859.75	"F": 5424}
{"v": 1	"t": 537888	"P": 1871.75	"F": 5540}
{"v": 1	"t": 537909	"P": 1863.25	"F": 5364}
{"v": 1	"t": 537929	"P": 1849.75	"F": 5428}
{"v": 1	"t": 537949	"P": 1861.0	"F": 5273}
{"v": 1	"t": 537970	"P": 1865.0	"F": 5262}
{"v": 1	"t": 537990	"P": 1865.75	"F": 5444}
{"v": 1	"t": 538010	"P": 1858.5	"F": 5466}
{"v": 1	"t": 538031	"P": 1864.5	"F": 5274}
{"v": 1	"t": 538051	"P": 1865.25	"F": 5322}
{"v": 1	"t": 538071	"P": 1864.0	"F": 5420}
{"v": 1	"t": 538092	"P": 1857.0	"F": 5437}
{"v": 1	"t": 538112	"P": 1866.25	"F": 5332}
{"v": 1	"t": 538132	"P": 1866.25	"F": 5405}
{"v": 1	"t": 538152	"P": 1864.0	"F": 5393}
{"v": 1	"t": 538173	"P": 1856.5	"F": 5379}
{"v": 1	"t": 538193	"P": 1865.5	"F": 5383}
{"v": 1	"t": 538213	"P": 1865.5	"F": 5298}
{"v": 1	"t": 538234	"P": 1858.75	"F": 5418}
{"v": 1	"t": 538254	"P": 1866.0	"F": 5385}
{"v": 1	"t": 538274	"P": 1858.75	"F": 5425}
{"v": 1	"t": 538295	"P": 1866.0	"F": 5360}
{"v": 1	"t": 538315	"P": 1863.25	"F": 5342}
{"v": 1	"t": 538335	"P": 1864.5	"F": 5310}
{"v": 1	"t": 538356	"P": 1858.5	"F": 5290}
{"v": 1	"t": 538376	"P": 1866.25	"F": 5387}
{"v": 1	"t": 538397	"P": 1862.0	"F": 5557}
{"v": 1	"t": 538417	"P": 1861.75	"F": 5474}
{"v": 1	"t": 538437	"P": 1865.25	"F": 5254}
{"v": 1	"t": 538458	"P": 1867.75	"F": 5433}
{"v": 1	"t": 538478	"P": 1859.25	"F": 5477}
{"v": 1	"t": 538498	"P": 1863.25	"F": 5331}
{"v": 1	"t": 538518	"P": 1862.0	"F": 5362}
{"v": 1	"t": 538539	"P": 1861.5	"F": 5205}
{"v": 1	"t": 538559	"P": 1855.75	"F": 5316}
{"v": 1	"t": 538579	"P": 1857.75	"F": 5284}
{"v": 1	"t": 538600	"P": 1860.5	"F": 5392}
{"v": 1	"t": 538620	"P": 1867.25	"F": 5397}
{"v": 1	"t": 538640	"P": 1858.0	"F": 5437}
{"v": 1	"t": 538661	"P": 1850.25	"F": 5315}
{"v": 1	"t": 538681	"P": 1861.75	"F": 5484	"C": 47.98	"D": 3150	"sn": 54091779688249	"file": "/data/device_log/data0000.out"}
{"v": 1	"t": 538701	"P": 1850.25	"F": 5209}
{"v": 1	"t": 538722	"P": 1861.75	"F": 5277}
{"v": 1	"t": 538742	"P": 1857.25	"F": 5309}
{"v": 1	"t": 538762	"P": 1867.0	"F": 5499}
{"v": 1	"t": 538782	"P": 1867.5	"F": 5336}
{"v": 1	"t": 538803	"P": 1856.0	"F": 5276}
{"v": 1	"t": 538823	"P": 1854.25	"F": 5379}
{"v": 1	"t": 538843	"P": 1861.75	"F": 5375}
{"v": 1	"t": 538864	"P": 1864.75	"F": 5380}
{"v": 1	"t": 538884	"P": 1860.75	"F": 5488}
{"v": 1	"t": 538904	"P": 1861.0	"F": 5546}
{"v": 1	"t": 538925	"P": 1858.0	"F": 5356}
{"v": 1	"t": 538945	"P": 1860.75	"F": 5353}
{"v": 1	"t": 538966	"P": 1860.75	"F": 5232}
{"v": 1	"t": 538986	"P": 1863.5	"F": 5361}
{"v": 1	"t": 539006	"P": 1857.75	"F": 5187}
{"v": 1	"t": 539026	"P": 1861.0	"F": 5266}
{"v": 1	"t": 539047	"P": 1854.0	"F": 5391}
{"v": 1	"t": 539067	"P": 1862.75	"F": 5489}
{"v": 1	"t": 539087	"P": 1866.0	"F": 5609}
{"v": 1	"t": 539108	"P": 1859.25	"F": 5433}
{"v": 1	"t": 539128	"P": 1858.5	"F": 5139}
{"v": 1	"t": 539148	"P": 1863.75	"F": 5334}
{"v": 1	"t": 539169	"P": 1860.75	"F": 5373}
{"v": 1	"t": 539189	"P": 1854.5	"F": 5376}
{"v": 1	"t": 539209	"P": 1854.0	"F": 5407}
{"v": 1	"t": 539230	"P": 1856.5	"F": 5243}
{"v": 1	"t": 539250	"P": 1862.5	"F": 5241}
{"v": 1	"t": 539270	"P": 1858.0	"F": 5400}
{"v": 1	"t": 539290	"P": 1856.75	"F": 5368}
{"v": 1	"t": 539311	"P": 1860.0	"F": 5374}
{"v": 1	"t": 539331	"P": 1866.0	"F": 5265}
{"v": 1	"t": 539351	"P": 1859.75	"F": 5432}
{"v": 1	"t": 539372	"P": 1864.75	"F": 5411}
{"v": 1	"t": 539392	"P": 1861.5	"F": 5245}
{"v": 1	"t": 539412	"P": 1864.25	"F": 5394}
{"v": 1	"t": 539433	"P": 1859.5	"F": 5329}
{"v": 1	"t": 539453	"P": 1858.25	"F": 5339}
{"v": 1	"t": 539474	"P": 1865.0	"F": 5370}
{"v": 1	"t": 539494	"P": 1858.0	"F": 5471}
{"v": 1	"t": 539514	"P": 1853.25	"F": 5368}
{"v": 1	"t": 539535	"P": 1865.5	"F": 5225}
{"v": 1	"t": 539555	"P": 1865.75	"F": 5298}
{"v": 1	"t": 539575	"P": 1865.5	"F": 5381}
{"v": 1	"t": 539596	"P": 1857.5	"F": 5369}
{"v": 1	"t": 539616	"P": 1857.75	"F": 5519}
{"v": 1	"t": 539636	"P": 1860.75	"F": 5257}
{"v": 1	"t": 539657	"P": 1854.5	"F": 5280}
{"v": 1	"t": 539677	"P": 1860.0	"F": 5492}
{"v": 1	"t": 539697	"P": 1862.0	"F": 5414	"C": 47.99	"D": 3150	"sn": 54091779688249	"file": "/data/device_log/data0000.out"}
{"v": 1	"t": 539717	"P": 1867.0	"F": 5292}
{"v": 1	"t": 539738	"P": 1867.25	"F": 5429}
{"v": 1	"t": 539758	"P": 1860.0	"F": 5383}
{"v": 1	"t": 539778	"P": 1867.75	"F": 5381}
{"v": 1	"t": 539799	"P": 1858.75	"F": 5322}
{"v": 1	"t": 539819	"P": 1861.25	"F": 5308}
{"v": 1	"t": 539839	"P": 1858.75	"F": 5326}
{"v": 1	"t": 539860	"P": 1857.25	"F": 5356}
{"v": 1	"t": 539880	"P": 1862.25	"F": 5179}
{"v": 1	"t": 539900	"P": 1866.5	"F": 5452}
{"v": 1	"t": 539920	"P": 1861.25	"F": 5363}
{"v": 1	"t": 539941	"P": 1856.5	"F": 5364}
{"v": 1	"t": 539961	"P": 1861.5	"F": 5409}
{"v": 1	"t": 539981	"P": 1868.0	"F": 5474}
{"v": 1	"t": 540002	"P": 1851.25	"F": 5339}
{"v": 1	"t": 540022	"P": 1862.5	"F": 5313}
{"v": 1	"t": 540043	"P": 1851.75	"F": 5470}
{"v": 1	"t": 540063	"P": 1870.25	"F": 5507}
{"v": 1	"t": 540084	"P": 1861.0	"F": 5435}
{"v": 1	"t": 540104	"P": 1857.25	"F": 5122}
{"v": 1	"t": 540125	"P": 1854.75	"F": 5297}
{"v": 1	"t": 540145	"P": 1863.25	"F": 5370}
{"v": 1	"t": 540166	"P": 1861.0	"F": 5276}
{"v": 1	"t": 540186	"P": 1872.25	"F": 5333}
{"v": 1	"t": 540206	"P": 1864.25	"F": 5336}
{"v": 1	"t": 540227	"P": 1855.5	"F": 5310}
{"v": 1	"t": 540247	"P": 1867.25	"F": 5447}
{"v": 1	"t": 540267	"P": 1862.5	"F": 5381}
{"v": 1	"t": 540287	"P": 1862.0	"F": 5440}
{"v": 1	"t": 540308	"P": 1858.0	"F": 5306}
{"v": 1	"t": 540328	"P": 1860.0	"F": 5340}
{"v": 1	"t": 540348	"P": 1866.0	"F": 5419}
{"v": 1	"t": 540369	"P": 1868.25	"F": 5478}
{"v": 1	"t": 540389	"P": 1860.0	"F": 5256}
{"v": 1	"t": 540409	"P": 1861.5	"F": 5366}
{"v": 1	"t": 540430	"P": 1861.25	"F": 5457}
{"v": 1	"t": 540450	"P": 1873.0	"F": 5372}
{"v": 1	"t": 540470	"P": 1861.0	"F": 5376}
{"v": 1	"t": 540491	"P": 1859.25	"F": 5357}
{"v": 1	"t": 540511	"P": 1858.25	"F": 5354}
{"v": 1	"t": 540531	"P": 1861.75	"F": 5496}
{"v": 1	"t": 540551	"P": 1859.5	"F": 5484}
{"v": 1	"t": 540572	"P": 1859.5	"F": 5455}
{"v": 1	"t": 540592	"P": 1866.75	"F": 5350}
{"v": 1	"t": 540612	"P": 1858.25	"F": 5256}
{"v": 1	"t": 540633	"P": 1861.25	"F": 5409}
{"v": 1	"t": 540653	"P": 1850.75	"F": 5430}
{"v": 1	"t": 540673	"P": 1869.25	"F": 5444}
{"v": 1	"t": 540694	"P": 1862.75	"F": 5264}
{"v": 1	"t": 540714	"P": 1855.75	"F": 5477	"C": 48.005	"D": 3150	"sn": 54091779688249	"file": "/data/device_log/data0000.out"}
{"v": 1	"t": 540735	"P": 1863.75	"F": 5238}
{"v": 1	"t": 540755	"P": 1869.5	"F": 5359}
{"v": 1	"t": 540775	"P": 1858.5	"F": 5545}
{"v": 1	"t": 540796	"P": 1851.0	"F": 5269}
{"v": 1	"t": 540816	"P": 1868.75	"F": 5441}
{"v": 1	"t": 540836	"P": 1856.5	"F": 5422}
{"v": 1	"t": 540857	"P": 1862.25	"F": 5391}
{"v": 1	"t": 540877	"P": 1850.75	"F": 5385}
{"v": 1	"t": 540897	"P": 1860.5	"F": 5314}
{"v": 1	"t": 540917	"P": 1859.75	"F": 5529}
{"v": 1	"t": 540938	"P": 1866.75	"F": 5214}
{"v": 1	"t": 540958	"P": 1855.25	"F": 5334}
{"v": 1	"t": 540978	"P": 1863.0	"F": 5301}
{"v": 1	"t": 540999	"P": 1863.25	"F": 5450}
{"v": 1	"t": 541019	"P": 1863.25	"F": 5299}
{"v": 1	"t": 541039	"P": 1858.0	"F": 5390}
{"v": 1	"t": 541060	"P": 1863.25	"F": 5336}
{"v": 1	"t": 541080	"P": 1862.0	"F": 5438}
{"v": 1	"t": 541100	"P": 1858.75	"F": 5338}
{"v": 1	"t": 541120	"P": 1860.5	"F": 5473}
{"v": 1	"t": 541141	"P": 1858.5	"F": 5450}
{"v": 1	"t": 541161	"P": 1866.5	"F": 5206}
{"v": 1	"t": 541181	"P": 1858.75	"F": 5190}
{"v": 1	"t": 541202	"P": 1857.0	"F": 5322}
{"v": 1	"t": 541222	"P": 1856.5	"F": 5392}
{"v": 1	"t": 541242	"P": 1862.25	"F": 5555}
{"v": 1	"t": 541263	"P": 1859.0	"F": 5429}
{"v": 1	"t": 541283	"P": 1860.5	"F": 5454}
{"v": 1	"t": 541304	"P": 1864.5	"F": 5265}
{"v": 1	"t": 541324	"P": 1857.25	"F": 5389}
{"v": 1	"t": 541344	"P": 1859.0	"F": 5409}
{"v": 1	"t": 541365	"P": 1861.75	"F": 5481}
{"v": 1	"t": 541385	"P": 1864.25	"F": 5463}
{"v": 1	"t": 541405	"P": 1857.0	"F": 5396}
{"v": 1	"t": 541426	"P": 1858.25	"F": 5263}
{"v": 1	"t": 541446	"P": 1854.0	"F": 5333}
{"v": 1	"t": 541466	"P": 1866.5	"F": 5479}
{"v": 1	"t": 541486	"P": 1854.5	"F": 5418}
{"v": 1	"t": 541507	"P": 1858.75	"F": 5172}
{"v": 1	"t": 541527	"P": 1861.0	"F": 5405}
{"v": 1	"t": 541547	"P": 1861.25	"F": 5361}
{"v": 1	"t": 541568	"P": 1854.5	"F": 5533}
{"v": 1	"t": 541588	"P": 1854.25	"F": 5333}
{"v": 1	"t": 541608	"P": 1867.25	"F": 5553}
{"v": 1	"t": 541629	"P": 1866.75	"F": 5466}
{"v": 1	"t": 541649	"P": 1865.5	"F": 5360}
{"v": 1	"t": 541669	"P": 1852.5	"F": 5281}
{"v": 1	"t": 541689	"P": 1861.0	"F": 5482}
{"v": 1	"t": 541710	"P": 1858.75	"F": 5330}
{"v": 1	"t": 541730	"P": 1862.0	"F": 5210	"C": 47.965	"D": 3149	"sn": 54091779688249	"file": "/data/device_log/data0000.out"}
{"v": 1	"t": 541750	"P": 1858.5	"F": 5502}
{"v": 1	"t": 541771	"P": 1856.25	"F": 5408}
{"v": 1	"t": 541791	"P": 1867.5	"F": 5351}
{"v": 1	"t": 541812	"P": 1860.0	"F": 5332}
{"v": 1	"t": 541832	"P": 1851.25	"F": 5067}
{"v": 1	"t": 541852	"P": 1860.5	"F": 5260}
{"v": 1	"t": 541873	"P": 1853.25	"F": 5282}
{"v": 1	"t": 541893	"P": 1863.75	"F": 5546}
{"v": 1	"t": 541913	"P": 1860.25	"F": 5179}
{"v": 1	"t": 541934	"P": 1859.0	"F": 5433}
{"v": 1	"t": 541954	"P": 1861.75	"F": 5401}
{"v": 1	"t": 541974	"P": 1845.0	"F": 5327}
{"v": 1	"t": 541994	"P": 1854.75	"F": 5373}
{"v": 1	"t": 542015	"P": 1860.5	"F": 5346}
{"v": 1	"t": 542035	"P": 1856.0	"F": 5154}
{"v": 1	"t": 542055	"P": 1847.75	"F": 5355}
{"v": 1	"t": 542076	"P": 1861.75	"F": 5244}
{"v": 1	"t": 542096	"P": 1863.0	"F": 5358}
{"v": 1	"t": 542116	"P": 1854.5	"F": 5388}
{"v": 1	"t": 542137	"P": 1860.5	"F": 5366}
{"v": 1	"t": 542157	"P": 1859.25	"F": 5389}
{"v": 1	"t": 542177	"P": 1858.75	"F": 5372}
{"v": 1	"t": 542198	"P": 1854.75	"F": 5407}
{"v": 1	"t": 542218	"P": 1857.75	"F": 5410}
{"v": 1	"t": 542238	"P": 1856.25	"F": 5406}
{"v": 1	"t": 542258	"P": 1860.25	"F": 5506}
{"v": 1	"t": 542279	"P": 1860.75	"F": 5221}
{"v": 1	"t": 542299	"P": 1861.25	"F": 5286}
{"v": 1	"t": 542319	"P": 1863.75	"F": 5442}
{"v": 1	"t": 542340	"P": 1860.75	"F": 5409}
{"v": 1	"t": 542360	"P": 1855.75	"F": 5267}
{"v": 1	"t": 542381	"P": 1855.5	"F": 5350}
{"v": 1	"t": 542401	"P": 1864.75	"F": 5355}
{"v": 1	"t": 542421	"P": 1854.75	"F": 5369}
{"v": 1	"t": 542442	"P": 1859.5	"F": 5356}
{"v": 1	"t": 542462	"P": 1864.5	"F": 5400}
{"v": 1	"t": 542482	"P": 1858.75	"F": 5331}
{"v": 1	"t": 542503	"P": 1861.75	"F": 5347}
{"v": 1	"t": 542523	"P": 1845.75	"F": 5322}
{"v": 1	"t": 542543	"P": 1864.0	"F": 5484}
{"v": 1	"t": 542564	"P": 1866.0	"F": 5455}
{"v": 1	"t": 542584	"P": 1862.75	"F": 5286}
{"v": 1	"t": 542604	"P": 1861.25	"F": 5343}
{"v": 1	"t": 542624	"P": 1864.25	"F": 5367}
{"v": 1	"t": 542645	"P": 1857.5	"F": 5274}
{"v": 1	"t": 542665	"P": 1855.25	"F": 5309}
{"v": 1	"t": 542685	"P": 1855.75	"F": 5486}
{"v": 1	"t": 542706	"P": 1859.75	"F": 5229}
{"v": 1	"t": 542726	"P": 1867.75	"F": 5392}
{"v": 1	"t": 542746	"P": 1863.25	"F": 5458	"C": 48.005	"D": 3149	"sn": 54091779688249	"file": "/data/device_log/data0000.out"}
{"v": 1	"t": 542767	"P": 1863.25	"F": 5355}
{"v": 1	"t": 542787	"P": 1862.5	"F": 5433}
{"v": 1	"t": 542807	"P": 1861.25	"F": 5381}
{"v": 1	"t": 542828	"P": 1860.25	"F": 5262}
{"v": 1	"t": 542848	"P": 1858.0	"F": 5326}
{"v": 1	"t": 542868	"P": 1861.0	"F": 5414}
{"v": 1	"t": 542889	"P": 1858.75	"F": 5191}
{"v": 1	"t": 542909	"P": 1858.5	"F": 5394}
{"v": 1	"t": 542929	"P": 1856.5	"F": 5406}
{"v": 1	"t": 542950	"P": 1855.5	"F": 5342}
{"v": 1	"t": 542970	"P": 1856.75	"F": 5422}
{"v": 1	"t": 542991	"P": 1856.75	"F": 5288}
{"v": 1	"t": 543011	"P": 1861.75	"F": 5252}
{"v": 1	"t": 543031	"P": 1859.0	"F": 5227}
{"v": 1	"t": 543052	"P": 1860.0	"F": 5367}
{"v": 1	"t": 543072	"P": 1853.25	"F": 5444}
{"v": 1	"t": 543092	"P": 1855.25	"F": 5237}
{"v": 1	"t": 543112	"P": 1872.5	"F": 5475}
{"v": 1	"t": 543133	"P": 1863.75	"F": 5443}
{"v": 1	"t": 543153	"P": 1860.0	"F": 5418}
{"v": 1	"t": 543173	"P": 1865.0	"F": 5264}
{"v": 1	"t": 543194	"P": 1859.75	"F": 5510}
{"v": 1	"t": 543214	"P": 1851.0	"F": 5455}
{"v": 1	"t": 543234	"P": 1857.0	"F": 5482}
{"v": 1	"t": 543255	"P": 1862.0	"F": 5497}
{"v": 1	"t": 543275	"P": 1860.75	"F": 5231}
{"v": 1	"t": 543295	"P": 1856.75	"F": 5346}
{"v": 1	"t": 543316	"P": 1858.0	"F": 5426}
{"v": 1	"t": 543336	"P": 1860.25	"F": 5474}
{"v": 1	"t": 543356	"P": 1858.0	"F": 5213}
{"v": 1	"t": 543376	"P": 1864.75	"F": 5569}
{"v": 1	"t": 543397	"P": 1853.5	"F": 5422}
{"v": 1	"t": 543417	"P": 1864.5	"F": 5266}
{"v": 1	"t": 543437	"P": 1862.25	"F": 5273}
{"v": 1	"t": 543458	"P": 1856.5	"F": 5614}
{"v": 1	"t": 543478	"P": 1859.75	"F": 5573}
{"v": 1	"t": 543499	"P": 1857.5	"F": 5398}
{"v": 1	"t": 543519	"P": 1861.0	"F": 5334}
{"v": 1	"t": 543540	"P": 1856.5	"F": 5456}
{"v": 1	"t": 543560	"P": 1864.25	"F": 5220}
{"v": 1	"t": 543580	"P": 1855.75	"F": 5289}
{"v": 1	"t": 543601	"P": 1850.5	"F": 5481}
{"v": 1	"t": 543621	"P": 1858.75	"F": 5391}
{"v": 1	"t": 543641	"P": 1850.75	"F": 5320}
{"v": 1	"t": 543662	"P": 1858.75	"F": 5449}
{"v": 1	"t": 543682	"P": 1859.25	"F": 5396}
{"v": 1	"t": 543702	"P": 1860.0	"F": 5338}
{"v": 1	"t": 543722	"P": 1860.25	"F": 5375}
{"v": 1	"t": 543743	"P": 1854.75	"F": 5266}
{"v": 1	"t": 543763	"P": 1852.25	"F": 5519	"C": 48.005	"D": 3148	"sn": 54091779688249	"file": "/data/device_log/data0000.out"}
{"v": 1	"t": 543783	"P": 1869.25	"F": 5207}
{"v": 1	"t": 543804	"P": 1866.75	"F": 5363}
{"v": 1	"t": 543824	"P": 1860.5	"F": 5554}
{"v": 1	"t": 543844	"P": 1850.75	"F": 5340}
{"v": 1	"t": 543865	"P": 1864.25	"F": 5364}
{"v": 1	"t": 543885	"P": 1861.75	"F": 5389}
{"v": 1	"t": 543905	"P": 1859.0	"F": 5313}
{"v": 1	"t": 543926	"P": 1857.5	"F": 5382}
{"v": 1	"t": 543946	"P": 1860.5	"F": 5370}
{"v": 1	"t": 543966	"P": 1860.25	"F": 5206}
{"v": 1	"t": 543986	"P": 1860.5	"F": 5325}
{"v": 1	"t": 544007	"P": 1852.0	"F": 5357}
{"v": 1	"t": 544027	"P": 1859.5	"F": 5442}
{"v": 1	"t": 544048	"P": 1858.75	"F": 5374}
{"v": 1	"t": 544068	"P": 1855.5	"F": 5422}
{"v": 1	"t": 544088	"P": 1862.75	"F": 5454}
{"v": 1	"t": 544109	"P": 1863.25	"F": 5365}
{"v": 1	"t": 544129	"P": 1861.75	"F": 5343}
{"v": 1	"t": 544149	"P": 1857.5	"F": 5308}
{"v": 1	"t": 544169	"P": 1862.75	"F": 5348}
{"v": 1	"t": 544190	"P": 1858.5	"F": 5511}
{"v": 1	"t": 544210	"P": 1860.0	"F": 5416}
{"v": 1	"t": 544230	"P": 1860.25	"F": 5372}
{"v": 1	"t": 544251	"P": 1855.0	"F": 5367}
{"v": 1	"t": 544271	"P": 1860.75	"F": 5331}
{"v": 1	"t": 544291	"P": 1855.5	"F": 5418}
{"v": 1	"t": 544312	"P": 1856.0	"F": 5338}
{"v": 1	"t": 544332	"P": 1863.5	"F": 5270}
{"v": 1	"t": 544352	"P": 1863.75	"F": 5514}
{"v": 1	"t": 544373	"P": 1857.75	"F": 5332}
{"v": 1	"t": 544393	"P": 1856.0	"F": 5430}
{"v": 1	"t": 544413	"P": 1851.0	"F": 5268}
{"v": 1	"t": 544433	"P": 1864.75	"F": 5312}
{"v": 1	"t": 544454	"P": 1861.0	"F": 5436}
{"v": 1	"t": 544474	"P": 1857.0	"F": 5292}
{"v": 1	"t": 544494	"P": 1844.5	"F": 5281}
{"v": 1	"t": 544515	"P": 1861.25	"F": 5354}
{"v": 1	"t": 544535	"P": 1853.0	"F": 5562}
{"v": 1	"t": 544555	"P": 1855.25	"F": 5418}
{"v": 1	"t": 544576	"P": 1852.25	"F": 5273}
{"v": 1	"t": 544596	"P": 1861.5	"F": 5391}
{"v": 1	"t": 544617	"P": 1853.25	"F": 5319}
{"v": 1	"t": 544637	"P": 1854.25	"F": 5354}
{"v": 1	"t": 544657	"P": 1862.25	"F": 5254}
{"v": 1	"t": 544678	"P": 1852.5	"F": 5356}
{"v": 1	"t": 544698	"P": 1851.5	"F": 5271}
{"v": 1	"t": 544718	"P": 1856.5	"F": 5346}
{"v": 1	"t": 544739	"P": 1856.75	"F": 5129}
{"v": 1	"t": 544759	"P": 1861.5	"F": 5328}
{"v": 1	"t": 544779	"P": 1862.25	"F": 5318	"C": 47.985	"D": 3147	"sn": 54091779688249	"file": "/data/device_log/data0000.out"}
{"v": 1	"t": 544799	"P": 1853.25	"F": 5369}
{"v": 1	"t": 544820	"P": 1856.75	"F": 5350}
{"v": 1	"t": 544840	"P": 1855.0	"F": 5286}
{"v": 1	"t": 544860	"P": 1859.0	"F": 5500}
{"v": 1	"t": 544881	"P": 1854.25	"F": 5439}
{"v": 1	"t": 544901	"P": 1861.25	"F": 5276}
{"v": 1	"t": 544921	"P": 1858.75	"F": 5462}
{"v": 1	"t": 544942	"P": 1856.5	"F": 5290}
{"v": 1	"t": 544962	"P": 1853.75	"F": 5370}
{"v": 1	"t": 544982	"P": 1862.25	"F": 5308}
{"v": 1	"t": 545003	"P": 1862.25	"F": 5231}
{"v": 1	"t": 545023	"P": 1863.75	"F": 5394}
{"v": 1	"t": 545043	"P": 1851.75	"F": 5307}
{"v": 1	"t": 545063	"P": 1860.25	"F": 5185}
{"v": 1	"t": 545084	"P": 1861.75	"F": 5329}
{"v": 1	"t": 545104	"P": 1859.25	"F": 5307}
{"v": 1	"t": 545125	"P": 1866.25	"F": 5279}
{"v": 1	"t": 545145	"P": 1856.75	"F": 5303}
{"v": 1	"t": 545165	"P": 1857.75	"F": 5272}
{"v": 1	"t": 545186	"P": 1854.5	"F": 5275}
{"v": 1	"t": 545206	"P": 1856.0	"F": 5360}
{"v": 1	"t": 545226	"P": 1855.25	"F": 5332}
{"v": 1	"t": 545247	"P": 1850.75	"F": 5201}
{"v": 1	"t": 545267	"P": 1854.0	"F": 5318}
{"v": 1	"t": 545287	"P": 1861.0	"F": 5266}
{"v": 1	"t": 545308	"P": 1860.5	"F": 5242}
{"v": 1	"t": 545328	"P": 1849.25	"F": 5320}
{"v": 1	"t": 545348	"P": 1856.0	"F": 5430}
{"v": 1	"t": 545368	"P": 1869.75	"F": 5449}
{"v": 1	"t": 545389	"P": 1850.75	"F": 5376}
{"v": 1	"t": 545409	"P": 1860.25	"F": 5357}
{"v": 1	"t": 545429	"P": 1845.25	"F": 5428}
{"v": 1	"t": 545450	"P": 1862.5	"F": 5447}
{"v": 1	"t": 545470	"P": 1865.5	"F": 5275}
{"v": 1	"t": 545490	"P": 1859.0	"F": 5302}
{"v": 1	"t": 545511	"P": 1851.75	"F": 5314}
{"v": 1	"t": 545531	"P": 1863.5	"F": 5172}
{"v": 1	"t": 545551	"P": 1854.5	"F": 5255}
{"v": 1	"t": 545572	"P": 1863.75	"F": 5217}
{"v": 1	"t": 545592	"P": 1856.5	"F": 5311}
{"v": 1	"t": 545612	"P": 1857.25	"F": 5400}
{"v": 1	"t": 545632	"P": 1861.75	"F": 5293}
{"v": 1	"t": 545653	"P": 1847.5	"F": 5335}
{"v": 1	"t": 545673	"P": 1864.75	"F": 5374}
{"v": 1	"t": 545694	"P": 1856.0	"F": 5353}
{"v": 1	"t": 545714	"P": 1864.5	"F": 5298}
{"v": 1	"t": 545734	"P": 1848.0	"F": 5318}
{"v": 1	"t": 545755	"P": 1858.75	"F": 5523}
{"v": 1	"t": 545775	"P": 1856.25	"F": 5403}
{"v": 1	"t": 545795	"P": 1847.75	"F": 5440	"C": 47.985	"D": 3147	"sn": 54091779688249	"file": "/data/device_log/data0000.out"}
{"v": 1	"t": 545816	"P": 1860.25	"F": 5497}
{"v": 1	"t": 545836	"P": 1861.75	"F": 5149}
{"v": 1	"t": 545856	"P": 1848.75	"F": 5445}
{"v": 1	"t": 545877	"P": 1855.0	"F": 5279}
{"v": 1	"t": 545897	"P": 1862.75	"F": 5524}
{"v": 1	"t": 545917	"P": 1864.5	"F": 5410}
{"v": 1	"t": 545937	"P": 1855.5	"F": 5518}
{"v": 1	"t": 545958	"P": 1851.0	"F": 5257}
{"v": 1	"t": 545978	"P": 1857.75	"F": 5485}
{"v": 1	"t": 545998	"P": 1860.75	"F": 5266}
{"v": 1	"t": 546019	"P": 1856.25	"F": 5406}
{"v": 1	"t": 546039	"P": 1856.5	"F": 5285}
{"v": 1	"t": 546059	"P": 1852.25	"F": 5136}
{"v": 1	"t": 546080	"P": 1856.0	"F": 5308}
{"v": 1	"t": 546100	"P": 1853.25	"F": 5445}
{"v": 1	"t": 546120	"P": 1860.0	"F": 5293}
{"v": 1	"t": 546141	"P": 1852.75	"F": 5276}
{"v": 1	"t": 546161	"P": 1857.0	"F": 5296}
{"v": 1	"t": 546181	"P": 1863.5	"F": 5304}
{"v": 1	"t": 546202	"P": 1855.75	"F": 5382}
{"v": 1	"t": 546222	"P": 1853.5	"F": 5306}
{"v": 1	"t": 546242	"P": 1861.5	"F": 5291}
{"v": 1	"t": 546263	"P": 1858.0	"F": 5395}
{"v": 1	"t": 546283	"P": 1856.0	"F": 5275}
{"v": 1	"t": 546304	"P": 1856.25	"F": 5545}
{"v": 1	"t": 546324	"P": 1859.25	"F": 5415}
{"v": 1	"t": 546344	"P": 1845.75	"F": 5469}
{"v": 1	"t": 546364	"P": 1856.75	"F": 5468}
{"v": 1	"t": 546385	"P": 1857.75	"F": 5200}
{"v": 1	"t": 546405	"P": 1855.25	"F": 5465}
{"v": 1	"t": 546425	"P": 1851.75	"F": 5389}
{"v": 1	"t": 546446	"P": 1854.25	"F": 5330}
{"v": 1	"t": 546466	"P": 1866.5	"F": 5126}
{"v": 1	"t": 546486	"P": 1855.0	"F": 5402}
{"v": 1	"t": 546507	"P": 1857.5	"F": 5399}
{"v": 1	"t": 546527	"P": 1854.0	"F": 5406}
{"v": 1	"t": 546547	"P": 1860.25	"F": 5264}
{"v": 1	"t": 546567	"P": 1851.0	"F": 5285}
{"v": 1	"t": 546588	"P": 1864.75	"F": 5256}
{"v": 1	"t": 546608	"P": 1852.75	"F": 5325}
{"v": 1	"t": 546628	"P": 1870.25	"F": 5176}
{"v": 1	"t": 546649	"P": 1859.0	"F": 5330}
{"v": 1	"t": 546669	"P": 1858.0	"F": 5294}
{"v": 1	"t": 546689	"P": 1849.0	"F": 5529}
{"v": 1	"t": 546710	"P": 1860.75	"F": 5313}
{"v": 1	"t": 546730	"P": 1857.0	"F": 5207}
{"v": 1	"t": 546750	"P": 1855.0	"F": 5324}
{"v": 1	"t": 546771	"P": 1851.25	"F": 5367}
{"v": 1	"t": 546791	"P": 1852.75	"F": 5254}
{"v": 1	"t": 546811	"P": 1858.5	"F": 5329	"C": 47.985	"D": 3147	"sn": 54091779688249	"file": "/data/device_log/data0000.out"}
{"v": 1	"t": 546832	"P": 1856.25	"F": 5197}
{"v": 1	"t": 546852	"P": 1850.75	"F": 5378}
{"v": 1	"t": 546873	"P": 1854.0	"F": 5399}
{"v": 1	"t": 546893	"P": 1860.75	"F": 5257}
{"v": 1	"t": 546914	"P": 1855.75	"F": 5427}
{"v": 1	"t": 546934	"P": 1856.5	"F": 5379}
{"v": 1	"t": 546955	"P": 1864.5	"F": 5198}
{"v": 1	"t": 546975	"P": 1855.5	"F": 5231}
{"v": 1	"t": 546995	"P": 1858.0	"F": 5321}
{"v": 1	"t": 547016	"P": 1856.0	"F": 5298}
{"v": 1	"t": 547036	"P": 1861.75	"F": 5263}
{"v": 1	"t": 547056	"P": 1854.25	"F": 5350}
{"v": 1	"t": 547077	"P": 1858.25	"F": 5226}
{"v": 1	"t": 547097	"P": 1859.0	"F": 5342}
{"v": 1	"t": 547117	"P": 1860.5	"F": 5279}
{"v": 1	"t": 547137	"P": 1855.25	"F": 5363}
{"v": 1	"t": 547158	"P": 1852.5	"F": 5195}
{"v": 1	"t": 547178	"P": 1865.25	"F": 5491}
{"v": 1	"t": 547198	"P": 1857.5	"F": 5409}
{"v": 1	"t": 547219	"P": 1854.5	"F": 5280}
{"v": 1	"t": 547239	"P": 1857.0	"F": 5227}
{"v": 1	"t": 547259	"P": 1849.75	"F": 5497}
{"v": 1	"t": 547280	"P": 1854.25	"F": 5480}
{"v": 1	"t": 547300	"P": 1858.0	"F": 5388}
{"v": 1	"t": 547320	"P": 1848.25	"F": 5356}
{"v": 1	"t": 547341	"P": 1852.25	"F": 5377}
{"v": 1	"t": 547361	"P": 1856.25	"F": 5307}
{"v": 1	"t": 547381	"P": 1858.25	"F": 5485}
{"v": 1	"t": 547402	"P": 1854.5	"F": 5209}
{"v": 1	"t": 547422	"P": 1844.75	"F": 5272}
{"v": 1	"t": 547442	"P": 1849.75	"F": 5529}
{"v": 1	"t": 547463	"P": 1854.75	"F": 5324}
{"v": 1	"t": 547483	"P": 1848.25	"F": 5215}
{"v": 1	"t": 547504	"P": 1855.75	"F": 5260}
{"v": 1	"t": 547524	"P": 1863.25	"F": 5314}
{"v": 1	"t": 547544	"P": 1848.25	"F": 5300}
{"v": 1	"t": 547565	"P": 1850.25	"F": 5537}
{"v": 1	"t": 547585	"P": 1852.25	"F": 5364}
{"v": 1	"t": 547605	"P": 1848.25	"F": 5551}
{"v": 1	"t": 547625	"P": 1848.5	"F": 5297}
{"v": 1	"t": 547646	"P": 1852.75	"F": 5215}
{"v": 1	"t": 547666	"P": 1861.0	"F": 5400}
{"v": 1	"t": 547686	"P": 1861.5	"F": 5358}
{"v": 1	"t": 547707	"P": 1851.5	"F": 5306}
{"v": 1	"t": 547727	"P": 1856.25	"F": 5404}
{"v": 1	"t": 547747	"P": 1857.0	"F": 5354}
{"v": 1	"t": 547768	"P": 1859.25	"F": 5405}
{"v": 1	"t": 547788	"P": 1853.5	"F": 5257}
{"v": 1	"t": 547808	"P": 1846.25	"F": 5378}
{"v": 1	"t": 547828	"P": 1862.25	"F": 5506	"C": 48.005	"D": 3147	"sn": 54091779688249	"file": "/data/device_log/data0000.out"}
{"v": 1	"t": 547849	"P": 1861.5	"F": 5348}
{"v": 1	"t": 547869	"P": 1855.0	"F": 5391}
{"v": 1	"t": 547889	"P": 1848.25	"F": 5263}
{"v": 1	"t": 547910	"P": 1857.25	"F": 5206}
{"v": 1	"t": 547930	"P": 1856.25	"F": 5403}
{"v": 1	"t": 547950	"P": 1856.5	"F": 5400}
{"v": 1	"t": 547971	"P": 1857.0	"F": 5157}
{"v": 1	"t": 547991	"P": 1854.0	"F": 5430}
{"v": 1	"t": 548011	"P": 1857.5	"F": 5413}
{"v": 1	"t": 548032	"P": 1845.0	"F": 5331}
{"v": 1	"t": 548052	"P": 1860.0	"F": 5396}
{"v": 1	"t": 548073	"P": 1857.0	"F": 5275}
{"v": 1	"t": 548093	"P": 1852.25	"F": 5420}
{"v": 1	"t": 548113	"P": 1857.5	"F": 5340}
{"v": 1	"t": 548134	"P": 1854.75	"F": 5339}
{"v": 1	"t": 548154	"P": 1857.5	"F": 5316}
{"v": 1	"t": 548174	"P": 1854.25	"F": 5619}
{"v": 1	"t": 548194	"P": 1855.0	"F": 5356}
{"v": 1	"t": 548215	"P": 1857.5	"F": 5262}
{"v": 1	"t": 548235	"P": 1858.0	"F": 5218}
{"v": 1	"t": 548255	"P": 1855.25	"F": 5213}
{"v": 1	"t": 548276	"P": 1857.75	"F": 5465}
{"v": 1	"t": 548296	"P": 1854.5	"F": 5342}
{"v": 1	"t": 548316	"P": 1860.0	"F": 5366}
{"v": 1	"t": 548337	"P": 1856.5	"F": 5203}
{"v": 1	"t": 548357	"P": 1859.25	"F": 5357}
{"v": 1	"t": 548377	"P": 1854.5	"F": 5261}
{"v": 1	"t": 548398	"P": 1857.0	"F": 5332}
{"v": 1	"t": 548418	"P": 1847.0	"F": 5208}
{"v": 1	"t": 548438	"P": 1862.75	"F": 5422}
{"v": 1	"t": 548459	"P": 1845.75	"F": 5305}
{"v": 1	"t": 548479	"P": 1848.0	"F": 5052}
{"v": 1	"t": 548499	"P": 1850.5	"F": 5258}
{"v": 1	"t": 548519	"P": 1846.0	"F": 5324}
{"v": 1	"t": 548540	"P": 1860.25	"F": 5299}
{"v": 1	"t": 548560	"P": 1858.25	"F": 5340}
{"v": 1	"t": 548581	"P": 1858.5	"F": 5289}
{"v": 1	"t": 548601	"P": 1856.75	"F": 5521}
{"v": 1	"t": 548621	"P": 1854.25	"F": 5376}
{"v": 1	"t": 548642	"P": 1854.75	"F": 5383}
{"v": 1	"t": 548662	"P": 1859.25	"F": 5385}
{"v": 1	"t": 548682	"P": 1863.0	"F": 5194}
{"v": 1	"t": 548703	"P": 1850.25	"F": 5322}
{"v": 1	"t": 548723	"P": 1853.0	"F": 5268}
{"v": 1	"t": 548743	"P": 1854.0	"F": 5356}
{"v": 1	"t": 548764	"P": 1851.5	"F": 5406}
{"v": 1	"t": 548784	"P": 1854.0	"F": 5477}
{"v": 1	"t": 548804	"P": 1858.5	"F": 5370}
{"v": 1	"t": 548824	"P": 1853.0	"F": 5245}
{"v": 1	"t": 548845	"P": 1857.25	"F": 5452	"C": 48.03	"D": 3146	"sn": 54091779688249	"file": "/data/device_log/data0000.out"}
{"v": 1	"t": 548865	"P": 1849.25	"F": 5312}
{"v": 1	"t": 548885	"P": 1859.75	"F": 5419}
{"v": 1	"t": 548906	"P": 1852.0	"F": 5223}
{"v": 1	"t": 548926	"P": 1864.0	"F": 5427}
{"v": 1	"t": 548946	"P": 1854.5	"F": 5382}
{"v": 1	"t": 548967	"P": 1858.5	"F": 5367}
{"v": 1	"t": 548987	"P": 1858.5	"F": 5445}
{"v": 1	"t": 549007	"P": 1850.25	"F": 5210}
{"v": 1	"t": 549028	"P": 1859.0	"F": 5430}
{"v": 1	"t": 549048	"P": 1852.75	"F": 5312}
{"v": 1	"t": 549068	"P": 1853.75	"F": 5237}
{"v": 1	"t": 549088	"P": 1855.0	"F": 5246}
{"v": 1	"t": 549109	"P": 1846.5	"F": 5057}
{"v": 1	"t": 549129	"P": 1861.0	"F": 5434}
{"v": 1	"t": 549150	"P": 1853.0	"F": 5255}
{"v": 1	"t": 549170	"P": 1854.0	"F": 5423}
{"v": 1	"t": 549190	"P": 1852.75	"F": 5349}
{"v": 1	"t": 549211	"P": 1854.75	"F": 5333}
{"v": 1	"t": 549231	"P": 1862.0	"F": 5506}
{"v": 1	"t": 549251	"P": 1849.0	"F": 5318}
{"v": 1	"t": 549272	"P": 1854.0	"F": 5233}
{"v": 1	"t": 549292	"P": 1849.0	"F": 5408}
{"v": 1	"t": 549312	"P": 1857.0	"F": 5313}
{"v": 1	"t": 549333	"P": 1855.0	"F": 5174}
{"v": 1	"t": 549353	"P": 1846.0	"F": 5359}
{"v": 1	"t": 549373	"P": 1854.0	"F": 5441}
{"v": 1	"t": 549393	"P": 1855.75	"F": 5226}
{"v": 1	"t": 549414	"P": 1852.0	"F": 5173}
{"v": 1	"t": 549434	"P": 1861.5	"F": 5231}
{"v": 1	"t": 549454	"P": 1849.5	"F": 5373}
{"v": 1	"t": 549475	"P": 1863.25	"F": 5434}
{"v": 1	"t": 549495	"P": 1853.75	"F": 5361}
{"v": 1	"t": 549515	"P": 1853.25	"F": 5518}
{"v": 1	"t": 549536	"P": 1851.0	"F": 5349}
{"v": 1	"t": 549556	"P": 1858.25	"F": 5370}
{"v": 1	"t": 549576	"P": 1851.5	"F": 5315}
{"v": 1	"t": 549597	"P": 1856.0	"F": 5412}
{"v": 1	"t": 549617	"P": 1849.5	"F": 5241}
{"v": 1	"t": 549638	"P": 1857.25	"F": 5526}
{"v": 1	"t": 549658	"P": 1854.0	"F": 5451}
{"v": 1	"t": 549678	"P": 1853.5	"F": 5376}
{"v": 1	"t": 549699	"P": 1849.25	"F": 5346}
{"v": 1	"t": 549719	"P": 1850.5	"F": 5415}
{"v": 1	"t": 549739	"P": 1858.75	"F": 5389}
{"v": 1	"t": 549760	"P": 1853.5	"F": 5192}
{"v": 1	"t": 549780	"P": 1859.5	"F": 5460}
{"v": 1	"t": 549800	"P": 1859.75	"F": 5340}
{"v": 1	"t": 549820	"P": 1856.0	"F": 5408}
{"v": 1	"t": 549841	"P": 1858.75	"F": 5429}
{"v": 1	"t": 549861	"P": 1856.5	"F": 5372	"C": 47.98	"D": 3145	"sn": 54091779688249	"file": "/data/device_log/data0000.out"}
{"v": 1	"t": 549881	"P": 1850.5	"F": 5282}
{"v": 1	"t": 549902	"P": 1851.0	"F": 5225}
{"v": 1	"t": 549922	"P": 1854.5	"F": 5260}
{"v": 1	"t": 549942	"P": 1851.75	"F": 5413}
{"v": 1	"t": 549963	"P": 1850.25	"F": 5375}
{"v": 1	"t": 549983	"P": 1853.25	"F": 5299}
{"v": 1	"t": 550003	"P": 1851.0	"F": 5237}
{"v": 1	"t": 550024	"P": 1853.5	"F": 5391}
{"v": 1	"t": 550044	"P": 1850.75	"F": 5315}
{"v": 1	"t": 550064	"P": 1850.5	"F": 5307}
{"v": 1	"t": 550084	"P": 1852.0	"F": 5318}
{"v": 1	"t": 550105	"P": 1853.25	"F": 5353}
{"v": 1	"t": 550125	"P": 1856.25	"F": 5469}
{"v": 1	"t": 550145	"P": 1853.5	"F": 5353}
{"v": 1	"t": 550166	"P": 1851.0	"F": 5434}
{"v": 1	"t": 550186	"P": 1854.5	"F": 5405}
{"v": 1	"t": 550206	"P": 1847.5	"F": 5312}
{"v": 1	"t": 550227	"P": 1856.0	"F": 5279}
{"v": 1	"t": 550247	"P": 1856.75	"F": 5550}
{"v": 1	"t": 550268	"P": 1853.25	"F": 5357}
{"v": 1	"t": 550288	"P": 1853.5	"F": 5401}
{"v": 1	"t": 550309	"P": 1840.25	"F": 5283}
{"v": 1	"t": 550329	"P": 1856.5	"F": 5376}
{"v": 1	"t": 550350	"P": 1855.0	"F": 5286}
{"v": 1	"t": 550370	"P": 1852.5	"F": 4959}
{"v": 1	"t": 550390	"P": 1847.75	"F": 5243}
{"v": 1	"t": 550411	"P": 1854.0	"F": 5407}
{"v": 1	"t": 550431	"P": 1850.25	"F": 5448}
{"v": 1	"t": 550451	"P": 1849.75	"F": 5276}
{"v": 1	"t": 550472	"P": 1843.5	"F": 5335}
{"v": 1	"t": 550492	"P": 1846.25	"F": 5549}
{"v": 1	"t": 550512	"P": 1853.0	"F": 5303}
{"v": 1	"t": 550533	"P": 1855.75	"F": 5565}
{"v": 1	"t": 550553	"P": 1847.25	"F": 5337}
{"v": 1	"t": 550573	"P": 1851.25	"F": 5256}
{"v": 1	"t": 550593	"P": 1860.75	"F": 5004}
{"v": 1	"t": 550614	"P": 1853.25	"F": 5414}
{"v": 1	"t": 550634	"P": 1855.75	"F": 5357}
{"v": 1	"t": 550654	"P": 1855.0	"F": 5234}
{"v": 1	"t": 550675	"P": 1848.75	"F": 5290}
{"v": 1	"t": 550695	"P": 1849.25	"F": 5256}
{"v": 1	"t": 550715	"P": 1851.5	"F": 5455}
{"v": 1	"t": 550736	"P": 1842.0	"F": 5125}
{"v": 1	"t": 550756	"P": 1855.25	"F": 5498}
{"v": 1	"t": 550776	"P": 1849.25	"F": 5404}
{"v": 1	"t": 550797	"P": 1851.25	"F": 5160}
{"v": 1	"t": 550817	"P": 1855.25	"F": 5342}
{"v": 1	"t": 550837	"P": 1848.75	"F": 5337}
{"v": 1	"t": 550858	"P": 1851.5	"F": 5249}
{"v": 1	"t": 550878	"P": 1846.25	"F": 5455	"C": 47.985	"D": 3145	"sn": 54091779688249	"file": "/data/device_log/data0000.out"}
{"v": 1	"t": 550898	"P": 1853.25	"F": 5113}
{"v": 1	"t": 550919	"P": 1854.75	"F": 5412}
{"v": 1	"t": 550939	"P": 1850.5	"F": 5254}
{"v": 1	"t": 550959	"P": 1849.0	"F": 5319}
{"v": 1	"t": 550980	"P": 1852.0	"F": 5203}
{"v": 1	"t": 551000	"P": 1859.25	"F": 5488}
{"v": 1	"t": 551020	"P": 1853.75	"F": 5405}
{"v": 1	"t": 551040	"P": 1853.0	"F": 5188}
{"v": 1	"t": 551061	"P": 1854.25	"F": 5299}
{"v": 1	"t": 551081	"P": 1857.25	"F": 5260}
{"v": 1	"t": 551101	"P": 1854.0	"F": 5311}
{"v": 1	"t": 551122	"P": 1846.5	"F": 5383}
{"v": 1	"t": 551142	"P": 1859.5	"F": 5292}
{"v": 1	"t": 551162	"P": 1848.5	"F": 5373}
{"v": 1	"t": 551183	"P": 1855.25	"F": 5482}
{"v": 1	"t": 551203	"P": 1858.25	"F": 4996}
{"v": 1	"t": 551223	"P": 1856.75	"F": 5324}
{"v": 1	"t": 551244	"P": 1851.25	"F": 5158}
{"v": 1	"t": 551264	"P": 1855.25	"F": 5155}
{"v": 1	"t": 551284	"P": 1848.75	"F": 5309}
{"v": 1	"t": 551305	"P": 1853.5	"F": 5224}
{"v": 1	"t": 551325	"P": 1857.0	"F": 5132}
{"v": 1	"t": 551345	"P": 1852.0	"F": 5263}
{"v": 1	"t": 551365	"P": 1849.0	"F": 5357}
{"v": 1	"t": 551386	"P": 1854.5	"F": 5320}
{"v": 1	"t": 551406	"P": 1855.75	"F": 5355}
{"v": 1	"t": 551427	"P": 1856.75	"F": 5433}
{"v": 1	"t": 551447	"P": 1850.5	"F": 5378}
{"v": 1	"t": 551467	"P": 1854.75	"F": 5384}
{"v": 1	"t": 551488	"P": 1859.0	"F": 5385}
{"v": 1	"t": 551508	"P": 1847.75	"F": 5331}
{"v": 1	"t": 551528	"P": 1856.0	"F": 5353}
{"v": 1	"t": 551549	"P": 1860.75	"F": 5385}
{"v": 1	"t": 551569	"P": 1843.75	"F": 5391}
{"v": 1	"t": 551589	"P": 1856.25	"F": 5336}
{"v": 1	"t": 551610	"P": 1849.75	"F": 5273}
{"v": 1	"t": 551630	"P": 1858.0	"F": 5365}
{"v": 1	"t": 551650	"P": 1845.25	"F": 5315}
{"v": 1	"t": 551670	"P": 1853.25	"F": 5354}
{"v": 1	"t": 551691	"P": 1850.25	"F": 5388}
{"v": 1	"t": 551711	"P": 1853.5	"F": 5301}
{"v": 1	"t": 551731	"P": 1851.25	"F": 5267}
{"v": 1	"t": 551752	"P": 1848.5	"F": 5292}
{"v": 1	"t": 551772	"P": 1853.75	"F": 5302}
{"v": 1	"t": 551792	"P": 1859.0	"F": 5420}
{"v": 1	"t": 551813	"P": 1857.0	"F": 5365}
{"v": 1	"t": 551833	"P": 1851.0	"F": 5280}
{"v": 1	"t": 551853	"P": 1846.5	"F": 5408}
{"v": 1	"t": 551874	"P": 1849.5	"F": 5322}
{"v": 1	"t": 551894	"P": 1849.25	"F": 5273	"C": 47.965	"D": 3145	"sn": 54091779688249	"file": "/data/device_log/data0000.out"}
{"v": 1	"t": 551914	"P": 1849.75	"F": 5327}
{"v": 1	"t": 551934	"P": 1849.0	"F": 5256}
{"v": 1	"t": 551955	"P": 1854.25	"F": 5305}
{"v": 1	"t": 551976	"P": 1855.0	"F": 5220}
{"v": 1	"t": 551996	"P": 1848.0	"F": 5150}
{"v": 1	"t": 552016	"P": 1850.0	"F": 5446}
{"v": 1	"t": 552037	"P": 1852.25	"F": 5290}
{"v": 1	"t": 552057	"P": 1846.75	"F": 5425}
{"v": 1	"t": 552077	"P": 1858.75	"F": 5424}
{"v": 1	"t": 552097	"P": 1851.0	"F": 5338}
{"v": 1	"t": 552118	"P": 1846.75	"F": 5359}
{"v": 1	"t": 552138	"P": 1846.75	"F": 5267}
{"v": 1	"t": 552158	"P": 1845.5	"F": 5138}
{"v": 1	"t": 552179	"P": 1865.75	"F": 5452}
{"v": 1	"t": 552199	"P": 1846.25	"F": 5297}
{"v": 1	"t": 552219	"P": 1848.5	"F": 5409}
{"v": 1	"t": 552240	"P": 1854.25	"F": 5414}
{"v": 1	"t": 552260	"P": 1856.5	"F": 5446}
{"v": 1	"t": 552280	"P": 1850.25	"F": 5493}
{"v": 1	"t": 552301	"P": 1845.25	"F": 5220}
{"v": 1	"t": 552321	"P": 1858.5	"F": 5456}
{"v": 1	"t": 552341	"P": 1848.25	"F": 5231}
{"v": 1	"t": 552361	"P": 1858.0	"F": 5410}
{"v": 1	"t": 552382	"P": 1849.25	"F": 5432}
{"v": 1	"t": 552402	"P": 1853.75	"F": 5337}
{"v": 1	"t": 552422	"P": 1856.5	"F": 5411}
{"v": 1	"t": 552443	"P": 1855.25	"F": 5331}
{"v": 1	"t": 552463	"P": 1848.75	"F": 5394}
{"v": 1	"t": 552484	"P": 1844.0	"F": 5341}
{"v": 1	"t": 552504	"P": 1851.5	"F": 5270}
{"v": 1	"t": 552524	"P": 1847.25	"F": 5447}
{"v": 1	"t": 552545	"P": 1855.25	"F": 5431}
{"v": 1	"t": 552565	"P": 1852.0	"F": 5279}
{"v": 1	"t": 552585	"P": 1853.5	"F": 5343}
{"v": 1	"t": 552606	"P": 1850.5	"F": 5407}
{"v": 1	"t": 552626	"P": 1850.25	"F": 5446}
{"v": 1	"t": 552646	"P": 1852.5	"F": 5293}
{"v": 1	"t": 552667	"P": 1848.5	"F": 5291}
{"v": 1	"t": 552687	"P": 1852.75	"F": 5397}
{"v": 1	"t": 552707	"P": 1850.5	"F": 5378}
{"v": 1	"t": 552727	"P": 1847.75	"F": 5229}
{"v": 1	"t": 552748	"P": 1852.25	"F": 5480}
{"v": 1	"t": 552768	"P": 1845.25	"F": 5211}
{"v": 1	"t": 552788	"P": 1854.0	"F": 5369}
{"v": 1	"t": 552809	"P": 1856.0	"F": 5420}
{"v": 1	"t": 552829	"P": 1851.5	"F": 5298}
{"v": 1	"t": 552849	"P": 1846.0	"F": 5388}
{"v": 1	"t": 552870	"P": 1850.5	"F": 5304}
{"v": 1	"t": 552890	"P": 1855.75	"F": 5230}
{"v": 1	"t": 552910	"P": 1849.25	"F": 5371	"C": 47.97	"D": 3145	"sn": 54091779688249	"file": "/data/device_log/data0000.out"}
{"v": 1	"t": 552931	"P": 1848.25	"F": 5132}
{"v": 1	"t": 552951	"P": 1849.25	"F": 5291}
{"v": 1	"t": 552971	"P": 1853.75	"F": 5345}
{"v": 1	"t": 552991	"P": 1852.0	"F": 5380}
{"v": 1	"t": 553012	"P": 1845.25	"F": 5447}
{"v": 1	"t": 553032	"P": 1853.0	"F": 5421}
{"v": 1	"t": 553053	"P": 1850.75	"F": 5282}
{"v": 1	"t": 553073	"P": 1840.25	"F": 5349}
{"v": 1	"t": 553093	"P": 1849.5	"F": 5377}
{"v": 1	"t": 553114	"P": 1853.5	"F": 5473}
{"v": 1	"t": 553134	"P": 1853.75	"F": 5279}
{"v": 1	"t": 553154	"P": 1839.5	"F": 5215}
{"v": 1	"t": 553175	"P": 1852.5	"F": 5319}
{"v": 1	"t": 553195	"P": 1850.0	"F": 5344}
{"v": 1	"t": 553215	"P": 1842.5	"F": 5250}
{"v": 1	"t": 553236	"P": 1853.75	"F": 5206}
{"v": 1	"t": 553256	"P": 1847.0	"F": 5165}
{"v": 1	"t": 553276	"P": 1858.75	"F": 5395}
{"v": 1	"t": 553297	"P": 1847.0	"F": 5476}
{"v": 1	"t": 553317	"P": 1839.5	"F": 5311}
{"v": 1	"t": 553337	"P": 1856.25	"F": 5242}
{"v": 1	"t": 553357	"P": 1854.25	"F": 5221}
{"v": 1	"t": 553378	"P": 1843.25	"F": 5412}
{"v": 1	"t": 553398	"P": 1847.0	"F": 5236}
{"v": 1	"t": 553418	"P": 1851.75	"F": 5460}
{"v": 1	"t": 553439	"P": 1849.25	"F": 5368}
{"v": 1	"t": 553459	"P": 1845.25	"F": 5321}
{"v": 1	"t": 553479	"P": 1855.25	"F": 5430}
{"v": 1	"t": 553500	"P": 1842.5	"F": 5350}
{"v": 1	"t": 553520	"P": 1855.75	"F": 5415}
{"v": 1	"t": 553540	"P": 1853.25	"F": 5085}
{"v": 1	"t": 553561	"P": 1845.25	"F": 5510}
{"v": 1	"t": 553581	"P": 1850.75	"F": 5248}
{"v": 1	"t": 553601	"P": 1856.25	"F": 5415}
{"v": 1	"t": 553622	"P": 1847.75	"F": 5296}
{"v": 1	"t": 553642	"P": 1852.75	"F": 5360}
{"v": 1	"t": 553663	"P": 1853.5	"F": 5185}
{"v": 1	"t": 553683	"P": 1852.0	"F": 5265}
{"v": 1	"t": 553704	"P": 1843.25	"F": 5461}
{"v": 1	"t": 553724	"P": 1847.0	"F": 5372}
{"v": 1	"t": 553745	"P": 1845.75	"F": 5431}
{"v": 1	"t": 553765	"P": 1852.0	"F": 5146}
{"v": 1	"t": 553785	"P": 1843.5	"F": 5396}
{"v": 1	"t": 553805	"P": 1850.75	"F": 5416}
{"v": 1	"t": 553826	"P": 1852.75	"F": 5323}
{"v": 1	"t": 553846	"P": 1848.75	"F": 5531}
{"v": 1	"t": 553866	"P": 1845.25	"F": 5311}
{"v": 1	"t": 553887	"P": 1849.5	"F": 5334}
{"v": 1	"t": 553907	"P": 1849.75	"F": 5395}
{"v": 1	"t": 553927	"P": 1851.75	"F": 5284	"C": 47.965	"D": 3145	"sn": 54091779688249	"file": "/data/device_log/data0000.out"}
{"v": 1	"t": 553948	"P": 1856.25	"F": 5344}
{"v": 1	"t": 553968	"P": 1845.75	"F": 5411}
{"v": 1	"t": 553988	"P": 1851.0	"F": 5472}
{"v": 1	"t": 554008	"P": 1857.25	"F": 5444}
{"v": 1	"t": 554029	"P": 1845.75	"F": 5383}
{"v": 1	"t": 554049	"P": 1851.5	"F": 5383}
{"v": 1	"t": 554069	"P": 1843.25	"F": 5403}
{"v": 1	"t": 554090	"P": 1843.0	"F": 5380}
{"v": 1	"t": 554110	"P": 1856.75	"F": 5427}
{"v": 1	"t": 554130	"P": 1840.25	"F": 5210}
{"v": 1	"t": 554151	"P": 1855.5	"F": 5419}
{"v": 1	"t": 554171	"P": 1847.75	"F": 5383}
{"v": 1	"t": 554191	"P": 1850.75	"F": 5305}
{"v": 1	"t": 554212	"P": 1843.25	"F": 5402}
{"v": 1	"t": 554232	"P": 1845.0	"F": 5108}
{"v": 1	"t": 554252	"P": 1850.5	"F": 5148}
{"v": 1	"t": 554273	"P": 1846.75	"F": 5448}
{"v": 1	"t": 554293	"P": 1847.0	"F": 5448}
{"v": 1	"t": 554314	"P": 1842.5	"F": 5246}
{"v": 1	"t": 554334	"P": 1852.25	"F": 5412}
{"v": 1	"t": 554354	"P": 1844.0	"F": 5475}
{"v": 1	"t": 554375	"P": 1849.75	"F": 5312}
{"v": 1	"t": 554395	"P": 1850.75	"F": 5251}
{"v": 1	"t": 554415	"P": 1850.0	"F": 5331}
{"v": 1	"t": 554435	"P": 1844.25	"F": 5330}
{"v": 1	"t": 554456	"P": 1842.5	"F": 5304}
{"v": 1	"t": 554476	"P": 1849.25	"F": 5419}
{"v": 1	"t": 554496	"P": 1844.25	"F": 5235}
{"v": 1	"t": 554517	"P": 1852.75	"F": 5479}
{"v": 1	"t": 554537	"P": 1849.0	"F": 5253}
{"v": 1	"t": 554557	"P": 1852.25	"F": 5402}
{"v": 1	"t": 554578	"P": 1848.5	"F": 5339}
{"v": 1	"t": 554598	"P": 1851.0	"F": 5368}
{"v": 1	"t": 554618	"P": 1849.75	"F": 5141}
{"v": 1	"t": 554639	"P": 1847.25	"F": 5233}
{"v": 1	"t": 554659	"P": 1854.5	"F": 5276}
{"v": 1	"t": 554679	"P": 1846.25	"F": 5419}
{"v": 1	"t": 554699	"P": 1840.0	"F": 5316}
{"v": 1	"t": 554720	"P": 1859.5	"F": 5464}
{"v": 1	"t": 554740	"P": 1846.25	"F": 5296}
{"v": 1	"t": 554760	"P": 1841.25	"F": 5341}
{"v": 1	"t": 554781	"P": 1848.5	"F": 5304}
{"v": 1	"t": 554801	"P": 1852.5	"F": 5247}
{"v": 1	"t": 554821	"P": 1851.5	"F": 5269}
{"v": 1	"t": 554842	"P": 1844.0	"F": 5342}
{"v": 1	"t": 554862	"P": 1845.0	"F": 5429}
{"v": 1	"t": 554883	"P": 1845.75	"F": 5295}
{"v": 1	"t": 554903	"P": 1847.5	"F": 5398}
{"v": 1	"t": 554923	"P": 1838.75	"F": 5315}
{"v": 1	"t": 554944	"P": 1848.0	"F": 5413	"C": 47.93	"D": 3145	"sn": 54091779688249	"file": "/data/device_log/data0000.out"}
{"v": 1	"t": 554964	"P": 1840.0	"F": 5255}
{"v": 1	"t": 554984	"P": 1847.25	"F": 5322}
{"v": 1	"t": 555004	"P": 1857.0	"F": 5138}
{"v": 1	"t": 555025	"P": 1852.25	"F": 5283}
{"v": 1	"t": 555045	"P": 1842.75	"F": 5502}
{"v": 1	"t": 555065	"P": 1847.5	"F": 5399}
{"v": 1	"t": 555086	"P": 1848.0	"F": 5235}
{"v": 1	"t": 555106	"P": 1849.75	"F": 5486}
{"v": 1	"t": 555126	"P": 1845.5	"F": 5128}
{"v": 1	"t": 555147	"P": 1852.5	"F": 5468}
{"v": 1	"t": 555167	"P": 1841.75	"F": 5317}
{"v": 1	"t": 555187	"P": 1852.0	"F": 5291}
{"v": 1	"t": 555208	"P": 1850.75	"F": 5348}
{"v": 1	"t": 555228	"P": 1844.75	"F": 5394}
{"v": 1	"t": 555248	"P": 1845.5	"F": 5349}
{"v": 1	"t": 555268	"P": 1851.75	"F": 5337}
{"v": 1	"t": 555289	"P": 1844.25	"F": 5252}
{"v": 1	"t": 555309	"P": 1847.5	"F": 5004}
{"v": 1	"t": 555329	"P": 1843.75	"F": 5367}
{"v": 1	"t": 555350	"P": 1852.25	"F": 5256}
{"v": 1	"t": 555370	"P": 1853.0	"F": 5444}
{"v": 1	"t": 555391	"P": 1847.5	"F": 5328}
{"v": 1	"t": 555411	"P": 1845.5	"F": 5384}
{"v": 1	"t": 555431	"P": 1856.75	"F": 5307}
{"v": 1	"t": 555452	"P": 1841.5	"F": 5247}
{"v": 1	"t": 555472	"P": 1854.5	"F": 5305}
{"v": 1	"t": 555492	"P": 1848.0	"F": 5330}
{"v": 1	"t": 555513	"P": 1851.75	"F": 5346}
{"v": 1	"t": 555533	"P": 1848.5	"F": 5471}
{"v": 1	"t": 555553	"P": 1851.75	"F": 5348}
{"v": 1	"t": 555573	"P": 1853.25	"F": 5367}
{"v": 1	"t": 555594	"P": 1856.0	"F": 5201}
{"v": 1	"t": 555614	"P": 1849.75	"F": 5397}
{"v": 1	"t": 555634	"P": 1843.5	"F": 5043}
{"v": 1	"t": 555655	"P": 1853.75	"F": 5311}
{"v": 1	"t": 555675	"P": 1848.5	"F": 5070}
{"v": 1	"t": 555695	"P": 1846.0	"F": 5156}
{"v": 1	"t": 555716	"P": 1846.75	"F": 5361}
{"v": 1	"t": 555736	"P": 1847.75	"F": 5471}
{"v": 1	"t": 555756	"P": 1853.25	"F": 5173}
{"v": 1	"t": 555777	"P": 1843.0	"F": 5394}
{"v": 1	"t": 555797	"P": 1845.75	"F": 5377}
{"v": 1	"t": 555817	"P": 1846.0	"F": 5245}
{"v": 1	"t": 555837	"P": 1849.75	"F": 5281}
{"v": 1	"t": 555858	"P": 1844.5	"F": 5255}
{"v": 1	"t": 555878	"P": 1854.0	"F": 5450}
{"v": 1	"t": 555898	"P": 1842.75	"F": 5451}
{"v": 1	"t": 555919	"P": 1858.25	"F": 5361}
{"v": 1	"t": 555939	"P": 1845.75	"F": 5350}
{"v": 1	"t": 555960	"P": 1853.75	"F": 5286	"C": 48.005	"D": 3144	"sn": 54091779688249	"file": "/data/device_log/data0000.out"}
{"v": 1	"t": 555980	"P": 1852.0	"F": 5270}
{"v": 1	"t": 556000	"P": 1847.0	"F": 5383}
{"v": 1	"t": 556021	"P": 1843.75	"F": 5372}
{"v": 1	"t": 556041	"P": 1845.0	"F": 5385}
{"v": 1	"t": 556061	"P": 1847.25	"F": 5313}
{"v": 1	"t": 556081	"P": 1849.5	"F": 5321}
{"v": 1	"t": 556102	"P": 1844.5	"F": 5423}
{"v": 1	"t": 556122	"P": 1852.0	"F": 5433}
{"v": 1	"t": 556142	"P": 1847.0	"F": 5324}
{"v": 1	"t": 556163	"P": 1853.25	"F": 5283}
{"v": 1	"t": 556183	"P": 1847.75	"F": 5280}
{"v": 1	"t": 556203	"P": 1856.0	"F": 5324}
{"v": 1	"t": 556224	"P": 1852.25	"F": 5282}
{"v": 1	"t": 556244	"P": 1844.75	"F": 5364}
{"v": 1	"t": 556264	"P": 1843.5	"F": 5346}
{"v": 1	"t": 556285	"P": 1853.0	"F": 5360}
{"v": 1	"t": 556305	"P": 1843.5	"F": 5234}
{"v": 1	"t": 556325	"P": 1853.25	"F": 5324}
{"v": 1	"t": 556345	"P": 1847.25	"F": 5372}
{"v": 1	"t": 556366	"P": 1843.5	"F": 5304}
{"v": 1	"t": 556386	"P": 1856.0	"F": 5223}
{"v": 1	"t": 556406	"P": 1847.25	"F": 5297}
{"v": 1	"t": 556427	"P": 1846.0	"F": 5460}
{"v": 1	"t": 556447	"P": 1849.0	"F": 5260}
{"v": 1	"t": 556467	"P": 1841.0	"F": 5223}
{"v": 1	"t": 556488	"P": 1857.25	"F": 5354}
{"v": 1	"t": 556508	"P": 1845.25	"F": 5345}
{"v": 1	"t": 556529	"P": 1848.75	"F": 5183}
{"v": 1	"t": 556549	"P": 1847.0	"F": 5213}
{"v": 1	"t": 556569	"P": 1848.25	"F": 5322}
{"v": 1	"t": 556590	"P": 1848.5	"F": 5380}
{"v": 1	"t": 556610	"P": 1851.25	"F": 5382}
{"v": 1	"t": 556630	"P": 1850.25	"F": 5312}
{"v": 1	"t": 556650	"P": 1844.25	"F": 5468}
{"v": 1	"t": 556671	"P": 1847.75	"F": 5240}
{"v": 1	"t": 556691	"P": 1851.25	"F": 5440}
{"v": 1	"t": 556711	"P": 1840.5	"F": 5462}
{"v": 1	"t": 556732	"P": 1850.5	"F": 5469}
{"v": 1	"t": 556752	"P": 1850.25	"F": 5202}
{"v": 1	"t": 556772	"P": 1852.75	"F": 5189}
{"v": 1	"t": 556793	"P": 1845.75	"F": 5178}
{"v": 1	"t": 556813	"P": 1844.75	"F": 5333}
{"v": 1	"t": 556833	"P": 1849.5	"F": 5242}
{"v": 1	"t": 556854	"P": 1853.75	"F": 5537}
{"v": 1	"t": 556874	"P": 1848.0	"F": 5310}
{"v": 1	"t": 556894	"P": 1845.5	"F": 5263}
{"v": 1	"t": 556914	"P": 1840.5	"F": 5306}
{"v": 1	"t": 556935	"P": 1853.25	"F": 5345}
{"v": 1	"t": 556955	"P": 1849.25	"F": 5230}
{"v": 1	"t": 556975	"P": 1848.75	"F": 5366	"C": 47.94	"D": 3143	"sn": 54091779688249	"file": "/data/device_log/data0000.out"}
{"v": 1	"t": 556996	"P": 1849.5	"F": 5397}
{"v": 1	"t": 557016	"P": 1844.25	"F": 5272}
{"v": 1	"t": 557036	"P": 1846.25	"F": 5487}
{"v": 1	"t": 557057	"P": 1847.25	"F": 5236}
{"v": 1	"t": 557077	"P": 1854.25	"F": 5518}
{"v": 1	"t": 557098	"P": 1844.75	"F": 5157}
{"v": 1	"t": 557118	"P": 1848.25	"F": 5491}
{"v": 1	"t": 557139	"P": 1843.25	"F": 5319}
{"v": 1	"t": 557159	"P": 1848.25	"F": 5380}
{"v": 1	"t": 557180	"P": 1850.0	"F": 5373}
{"v": 1	"t": 557200	"P": 1847.75	"F": 5220}
{"v": 1	"t": 557221	"P": 1843.5	"F": 5144}
{"v": 1	"t": 557241	"P": 1847.25	"F": 5396}
{"v": 1	"t": 557261	"P": 1848.25	"F": 5295}
{"v": 1	"t": 557281	"P": 1843.75	"F": 5402}
{"v": 1	"t": 557302	"P": 1844.5	"F": 5491}
{"v": 1	"t": 557322	"P": 1854.0	"F": 5029}
{"v": 1	"t": 557342	"P": 1853.5	"F": 5181}
{"v": 1	"t": 557363	"P": 1844.75	"F": 5202}
{"v": 1	"t": 557383	"P": 1849.75	"F": 5514}
{"v": 1	"t": 557403	"P": 1842.5	"F": 5323}
{"v": 1	"t": 557424	"P": 1851.25	"F": 5361}
{"v": 1	"t": 557444	"P": 1845.0	"F": 5366}
{"v": 1	"t": 557464	"P": 1844.75	"F": 5284}
{"v": 1	"t": 557484	"P": 1847.5	"F": 5520}
{"v": 1	"t": 557505	"P": 1847.5	"F": 5184}
{"v": 1	"t": 557525	"P": 1840.75	"F": 5208}
{"v": 1	"t": 557545	"P": 1846.5	"F": 5103}
{"v": 1	"t": 557566	"P": 1845.75	"F": 5248}
{"v": 1	"t": 557586	"P": 1852.5	"F": 5339}
{"v": 1	"t": 557606	"P": 1847.75	"F": 5213}
{"v": 1	"t": 557627	"P": 1842.75	"F": 5356}
{"v": 1	"t": 557647	"P": 1839.75	"F": 5289}
{"v": 1	"t": 557667	"P": 1849.75	"F": 5305}
{"v": 1	"t": 557688	"P": 1841.0	"F": 5271}
{"v": 1	"t": 557708	"P": 1847.5	"F": 5368}
{"v": 1	"t": 557728	"P": 1850.75	"F": 5366}
{"v": 1	"t": 557749	"P": 1847.0	"F": 5427}
{"v": 1	"t": 557769	"P": 1844.5	"F": 5207}
{"v": 1	"t": 557790	"P": 1858.75	"F": 5116}
{"v": 1	"t": 557810	"P": 1845.0	"F": 5333}
{"v": 1	"t": 557830	"P": 1850.0	"F": 5233}
{"v": 1	"t": 557851	"P": 1841.0	"F": 5187}
{"v": 1	"t": 557871	"P": 1851.0	"F": 5473}
{"v": 1	"t": 557891	"P": 1849.0	"F": 5388}
{"v": 1	"t": 557911	"P": 1852.0	"F": 5265}
{"v": 1	"t": 557932	"P": 1844.75	"F": 5227}
{"v": 1	"t": 557952	"P": 1845.0	"F": 5503}
{"v": 1	"t": 557972	"P": 1854.5	"F": 5408}
{"v": 1	"t": 557993	"P": 1856.0	"F": 5369	"C": 47.96	"D": 3143	"sn": 54091779688249	"file": "/data/device_log/data0000.out"}
{"v": 1	"t": 558013	"P": 1846.75	"F": 5359}
{"v": 1	"t": 558033	"P": 1846.25	"F": 5243}
{"v": 1	"t": 558054	"P": 1839.5	"F": 5303}
{"v": 1	"t": 558074	"P": 1852.25	"F": 5458}
{"v": 1	"t": 558094	"P": 1841.5	"F": 5239}
{"v": 1	"t": 558115	"P": 1846.75	"F": 5209}
{"v": 1	"t": 558135	"P": 1851.75	"F": 5136}
{"v": 1	"t": 558155	"P": 1845.0	"F": 5239}
{"v": 1	"t": 558176	"P": 1849.25	"F": 5154}
{"v": 1	"t": 558196	"P": 1854.5	"F": 5296}
{"v": 1	"t": 558216	"P": 1844.25	"F": 5138}
{"v": 1	"t": 558236	"P": 1847.5	"F": 5227}
{"v": 1	"t": 558257	"P": 1848.5	"F": 5416}
{"v": 1	"t": 558277	"P": 1835.25	"F": 5232}
{"v": 1	"t": 558298	"P": 1854.5	"F": 5192}
{"v": 1	"t": 558318	"P": 1847.0	"F": 5243}
{"v": 1	"t": 558338	"P": 1856.75	"F": 5144}
{"v": 1	"t": 558359	"P": 1843.5	"F": 5369}
{"v": 1	"t": 558379	"P": 1848.0	"F": 5198}
{"v": 1	"t": 558399	"P": 1843.75	"F": 5316}
{"v": 1	"t": 558420	"P": 1852.0	"F": 5428}
{"v": 1	"t": 558440	"P": 1849.5	"F": 5240}
{"v": 1	"t": 558460	"P": 1846.0	"F": 5274}
{"v": 1	"t": 558481	"P": 1840.5	"F": 5187}
{"v": 1	"t": 558501	"P": 1848.5	"F": 5365}
{"v": 1	"t": 558521	"P": 1852.25	"F": 5344}
{"v": 1	"t": 558542	"P": 1845.25	"F": 5328}
{"v": 1	"t": 558562	"P": 1852.75	"F": 5278}
{"v": 1	"t": 558582	"P": 1848.25	"F": 5389}
{"v": 1	"t": 558602	"P": 1850.0	"F": 5360}
{"v": 1	"t": 558623	"P": 1851.5	"F": 5328}
{"v": 1	"t": 558643	"P": 1844.0	"F": 5301}
{"v": 1	"t": 558663	"P": 1841.25	"F": 5376}
{"v": 1	"t": 558684	"P": 1849.0	"F": 5345}
{"v": 1	"t": 558704	"P": 1846.0	"F": 5243}
{"v": 1	"t": 558724	"P": 1844.0	"F": 5213}
{"v": 1	"t": 558745	"P": 1843.25	"F": 5179}
{"v": 1	"t": 558765	"P": 1851.75	"F": 5437}
{"v": 1	"t": 558785	"P": 1840.25	"F": 5303}
{"v": 1	"t": 558806	"P": 1842.5	"F": 5226}
{"v": 1	"t": 558826	"P": 1849.0	"F": 5368}
{"v": 1	"t": 558846	"P": 1847.5	"F": 5456}
{"v": 1	"t": 558867	"P": 1851.25	"F": 5311}
{"v": 1	"t": 558887	"P": 1851.75	"F": 5299}
{"v": 1	"t": 558907	"P": 1843.75	"F": 5358}
{"v": 1	"t": 558928	"P": 1844.25	"F": 4955}
{"v": 1	"t": 558948	"P": 1850.75	"F": 5165}
{"v": 1	"t": 558968	"P": 1848.75	"F": 5200}
{"v": 1	"t": 558989	"P": 1849.25	"F": 5335}
{"v": 1	"t": 559009	"P": 1849.75	"F": 5303	"C": 47.99	"D": 3143	"sn": 54091779688249	"file": "/data/device_log/data0000.out"}
{"v": 1	"t": 559029	"P": 1841.0	"F": 5244}
{"v": 1	"t": 559050	"P": 1848.75	"F": 5530}
{"v": 1	"t": 559070	"P": 1847.25	"F": 5506}
{"v": 1	"t": 559090	"P": 1850.25	"F": 5188}
{"v": 1	"t": 559110	"P": 1839.75	"F": 5273}
{"v": 1	"t": 559131	"P": 1846.5	"F": 5138}
{"v": 1	"t": 559151	"P": 1853.25	"F": 5407}
{"v": 1	"t": 559171	"P": 1846.0	"F": 5366}
{"v": 1	"t": 559192	"P": 1845.25	"F": 5483}
{"v": 1	"t": 559212	"P": 1845.0	"F": 5441}
{"v": 1	"t": 559232	"P": 1849.25	"F": 5438}
{"v": 1	"t": 559253	"P": 1843.5	"F": 5071}
{"v": 1	"t": 559273	"P": 1839.25	"F": 5314}
{"v": 1	"t": 559293	"P": 1844.0	"F": 5441}
{"v": 1	"t": 559314	"P": 1854.5	"F": 5215}
{"v": 1	"t": 559334	"P": 1841.25	"F": 5369}
{"v": 1	"t": 559354	"P": 1836.75	"F": 5495}
{"v": 1	"t": 559374	"P": 1849.5	"F": 5350}
{"v": 1	"t": 559395	"P": 1853.0	"F": 5464}
{"v": 1	"t": 559415	"P": 1843.25	"F": 5293}
{"v": 1	"t": 559436	"P": 1847.25	"F": 5229}
{"v": 1	"t": 559456	"P": 1855.75	"F": 5379}
{"v": 1	"t": 559476	"P": 1850.25	"F": 5368}
{"v": 1	"t": 559497	"P": 1850.75	"F": 5376}
{"v": 1	"t": 559517	"P": 1844.0	"F": 5261}
{"v": 1	"t": 559537	"P": 1847.5	"F": 5294}
{"v": 1	"t": 559558	"P": 1846.5	"F": 5076}
{"v": 1	"t": 559578	"P": 1853.5	"F": 5478}
{"v": 1	"t": 559598	"P": 1849.0	"F": 5402}
{"v": 1	"t": 559619	"P": 1853.5	"F": 5333}
{"v": 1	"t": 559639	"P": 1848.25	"F": 5261}
{"v": 1	"t": 559659	"P": 1841.5	"F": 5245}
{"v": 1	"t": 559679	"P": 1849.25	"F": 5313}
{"v": 1	"t": 559700	"P": 1846.5	"F": 5223}
{"v": 1	"t": 559720	"P": 1849.25	"F": 5394}
{"v": 1	"t": 559740	"P": 1842.0	"F": 5319}
{"v": 1	"t": 559761	"P": 1844.0	"F": 5172}
{"v": 1	"t": 559781	"P": 1850.25	"F": 5483}
{"v": 1	"t": 559801	"P": 1856.5	"F": 5462}
{"v": 1	"t": 559822	"P": 1836.75	"F": 5419}
{"v": 1	"t": 559842	"P": 1847.0	"F": 5320}
{"v": 1	"t": 559862	"P": 1841.0	"F": 5376}
{"v": 1	"t": 559883	"P": 1852.75	"F": 5482}
{"v": 1	"t": 559903	"P": 1843.5	"F": 5377}
{"v": 1	"t": 559923	"P": 1849.25	"F": 5379}
{"v": 1	"t": 559944	"P": 1843.25	"F": 5386}
{"v": 1	"t": 559964	"P": 1845.25	"F": 5256}
{"v": 1	"t": 559985	"P": 1845.5	"F": 5388}
{"v": 1	"t": 560005	"P": 1847.75	"F": 5343}
{"v": 1	"t": 560025	"P": 1844.75	"F": 5283	"C": 47.945	"D": 3143	"sn": 54091779688249	"file": "/data/device_log/data0000.out"}
{"v": 1	"t": 560045	"P": 1843.0	"F": 5211}
{"v": 1	"t": 560066	"P": 1846.0	"F": 5322}
{"v": 1	"t": 560086	"P": 1844.5	"F": 5322}
{"v": 1	"t": 560106	"P": 1846.75	"F": 5230}
{"v": 1	"t": 560127	"P": 1840.25	"F": 5287}
{"v": 1	"t": 560147	"P": 1841.5	"F": 5373}
{"v": 1	"t": 560167	"P": 1856.25	"F": 5393}
{"v": 1	"t": 560188	"P": 1839.75	"F": 5274}
{"v": 1	"t": 560208	"P": 1850.0	"F": 5201}
{"v": 1	"t": 560228	"P": 1849.25	"F": 5383}
{"v": 1	"t": 560249	"P": 1847.75	"F": 5290}
{"v": 1	"t": 560269	"P": 1843.75	"F": 5333}
{"v": 1	"t": 560289	"P": 1844.25	"F": 5389}
{"v": 1	"t": 560309	"P": 1846.25	"F": 5323}
{"v": 1	"t": 560330	"P": 1847.0	"F": 5343}
{"v": 1	"t": 560350	"P": 1847.25	"F": 5168}
{"v": 1	"t": 560370	"P": 1850.75	"F": 5525}
{"v": 1	"t": 560391	"P": 1838.5	"F": 5382}
{"v": 1	"t": 560411	"P": 1854.75	"F": 5460}
{"v": 1	"t": 560431	"P": 1842.25	"F": 5317}
{"v": 1	"t": 560452	"P": 1842.75	"F": 5323}
{"v": 1	"t": 560472	"P": 1848.25	"F": 5333}
{"v": 1	"t": 560492	"P": 1841.75	"F": 5377}
{"v": 1	"t": 560513	"P": 1848.75	"F": 5341}
{"v": 1	"t": 560533	"P": 1851.5	"F": 5392}
{"v": 1	"t": 560554	"P": 1844.0	"F": 5181}
{"v": 1	"t": 560574	"P": 1848.0	"F": 5288}
{"v": 1	"t": 560595	"P": 1845.0	"F": 5280}
{"v": 1	"t": 560615	"P": 1847.75	"F": 5381}
{"v": 1	"t": 560635	"P": 1851.5	"F": 5411}
{"v": 1	"t": 560656	"P": 1843.5	"F": 5359}
{"v": 1	"t": 560676	"P": 1856.75	"F": 5295}
{"v": 1	"t": 560696	"P": 1849.5	"F": 5306}
{"v": 1	"t": 560716	"P": 1844.0	"F": 5327}
{"v": 1	"t": 560737	"P": 1843.25	"F": 5369}
{"v": 1	"t": 560757	"P": 1845.25	"F": 5140}
{"v": 1	"t": 560777	"P": 1851.5	"F": 5249}
{"v": 1	"t": 560798	"P": 1842.25	"F": 5332}
{"v": 1	"t": 560818	"P": 1844.75	"F": 5294}
{"v": 1	"t": 560838	"P": 1852.5	"F": 5368}
{"v": 1	"t": 560859	"P": 1844.25	"F": 5100}
{"v": 1	"t": 560879	"P": 1847.5	"F": 5335}
{"v": 1	"t": 560899	"P": 1843.25	"F": 5138}
{"v": 1	"t": 560920	"P": 1849.75	"F": 5290}
{"v": 1	"t": 560940	"P": 1847.25	"F": 5341}
{"v": 1	"t": 560960	"P": 1843.5	"F": 5287}
{"v": 1	"t": 560980	"P": 1847.0	"F": 5280}
{"v": 1	"t": 561001	"P": 1849.0	"F": 5339}
{"v": 1	"t": 561021	"P": 1844.75	"F": 5090}
{"v": 1	"t": 561041	"P": 1845.75	"F": 5442	"C": 47.965	"D": 3143	"sn": 54091779688249	"file": "/data/device_log/data0000.out"}
{"v": 1	"t": 561062	"P": 1838.5	"F": 5252}
{"v": 1	"t": 561082	"P": 1842.0	"F": 5440}
{"v": 1	"t": 561103	"P": 1844.5	"F": 5405}
{"v": 1	"t": 561123	"P": 1842.5	"F": 5466}
{"v": 1	"t": 561144	"P": 1846.5	"F": 5361}
{"v": 1	"t": 561164	"P": 1846.0	"F": 5428}
{"v": 1	"t": 561184	"P": 1847.0	"F": 5426}
{"v": 1	"t": 561204	"P": 1841.25	"F": 5328}
{"v": 1	"t": 561225	"P": 1847.5	"F": 5369}
{"v": 1	"t": 561245	"P": 1839.25	"F": 5357}
{"v": 1	"t": 561265	"P": 1845.75	"F": 5300}
{"v": 1	"t": 561286	"P": 1847.0	"F": 5250}
{"v": 1	"t": 561306	"P": 1849.0	"F": 5248}
{"v": 1	"t": 561326	"P": 1848.75	"F": 5459}
{"v": 1	"t": 561347	"P": 1843.25	"F": 5358}
{"v": 1	"t": 561367	"P": 1842.75	"F": 5220}
{"v": 1	"t": 561387	"P": 1846.75	"F": 5183}
{"v": 1	"t": 561407	"P": 1845.5	"F": 5225}
{"v": 1	"t": 561428	"P": 1839.75	"F": 5161}
{"v": 1	"t": 561448	"P": 1848.5	"F": 5358}
{"v": 1	"t": 561468	"P": 1844.75	"F": 5296}
{"v": 1	"t": 561489	"P": 1853.5	"F": 5413}
{"v": 1	"t": 561509	"P": 1841.5	"F": 5304}
{"v": 1	"t": 561529	"P": 1846.5	"F": 5378}
{"v": 1	"t": 561550	"P": 1846.25	"F": 5232}
{"v": 1	"t": 561570	"P": 1850.0	"F": 5306}
{"v": 1	"t": 561590	"P": 1844.25	"F": 5362}
{"v": 1	"t": 561611	"P": 1841.75	"F": 5301}
{"v": 1	"t": 561631	"P": 1837.0	"F": 5529}
{"v": 1	"t": 561651	"P": 1847.0	"F": 5199}
{"v": 1	"t": 561672	"P": 1846.75	"F": 5255}
{"v": 1	"t": 561692	"P": 1849.0	"F": 5279}
{"v": 1	"t": 561713	"P": 1843.5	"F": 5183}
{"v": 1	"t": 561733	"P": 1849.5	"F": 5210}
{"v": 1	"t": 561753	"P": 1844.25	"F": 5232}
{"v": 1	"t": 561773	"P": 1846.0	"F": 5413}
{"v": 1	"t": 561794	"P": 1843.75	"F": 5303}
{"v": 1	"t": 561814	"P": 1842.0	"F": 5041}
{"v": 1	"t": 561834	"P": 1848.5	"F": 5286}
{"v": 1	"t": 561855	"P": 1844.75	"F": 5301}
{"v": 1	"t": 561875	"P": 1849.75	"F": 5227}
{"v": 1	"t": 561895	"P": 1843.0	"F": 5269}
{"v": 1	"t": 561916	"P": 1842.75	"F": 5373}
{"v": 1	"t": 561936	"P": 1845.25	"F": 5374}
{"v": 1	"t": 561956	"P": 1854.0	"F": 5348}
{"v": 1	"t": 561977	"P": 1837.25	"F": 5330}
{"v": 1	"t": 561997	"P": 1844.75	"F": 5403}
{"v": 1	"t": 562017	"P": 1846.0	"F": 5288}
{"v": 1	"t": 562037	"P": 1848.5	"F": 5267}
{"v": 1	"t": 562058	"P": 1836.5	"F": 5210	"C": 47.975	"D": 3143	"sn": 54091779688249	"file": "/data/device_log/data0000.out"}
{"v": 1	"t": 562078	"P": 1847.5	"F": 5343}
{"v": 1	"t": 562098	"P": 1849.75	"F": 5151}
{"v": 1	"t": 562119	"P": 1843.0	"F": 5277}
{"v": 1	"t": 562139	"P": 1846.5	"F": 5200}
{"v": 1	"t": 562159	"P": 1842.25	"F": 5484}
{"v": 1	"t": 562180	"P": 1842.5	"F": 5306}
{"v": 1	"t": 562200	"P": 1847.75	"F": 5364}
{"v": 1	"t": 562220	"P": 1844.5	"F": 5444}
{"v": 1	"t": 562241	"P": 1843.5	"F": 5441}
{"v": 1	"t": 562261	"P": 1844.75	"F": 5224}
{"v": 1	"t": 562282	"P": 1840.25	"F": 5404}
{"v": 1	"t": 562302	"P": 1846.0	"F": 5245}
{"v": 1	"t": 562322	"P": 1843.25	"F": 5355}
{"v": 1	"t": 562343	"P": 1843.75	"F": 5457}
{"v": 1	"t": 562363	"P": 1842.0	"F": 5271}
{"v": 1	"t": 562383	"P": 1842.5	"F": 5343}
{"v": 1	"t": 562403	"P": 1854.5	"F": 5388}
{"v": 1	"t": 562424	"P": 1844.0	"F": 5443}
{"v": 1	"t": 562444	"P": 1837.25	"F": 5253}
{"v": 1	"t": 562464	"P": 1846.0	"F": 5338}
{"v": 1	"t": 562485	"P": 1850.0	"F": 5247}
{"v": 1	"t": 562505	"P": 1835.5	"F": 5369}
{"v": 1	"t": 562525	"P": 1839.0	"F": 5211}
{"v": 1	"t": 562546	"P": 1836.75	"F": 5182}
{"v": 1	"t": 562566	"P": 1851.5	"F": 5339}
{"v": 1	"t": 562586	"P": 1846.5	"F": 5308}
{"v": 1	"t": 562607	"P": 1841.0	"F": 5477}
{"v": 1	"t": 562627	"P": 1848.0	"F": 5289}
{"v": 1	"t": 562647	"P": 1856.5	"F": 5270}
{"v": 1	"t": 562668	"P": 1839.5	"F": 5357}
{"v": 1	"t": 562688	"P": 1845.75	"F": 5314}
{"v": 1	"t": 562708	"P": 1840.0	"F": 5447}
{"v": 1	"t": 562728	"P": 1842.75	"F": 5354}
{"v": 1	"t": 562749	"P": 1846.0	"F": 5350}
{"v": 1	"t": 562769	"P": 1852.0	"F": 5328}
{"v": 1	"t": 562790	"P": 1841.25	"F": 5345}
{"v": 1	"t": 562810	"P": 1843.0	"F": 5396}
{"v": 1	"t": 562830	"P": 1843.25	"F": 5445}
{"v": 1	"t": 562851	"P": 1848.0	"F": 5291}
{"v": 1	"t": 562871	"P": 1840.5	"F": 5343}
{"v": 1	"t": 562891	"P": 1846.0	"F": 5242}
{"v": 1	"t": 562912	"P": 1842.25	"F": 5394}
{"v": 1	"t": 562932	"P": 1844.75	"F": 5128}
{"v": 1	"t": 562952	"P": 1842.75	"F": 5258}
{"v": 1	"t": 562973	"P": 1844.5	"F": 5389}
{"v": 1	"t": 562993	"P": 1841.0	"F": 5269}
{"v": 1	"t": 563013	"P": 1839.0	"F": 5164}
{"v": 1	"t": 563033	"P": 1850.5	"F": 5277}
{"v": 1	"t": 563054	"P": 1848.75	"F": 5385}
{"v": 1	"t": 563074	"P": 1843.5	"F": 5273	"C": 47.97	"D": 3143	"sn": 54091779688249	"file": "/data/device_log/data0000.out"}
{"v": 1	"t": 563094	"P": 1846.0	"F": 5217}
{"v": 1	"t": 563115	"P": 1847.25	"F": 5366}
{"v": 1	"t": 563135	"P": 1848.25	"F": 5319}
{"v": 1	"t": 563155	"P": 1841.25	"F": 5332}
{"v": 1	"t": 563176	"P": 1847.75	"F": 5383}
{"v": 1	"t": 563196	"P": 1843.25	"F": 5307}
{"v": 1	"t": 563216	"P": 1851.75	"F": 5285}
{"v": 1	"t": 563237	"P": 1843.0	"F": 5344}
{"v": 1	"t": 563257	"P": 1848.5	"F": 5558}
{"v": 1	"t": 563277	"P": 1848.5	"F": 5356}
{"v": 1	"t": 563297	"P": 1847.75	"F": 5311}
{"v": 1	"t": 563318	"P": 1846.5	"F": 5292}
{"v": 1	"t": 563338	"P": 1835.5	"F": 5142}
{"v": 1	"t": 563359	"P": 1847.5	"F": 5180}
{"v": 1	"t": 563379	"P": 1838.0	"F": 5141}
{"v": 1	"t": 563399	"P": 1843.5	"F": 5164}
{"v": 1	"t": 563420	"P": 1850.75	"F": 5351}
{"v": 1	"t": 563440	"P": 1842.0	"F": 5384}
{"v": 1	"t": 563460	"P": 1836.75	"F": 5241}
{"v": 1	"t": 563481	"P": 1842.5	"F": 5401}
{"v": 1	"t": 563501	"P": 1846.5	"F": 5462}
{"v": 1	"t": 563521	"P": 1844.25	"F": 5451}
{"v": 1	"t": 563542	"P": 1838.25	"F": 5489}
{"v": 1	"t": 563562	"P": 1844.0	"F": 5416}
{"v": 1	"t": 563582	"P": 1845.75	"F": 5457}
{"v": 1	"t": 563602	"P": 1843.75	"F": 5433}
{"v": 1	"t": 563623	"P": 1843.25	"F": 5144}
{"v": 1	"t": 563643	"P": 1845.75	"F": 5459}
{"v": 1	"t": 563663	"P": 1842.25	"F": 5425}
{"v": 1	"t": 563684	"P": 1845.75	"F": 5227}
{"v": 1	"t": 563704	"P": 1838.25	"F": 5374}
{"v": 1	"t": 563724	"P": 1842.0	"F": 5356}
{"v": 1	"t": 563745	"P": 1838.25	"F": 5153}
{"v": 1	"t": 563765	"P": 1844.5	"F": 5237}
{"v": 1	"t": 563785	"P": 1847.0	"F": 5150}
{"v": 1	"t": 563806	"P": 1839.75	"F": 5449}
{"v": 1	"t": 563826	"P": 1851.5	"F": 5411}
{"v": 1	"t": 563846	"P": 1841.5	"F": 5249}
{"v": 1	"t": 563866	"P": 1844.75	"F": 5440}
{"v": 1	"t": 563887	"P": 1836.0	"F": 5288}
{"v": 1	"t": 563907	"P": 1852.5	"F": 5286}
{"v": 1	"t": 563928	"P": 1844.5	"F": 5305}
{"v": 1	"t": 563948	"P": 1844.0	"F": 5295}
{"v": 1	"t": 563969	"P": 1844.5	"F": 5249}
{"v": 1	"t": 563989	"P": 1839.25	"F": 5130}
{"v": 1	"t": 564010	"P": 1849.75	"F": 5353}
{"v": 1	"t": 564030	"P": 1851.0	"F": 5210}
{"v": 1	"t": 564051	"P": 1843.0	"F": 5366}
{"v": 1	"t": 564071	"P": 1854.0	"F": 5371}
{"v": 1	"t": 564091	"P": 1839.0	"F": 5286	"C": 47.965	"D": 3143	"sn": 54091779688249	"file": "/data/device_log/data0000.out"}
{"v": 1	"t": 564112	"P": 1840.5	"F": 5470}
{"v": 1	"t": 564132	"P": 1842.5	"F": 5368}
{"v": 1	"t": 564152	"P": 1844.25	"F": 5201}
{"v": 1	"t": 564173	"P": 1845.0	"F": 5359}
{"v": 1	"t": 564193	"P": 1843.25	"F": 5141}
{"v": 1	"t": 564213	"P": 1845.25	"F": 5206}
{"v": 1	"t": 564234	"P": 1847.0	"F": 5396}
{"v": 1	"t": 564254	"P": 1844.75	"F": 5309}
{"v": 1	"t": 564274	"P": 1845.75	"F": 5434}
{"v": 1	"t": 564294	"P": 1843.25	"F": 5309}
{"v": 1	"t": 564315	"P": 1843.25	"F": 5367}
{"v": 1	"t": 564335	"P": 1845.75	"F": 5328}
{"v": 1	"t": 564355	"P": 1843.0	"F": 5333}
{"v": 1	"t": 564376	"P": 1828.5	"F": 5341}
{"v": 1	"t": 564396	"P": 1846.75	"F": 5287}
{"v": 1	"t": 564416	"P": 1843.25	"F": 5237}
{"v": 1	"t": 564437	"P": 1849.0	"F": 5329}
{"v": 1	"t": 564457	"P": 1839.0	"F": 5383}
{"v": 1	"t": 564477	"P": 1838.0	"F": 5221}
{"v": 1	"t": 564498	"P": 1842.75	"F": 5224}
{"v": 1	"t": 564518	"P": 1842.25	"F": 5287}
{"v": 1	"t": 564538	"P": 1840.75	"F": 5312}
{"v": 1	"t": 564558	"P": 1844.0	"F": 5247}
{"v": 1	"t": 564579	"P": 1850.25	"F": 5236}
{"v": 1	"t": 564599	"P": 1845.0	"F": 5334}
{"v": 1	"t": 564620	"P": 1840.0	"F": 5185}
{"v": 1	"t": 564640	"P": 1841.75	"F": 5284}
{"v": 1	"t": 564661	"P": 1831.5	"F": 5287}
{"v": 1	"t": 564681	"P": 1845.5	"F": 5287}
{"v": 1	"t": 564701	"P": 1842.25	"F": 5220}
{"v": 1	"t": 564721	"P": 1838.75	"F": 5380}
{"v": 1	"t": 564742	"P": 1833.25	"F": 5433}
{"v": 1	"t": 564762	"P": 1844.5	"F": 5254}
{"v": 1	"t": 564782	"P": 1842.25	"F": 5397}
{"v": 1	"t": 564803	"P": 1843.5	"F": 5383}
{"v": 1	"t": 564823	"P": 1836.25	"F": 5301}
{"v": 1	"t": 564843	"P": 1840.75	"F": 5413}
{"v": 1	"t": 564864	"P": 1847.25	"F": 5205}
{"v": 1	"t": 564884	"P": 1841.5	"F": 5319}
{"v": 1	"t": 564904	"P": 1847.25	"F": 5504}
{"v": 1	"t": 564924	"P": 1838.75	"F": 5419}
{"v": 1	"t": 564945	"P": 1845.0	"F": 5260}
{"v": 1	"t": 564965	"P": 1849.0	"F": 5315}
{"v": 1	"t": 564985	"P": 1843.5	"F": 5188}
{"v": 1	"t": 565006	"P": 1838.25	"F": 5317}
{"v": 1	"t": 565026	"P": 1850.5	"F": 5290}
{"v": 1	"t": 565046	"P": 1835.0	"F": 5334}
{"v": 1	"t": 565067	"P": 1845.5	"F": 5199}
{"v": 1	"t": 565087	"P": 1842.0	"F": 5394}
{"v": 1	"t": 565107	"P": 1843.25	"F": 5312	"C": 47.975	"D": 3143	"sn": 54091779688249	"file": "/data/device_log/data0000.out"}
{"v": 1	"t": 565128	"P": 1845.5	"F": 5386}
{"v": 1	"t": 565148	"P": 1837.75	"F": 5376}
{"v": 1	"t": 565168	"P": 1845.0	"F": 5187}
{"v": 1	"t": 565189	"P": 1839.25	"F": 5331}
{"v": 1	"t": 565209	"P": 1841.5	"F": 5220}
{"v": 1	"t": 565230	"P": 1843.25	"F": 5362}
{"v": 1	"t": 565250	"P": 1848.0	"F": 5581}
{"v": 1	"t": 565270	"P": 1847.0	"F": 5229}
{"v": 1	"t": 565290	"P": 1846.25	"F": 5501}
{"v": 1	"t": 565311	"P": 1844.0	"F": 5232}
{"v": 1	"t": 565331	"P": 1850.25	"F": 5410}
{"v": 1	"t": 565351	"P": 1843.75	"F": 5336}
{"v": 1	"t": 565372	"P": 1838.5	"F": 5345}
{"v": 1	"t": 565392	"P": 1842.0	"F": 5282}
{"v": 1	"t": 565412	"P": 1845.5	"F": 5412}
{"v": 1	"t": 565433	"P": 1843.0	"F": 5422}
{"v": 1	"t": 565453	"P": 1844.5	"F": 5269}
{"v": 1	"t": 565473	"P": 1842.25	"F": 5241}
{"v": 1	"t": 565494	"P": 1848.5	"F": 5402}
{"v": 1	"t": 565514	"P": 1837.0	"F": 5263}
{"v": 1	"t": 565534	"P": 1841.0	"F": 5452}
{"v": 1	"t": 565554	"P": 1839.0	"F": 5091}
{"v": 1	"t": 565575	"P": 1846.5	"F": 5444}
{"v": 1	"t": 565595	"P": 1846.0	"F": 5316}
{"v": 1	"t": 565615	"P": 1841.75	"F": 5291}
{"v": 1	"t": 565636	"P": 1842.5	"F": 5304}
{"v": 1	"t": 565656	"P": 1837.25	"F": 5283}
{"v": 1	"t": 565676	"P": 1843.0	"F": 5415}
{"v": 1	"t": 565697	"P": 1842.0	"F": 5135}
{"v": 1	"t": 565717	"P": 1849.5	"F": 5383}
{"v": 1	"t": 565738	"P": 1844.5	"F": 5434}
{"v": 1	"t": 565758	"P": 1840.75	"F": 5357}
{"v": 1	"t": 565778	"P": 1835.75	"F": 5285}
{"v": 1	"t": 565799	"P": 1852.25	"F": 5494}
{"v": 1	"t": 565819	"P": 1835.5	"F": 5132}
{"v": 1	"t": 565839	"P": 1844.75	"F": 5272}
{"v": 1	"t": 565859	"P": 1838.0	"F": 5156}
{"v": 1	"t": 565880	"P": 1846.0	"F": 5428}
{"v": 1	"t": 565900	"P": 1847.25	"F": 5260}
{"v": 1	"t": 565920	"P": 1835.5	"F": 5313}
{"v": 1	"t": 565941	"P": 1837.25	"F": 5186}
{"v": 1	"t": 565961	"P": 1845.5	"F": 5319}
{"v": 1	"t": 565981	"P": 1844.5	"F": 5403}
{"v": 1	"t": 566002	"P": 1841.5	"F": 5348}
{"v": 1	"t": 566022	"P": 1846.75	"F": 5542}
{"v": 1	"t": 566042	"P": 1845.0	"F": 5169}
{"v": 1	"t": 566063	"P": 1848.5	"F": 5294}
{"v": 1	"t": 566083	"P": 1835.0	"F": 5303}
{"v": 1	"t": 566103	"P": 1838.0	"F": 5404}
{"v": 1	"t": 566123	"P": 1848.75	"F": 5343	"C": 47.965	"D": 3143	"sn": 54091779688249	"file": "/data/device_log/data0000.out"}
{"v": 1	"t": 566144	"P": 1841.0	"F": 5377}
{"v": 1	"t": 566164	"P": 1839.0	"F": 5394}
{"v": 1	"t": 566184	"P": 1843.0	"F": 5274}
{"v": 1	"t": 566205	"P": 1838.5	"F": 5545}
{"v": 1	"t": 566225	"P": 1844.5	"F": 5074}
{"v": 1	"t": 566245	"P": 1839.5	"F": 5367}
{"v": 1	"t": 566266	"P": 1841.0	"F": 5344}
{"v": 1	"t": 566286	"P": 1843.75	"F": 5329}
{"v": 1	"t": 566307	"P": 1835.5	"F": 5180}
{"v": 1	"t": 566327	"P": 1848.75	"F": 5384}
{"v": 1	"t": 566347	"P": 1842.5	"F": 5279}
{"v": 1	"t": 566368	"P": 1849.5	"F": 5284}
{"v": 1	"t": 566388	"P": 1842.25	"F": 5359}
{"v": 1	"t": 566408	"P": 1841.0	"F": 5201}
{"v": 1	"t": 566429	"P": 1842.0	"F": 5459}
{"v": 1	"t": 566449	"P": 1849.5	"F": 5269}
{"v": 1	"t": 566469	"P": 1837.0	"F": 5342}
{"v": 1	"t": 566490	"P": 1846.25	"F": 5343}
{"v": 1	"t": 566510	"P": 1842.5	"F": 5152}
{"v": 1	"t": 566530	"P": 1851.0	"F": 5325}
{"v": 1	"t": 566550	"P": 1837.0	"F": 5309}
{"v": 1	"t": 566571	"P": 1834.25	"F": 5204}
{"v": 1	"t": 566591	"P": 1858.25	"F": 5264}
{"v": 1	"t": 566611	"P": 1839.0	"F": 5297}
{"v": 1	"t": 566632	"P": 1839.0	"F": 5225}
{"v": 1	"t": 566652	"P": 1841.0	"F": 5419}
{"v": 1	"t": 566672	"P": 1844.25	"F": 5273}
{"v": 1	"t": 566693	"P": 1839.5	"F": 5296}
{"v": 1	"t": 566713	"P": 1841.5	"F": 5449}
{"v": 1	"t": 566733	"P": 1846.0	"F": 5209}
{"v": 1	"t": 566754	"P": 1841.25	"F": 5382}
{"v": 1	"t": 566774	"P": 1841.5	"F": 5448}
{"v": 1	"t": 566794	"P": 1843.75	"F": 5336}
{"v": 1	"t": 566815	"P": 1849.5	"F": 5496}
{"v": 1	"t": 566835	"P": 1834.0	"F": 5352}
{"v": 1	"t": 566856	"P": 1835.25	"F": 5209}
{"v": 1	"t": 566876	"P": 1838.0	"F": 5523}
{"v": 1	"t": 566896	"P": 1842.25	"F": 5396}
{"v": 1	"t": 566917	"P": 1841.5	"F": 5162}
{"v": 1	"t": 566937	"P": 1841.25	"F": 5363}
{"v": 1	"t": 566957	"P": 1847.5	"F": 5305}
{"v": 1	"t": 566977	"P": 1849.75	"F": 5408}
{"v": 1	"t": 566998	"P": 1844.75	"F": 5325}
{"v": 1	"t": 567018	"P": 1842.75	"F": 5366}
{"v": 1	"t": 567038	"P": 1851.0	"F": 5276}
{"v": 1	"t": 567059	"P": 1848.75	"F": 5268}
{"v": 1	"t": 567079	"P": 1840.0	"F": 5338}
{"v": 1	"t": 567099	"P": 1835.75	"F": 5475}
{"v": 1	"t": 567120	"P": 1842.25	"F": 5262}
{"v": 1	"t": 567140	"P": 1842.25	"F": 5446	"C": 47.925	"D": 3143	"sn": 54091779688249	"file": "/data/device_log/data0000.out"}
{"v": 1	"t": 567160	"P": 1842.5	"F": 5155}
{"v": 1	"t": 567181	"P": 1844.5	"F": 5320}
{"v": 1	"t": 567201	"P": 1849.0	"F": 5400}
{"v": 1	"t": 567221	"P": 1846.25	"F": 5369}
{"v": 1	"t": 567242	"P": 1842.25	"F": 5329}
{"v": 1	"t": 567262	"P": 1840.5	"F": 5472}
{"v": 1	"t": 567282	"P": 1845.5	"F": 5247}
{"v": 1	"t": 567302	"P": 1849.5	"F": 5426}
{"v": 1	"t": 567323	"P": 1845.5	"F": 5414}
{"v": 1	"t": 567343	"P": 1847.0	"F": 5414}
{"v": 1	"t": 567363	"P": 1846.25	"F": 5278}
{"v": 1	"t": 567384	"P": 1838.75	"F": 5111}
{"v": 1	"t": 567404	"P": 1840.0	"F": 5250}
{"v": 1	"t": 567425	"P": 1850.5	"F": 5369}
{"v": 1	"t": 567445	"P": 1840.75	"F": 5481}
{"v": 1	"t": 567466	"P": 1843.0	"F": 5360}
{"v": 1	"t": 567486	"P": 1841.5	"F": 5347}
{"v": 1	"t": 567507	"P": 1838.0	"F": 5294}
{"v": 1	"t": 567527	"P": 1847.0	"F": 5278}
{"v": 1	"t": 567547	"P": 1842.25	"F": 5299}
{"v": 1	"t": 567568	"P": 1843.0	"F": 5258}
{"v": 1	"t": 567588	"P": 1831.75	"F": 5273}
{"v": 1	"t": 567608	"P": 1837.75	"F": 5138}
{"v": 1	"t": 567629	"P": 1847.0	"F": 5435}
{"v": 1	"t": 567649	"P": 1840.25	"F": 5365}
{"v": 1	"t": 567669	"P": 1840.5	"F": 5290}
{"v": 1	"t": 567690	"P": 1846.75	"F": 5408}
{"v": 1	"t": 567710	"P": 1843.25	"F": 5360}
{"v": 1	"t": 567730	"P": 1848.0	"F": 5413}
{"v": 1	"t": 567751	"P": 1839.25	"F": 5129}
{"v": 1	"t": 567771	"P": 1842.5	"F": 5434}
{"v": 1	"t": 567791	"P": 1840.25	"F": 5291}
{"v": 1	"t": 567811	"P": 1847.0	"F": 5148}
{"v": 1	"t": 567832	"P": 1829.0	"F": 5271}
{"v": 1	"t": 567852	"P": 1845.0	"F": 5045}
{"v": 1	"t": 567872	"P": 1843.5	"F": 5478}
{"v": 1	"t": 567893	"P": 1837.25	"F": 5152}
{"v": 1	"t": 567913	"P": 1843.5	"F": 5388}
{"v": 1	"t": 567933	"P": 1845.25	"F": 5313}
{"v": 1	"t": 567954	"P": 1844.25	"F": 5372}
{"v": 1	"t": 567974	"P": 1843.0	"F": 5326}
{"v": 1	"t": 567994	"P": 1840.25	"F": 5330}
{"v": 1	"t": 568015	"P": 1840.25	"F": 5329}
{"v": 1	"t": 568035	"P": 1844.5	"F": 5381}
{"v": 1	"t": 568056	"P": 1845.5	"F": 5320}
{"v": 1	"t": 568076	"P": 1844.75	"F": 5203}
{"v": 1	"t": 568096	"P": 1837.25	"F": 5318}
{"v": 1	"t": 568117	"P": 1847.75	"F": 5367}
{"v": 1	"t": 568137	"P": 1838.75	"F": 5279}
{"v": 1	"t": 568157	"P": 1849.25	"F": 5301	"C": 47.945	"D": 3143	"sn": 54091779688249	"file": "/data/device_log/data0000.out"}
{"v": 1	"t": 568177	"P": 1845.75	"F": 5194}
{"v": 1	"t": 568198	"P": 1840.0	"F": 5326}
{"v": 1	"t": 568218	"P": 1837.0	"F": 5432}
{"v": 1	"t": 568238	"P": 1840.0	"F": 5291}
{"v": 1	"t": 568259	"P": 1841.25	"F": 5451}
{"v": 1	"t": 568279	"P": 1839.25	"F": 5224}
{"v": 1	"t": 568299	"P": 1841.0	"F": 5412}
{"v": 1	"t": 568320	"P": 1840.75	"F": 5016}
{"v": 1	"t": 568340	"P": 1852.5	"F": 5304}
{"v": 1	"t": 568360	"P": 1838.75	"F": 5109}
{"v": 1	"t": 568380	"P": 1842.25	"F": 5388}
{"v": 1	"t": 568401	"P": 1840.25	"F": 5168}
{"v": 1	"t": 568421	"P": 1845.25	"F": 5414}
{"v": 1	"t": 568441	"P": 1839.0	"F": 5264}
{"v": 1	"t": 568462	"P": 1833.25	"F": 5074}
{"v": 1	"t": 568482	"P": 1847.25	"F": 5276}
{"v": 1	"t": 568502	"P": 1841.25	"F": 5300}
{"v": 1	"t": 568523	"P": 1846.5	"F": 5362}
{"v": 1	"t": 568543	"P": 1840.0	"F": 5540}
{"v": 1	"t": 568563	"P": 1838.75	"F": 5263}
{"v": 1	"t": 568584	"P": 1839.5	"F": 5268}
{"v": 1	"t": 568604	"P": 1838.75	"F": 5347}
{"v": 1	"t": 568624	"P": 1840.25	"F": 5425}
{"v": 1	"t": 568645	"P": 1839.5	"F": 5228}
{"v": 1	"t": 568665	"P": 1841.25	"F": 5362}
{"v": 1	"t": 568685	"P": 1842.75	"F": 5213}
{"v": 1	"t": 568706	"P": 1833.0	"F": 5333}
{"v": 1	"t": 568726	"P": 1844.75	"F": 5156}
{"v": 1	"t": 568746	"P": 1835.5	"F": 5421}
{"v": 1	"t": 568767	"P": 1839.5	"F": 5192}
{"v": 1	"t": 568787	"P": 1835.75	"F": 5399}
{"v": 1	"t": 568807	"P": 1847.25	"F": 5354}
{"v": 1	"t": 568827	"P": 1838.5	"F": 5317}
{"v": 1	"t": 568848	"P": 1849.0	"F": 5318}
{"v": 1	"t": 568868	"P": 1837.75	"F": 5385}
{"v": 1	"t": 568888	"P": 1848.25	"F": 5208}
{"v": 1	"t": 568909	"P": 1842.75	"F": 5209}
{"v": 1	"t": 568929	"P": 1839.0	"F": 5164}
{"v": 1	"t": 568949	"P": 1839.75	"F": 5364}
{"v": 1	"t": 568970	"P": 1850.75	"F": 5405}
{"v": 1	"t": 568990	"P": 1849.5	"F": 5275}
{"v": 1	"t": 569010	"P": 1846.5	"F": 5311}
{"v": 1	"t": 569031	"P": 1833.75	"F": 5400}
{"v": 1	"t": 569051	"P": 1846.5	"F": 5319}
{"v": 1	"t": 569071	"P": 1843.0	"F": 5486}
{"v": 1	"t": 569092	"P": 1844.0	"F": 5224}
{"v": 1	"t": 569112	"P": 1846.0	"F": 5296}
{"v": 1	"t": 569132	"P": 1849.5	"F": 5364}
{"v": 1	"t": 569153	"P": 1840.25	"F": 5212}
{"v": 1	"t": 569173	"P": 1844.0	"F": 5236	"C": 47.965	"D": 3143	"sn": 54091779688249	"file": "/data/device_log/data0000.out"}
{"v": 1	"t": 569193	"P": 1836.75	"F": 5203}
{"v": 1	"t": 569214	"P": 1844.0	"F": 5301}
{"v": 1	"t": 569234	"P": 1837.0	"F": 5168}
{"v": 1	"t": 569254	"P": 1843.75	"F": 5610}
{"v": 1	"t": 569275	"P": 1842.25	"F": 5290}
{"v": 1	"t": 569295	"P": 1847.0	"F": 5194}
{"v": 1	"t": 569315	"P": 1837.0	"F": 5341}
{"v": 1	"t": 569336	"P": 1842.0	"F": 5366}
{"v": 1	"t": 569356	"P": 1841.5	"F": 5439}
{"v": 1	"t": 569376	"P": 1847.0	"F": 5322}
{"v": 1	"t": 569396	"P": 1842.75	"F": 5248}
{"v": 1	"t": 569417	"P": 1839.25	"F": 5318}
{"v": 1	"t": 569437	"P": 1841.5	"F": 5237}
{"v": 1	"t": 569457	"P": 1845.25	"F": 5396}
{"v": 1	"t": 569478	"P": 1842.5	"F": 5456}
{"v": 1	"t": 569498	"P": 1836.25	"F": 5398}
{"v": 1	"t": 569518	"P": 1843.25	"F": 5321}
{"v": 1	"t": 569539	"P": 1845.0	"F": 5374}
{"v": 1	"t": 569559	"P": 1840.0	"F": 5211}
{"v": 1	"t": 569579	"P": 1838.5	"F": 5293}
{"v": 1	"t": 569600	"P": 1847.75	"F": 5325}
{"v": 1	"t": 569620	"P": 1843.5	"F": 5223}
{"v": 1	"t": 569640	"P": 1847.0	"F": 5235}
{"v": 1	"t": 569661	"P": 1838.5	"F": 5306}
{"v": 1	"t": 569681	"P": 1851.75	"F": 5397}
{"v": 1	"t": 569701	"P": 1837.75	"F": 5234}
{"v": 1	"t": 569722	"P": 1845.75	"F": 5261}
{"v": 1	"t": 569742	"P": 1842.5	"F": 5321}
{"v": 1	"t": 569762	"P": 1846.0	"F": 5315}
{"v": 1	"t": 569783	"P": 1841.0	"F": 5382}
{"v": 1	"t": 569803	"P": 1835.75	"F": 5365}
{"v": 1	"t": 569823	"P": 1848.0	"F": 5172}
{"v": 1	"t": 569844	"P": 1840.75	"F": 5385}
{"v": 1	"t": 569864	"P": 1845.75	"F": 5375}
{"v": 1	"t": 569884	"P": 1836.75	"F": 5278}
{"v": 1	"t": 569904	"P": 1844.5	"F": 5059}
{"v": 1	"t": 569925	"P": 1841.5	"F": 5171}
{"v": 1	"t": 569945	"P": 1838.5	"F": 5255}
{"v": 1	"t": 569965	"P": 1842.5	"F": 5065}
{"v": 1	"t": 569986	"P": 1837.25	"F": 5234}
{"v": 1	"t": 570006	"P": 1846.25	"F": 5281}
{"v": 1	"t": 570026	"P": 1842.5	"F": 5304}
{"v": 1	"t": 570047	"P": 1834.25	"F": 5347}
{"v": 1	"t": 570067	"P": 1842.75	"F": 5383}
{"v": 1	"t": 570087	"P": 1841.75	"F": 5325}
{"v": 1	"t": 570108	"P": 1841.25	"F": 5188}
{"v": 1	"t": 570128	"P": 1842.0	"F": 5130}
{"v": 1	"t": 570148	"P": 1837.5	"F": 5177}
{"v": 1	"t": 570168	"P": 1842.25	"F": 5278}
{"v": 1	"t": 570189	"P": 1845.25	"F": 5341	"C": 47.95	"D": 3143	"sn": 54091779688249	"file": "/data/device_log/data0000.out"}
{"v": 1	"t": 570209	"P": 1838.25	"F": 5476}
{"v": 1	"t": 570230	"P": 1839.75	"F": 5328}
{"v": 1	"t": 570250	"P": 1841.25	"F": 5452}
{"v": 1	"t": 570270	"P": 1835.5	"F": 5380}
{"v": 1	"t": 570291	"P": 1839.25	"F": 5273}
{"v": 1	"t": 570311	"P": 1846.0	"F": 5361}
{"v": 1	"t": 570331	"P": 1839.75	"F": 5210}
{"v": 1	"t": 570352	"P": 1843.25	"F": 5229}
{"v": 1	"t": 570372	"P": 1840.25	"F": 5188}
{"v": 1	"t": 570392	"P": 1844.25	"F": 5389}
{"v": 1	"t": 570413	"P": 1838.75	"F": 5302}
{"v": 1	"t": 570433	"P": 1839.5	"F": 5283}
{"v": 1	"t": 570453	"P": 1843.0	"F": 5369}
{"v": 1	"t": 570474	"P": 1838.75	"F": 5273}
{"v": 1	"t": 570494	"P": 1841.5	"F": 5364}
{"v": 1	"t": 570514	"P": 1834.75	"F": 5507}
{"v": 1	"t": 570534	"P": 1844.0	"F": 5397}
{"v": 1	"t": 570555	"P": 1839.0	"F": 5209}
{"v": 1	"t": 570575	"P": 1844.0	"F": 5291}
{"v": 1	"t": 570595	"P": 1835.5	"F": 5401}
{"v": 1	"t": 570616	"P": 1844.25	"F": 5295}
{"v": 1	"t": 570636	"P": 1842.5	"F": 5197}
{"v": 1	"t": 570656	"P": 1843.0	"F": 5460}
{"v": 1	"t": 570677	"P": 1842.5	"F": 5260}
{"v": 1	"t": 570697	"P": 1835.5	"F": 5304}
{"v": 1	"t": 570717	"P": 1846.5	"F": 5217}
{"v": 1	"t": 570737	"P": 1842.75	"F": 5313}
{"v": 1	"t": 570758	"P": 1842.75	"F": 5274}
{"v": 1	"t": 570778	"P": 1835.0	"F": 5495}
{"v": 1	"t": 570799	"P": 1841.75	"F": 5088}
{"v": 1	"t": 570819	"P": 1837.5	"F": 5337}
{"v": 1	"t": 570840	"P": 1849.75	"F": 5288}
{"v": 1	"t": 570860	"P": 1847.5	"F": 5320}
{"v": 1	"t": 570881	"P": 1837.0	"F": 5413}
{"v": 1	"t": 570901	"P": 1843.75	"F": 5163}
{"v": 1	"t": 570922	"P": 1837.0	"F": 5385}
{"v": 1	"t": 570942	"P": 1839.25	"F": 5073}
{"v": 1	"t": 570962	"P": 1833.75	"F": 5385}
{"v": 1	"t": 570983	"P": 1841.75	"F": 5281}
{"v": 1	"t": 571003	"P": 1836.25	"F": 5177}
{"v": 1	"t": 571023	"P": 1832.5	"F": 5235}
{"v": 1	"t": 571043	"P": 1845.25	"F": 5158}
{"v": 1	"t": 571064	"P": 1837.5	"F": 5309}
{"v": 1	"t": 571084	"P": 1841.75	"F": 5210}
{"v": 1	"t": 571104	"P": 1830.5	"F": 5240}
{"v": 1	"t": 571125	"P": 1847.25	"F": 5213}
{"v": 1	"t": 571145	"P": 1840.0	"F": 5377}
{"v": 1	"t": 571165	"P": 1842.25	"F": 5237}
{"v": 1	"t": 571186	"P": 1845.75	"F": 5218}
{"v": 1	"t": 571206	"P": 1838.75	"F": 5442	"C": 47.925	"D": 3143	"sn": 54091779688249	"file": "/data/device_log/data0000.out"}
{"v": 1	"t": 571226	"P": 1838.75	"F": 5310}
{"v": 1	"t": 571247	"P": 1841.5	"F": 5400}
{"v": 1	"t": 571267	"P": 1843.25	"F": 5593}
{"v": 1	"t": 571287	"P": 1845.25	"F": 5240}
{"v": 1	"t": 571308	"P": 1846.5	"F": 5145}
{"v": 1	"t": 571328	"P": 1833.75	"F": 5379}
{"v": 1	"t": 571348	"P": 1838.25	"F": 5426}
{"v": 1	"t": 571368	"P": 1851.0	"F": 5369}
{"v": 1	"t": 571389	"P": 1843.75	"F": 5185}
{"v": 1	"t": 571409	"P": 1833.5	"F": 5293}
{"v": 1	"t": 571429	"P": 1842.25	"F": 5319}
{"v": 1	"t": 571450	"P": 1839.0	"F": 5460}
{"v": 1	"t": 571470	"P": 1839.25	"F": 5303}
{"v": 1	"t": 571491	"P": 1837.25	"F": 5264}
{"v": 1	"t": 571511	"P": 1840.25	"F": 5230}
{"v": 1	"t": 571531	"P": 1848.75	"F": 5271}
{"v": 1	"t": 571551	"P": 1830.25	"F": 5257}
{"v": 1	"t": 571572	"P": 1840.25	"F": 5424}
{"v": 1	"t": 571592	"P": 1847.0	"F": 5323}
{"v": 1	"t": 571612	"P": 1840.75	"F": 5188}
{"v": 1	"t": 571633	"P": 1849.5	"F": 5165}
{"v": 1	"t": 571653	"P": 1837.5	"F": 5300}
{"v": 1	"t": 571673	"P": 1843.5	"F": 5047}
{"v": 1	"t": 571694	"P": 1841.75	"F": 5351}
{"v": 1	"t": 571714	"P": 1847.25	"F": 5225}
{"v": 1	"t": 571734	"P": 1841.5	"F": 5263}
{"v": 1	"t": 571755	"P": 1842.75	"F": 5272}
{"v": 1	"t": 571775	"P": 1843.75	"F": 5430}
{"v": 1	"t": 571795	"P": 1839.25	"F": 5357}
{"v": 1	"t": 571815	"P": 1842.25	"F": 5299}
{"v": 1	"t": 571836	"P": 1837.25	"F": 5422}
{"v": 1	"t": 571856	"P": 1837.75	"F": 5324}
{"v": 1	"t": 571876	"P": 1844.0	"F": 5320}
{"v": 1	"t": 571897	"P": 1836.5	"F": 5315}
{"v": 1	"t": 571917	"P": 1843.25	"F": 5210}
{"v": 1	"t": 571937	"P": 1838.75	"F": 5449}
{"v": 1	"t": 571958	"P": 1839.5	"F": 5346}
{"v": 1	"t": 571978	"P": 1836.0	"F": 5325}
{"v": 1	"t": 571998	"P": 1836.25	"F": 5263}
{"v": 1	"t": 572019	"P": 1845.75	"F": 5253}
{"v": 1	"t": 572039	"P": 1838.5	"F": 5364}
{"v": 1	"t": 572060	"P": 1842.25	"F": 5366}
{"v": 1	"t": 572080	"P": 1839.5	"F": 5373}
{"v": 1	"t": 572100	"P": 1842.5	"F": 5399}
{"v": 1	"t": 572121	"P": 1837.75	"F": 5270}
{"v": 1	"t": 572141	"P": 1844.0	"F": 5382}
{"v": 1	"t": 572161	"P": 1846.75	"F": 5303}
{"v": 1	"t": 572181	"P": 1836.75	"F": 5329}
{"v": 1	"t": 572202	"P": 1830.0	"F": 5385}
{"v": 1	"t": 572222	"P": 1846.75	"F": 5320	"C": 47.96	"D": 3143	"sn": 54091779688249	"file": "/data/device_log/data0000.out"}
{"v": 1	"t": 572242	"P": 1845.25	"F": 5352}
{"v": 1	"t": 572263	"P": 1835.25	"F": 5401}
{"v": 1	"t": 572283	"P": 1834.5	"F": 5464}
{"v": 1	"t": 572303	"P": 1838.75	"F": 5322}
{"v": 1	"t": 572324	"P": 1837.25	"F": 5205}
{"v": 1	"t": 572344	"P": 1844.75	"F": 5267}
{"v": 1	"t": 572364	"P": 1838.25	"F": 5387}
{"v": 1	"t": 572385	"P": 1843.25	"F": 5217}
{"v": 1	"t": 572405	"P": 1844.25	"F": 5470}
{"v": 1	"t": 572425	"P": 1838.25	"F": 5264}
{"v": 1	"t": 572445	"P": 1832.25	"F": 5230}
{"v": 1	"t": 572466	"P": 1844.75	"F": 5250}
{"v": 1	"t": 572486	"P": 1847.0	"F": 5375}
{"v": 1	"t": 572506	"P": 1833.0	"F": 5214}
{"v": 1	"t": 572527	"P": 1847.0	"F": 5243}
{"v": 1	"t": 572547	"P": 1844.25	"F": 5428}
{"v": 1	"t": 572568	"P": 1841.5	"F": 5214}
{"v": 1	"t": 572588	"P": 1842.75	"F": 5431}
{"v": 1	"t": 572608	"P": 1839.25	"F": 5297}
{"v": 1	"t": 572629	"P": 1844.75	"F": 5312}
{"v": 1	"t": 572649	"P": 1845.75	"F": 5169}
{"v": 1	"t": 572669	"P": 1831.75	"F": 5274}
{"v": 1	"t": 572690	"P": 1845.5	"F": 5212}
{"v": 1	"t": 572710	"P": 1836.75	"F": 5420}
{"v": 1	"t": 572730	"P": 1836.25	"F": 5245}
{"v": 1	"t": 572750	"P": 1841.25	"F": 5326}
{"v": 1	"t": 572771	"P": 1835.5	"F": 5302}
{"v": 1	"t": 572791	"P": 1841.5	"F": 5210}
{"v": 1	"t": 572811	"P": 1844.75	"F": 5249}
{"v": 1	"t": 572832	"P": 1834.5	"F": 5369}
{"v": 1	"t": 572852	"P": 1844.75	"F": 5414}
{"v": 1	"t": 572872	"P": 1836.0	"F": 5274}
{"v": 1	"t": 572893	"P": 1847.25	"F": 5294}
{"v": 1	"t": 572913	"P": 1840.5	"F": 5295}
{"v": 1	"t": 572933	"P": 1840.0	"F": 5341}
{"v": 1	"t": 572953	"P": 1841.5	"F": 5273}
{"v": 1	"t": 572974	"P": 1842.75	"F": 5302}
{"v": 1	"t": 572994	"P": 1837.5	"F": 5298}
{"v": 1	"t": 573014	"P": 1840.25	"F": 5238}
{"v": 1	"t": 573035	"P": 1843.5	"F": 5312}
{"v": 1	"t": 573055	"P": 1840.75	"F": 5229}
{"v": 1	"t": 573075	"P": 1839.75	"F": 5211}
{"v": 1	"t": 573096	"P": 1842.75	"F": 5338}
{"v": 1	"t": 573116	"P": 1837.5	"F": 5276}
{"v": 1	"t": 573137	"P": 1841.75	"F": 5275}
{"v": 1	"t": 573157	"P": 1845.0	"F": 5417}
{"v": 1	"t": 573177	"P": 1847.0	"F": 5305}
{"v": 1	"t": 573198	"P": 1846.25	"F": 5453}
{"v": 1	"t": 573218	"P": 1841.0	"F": 5174}
{"v": 1	"t": 573238	"P": 1838.75	"F": 5326	"C": 47.97	"D": 3143	"sn": 54091779688249	"file": "/data/device_log/data0000.out"}
{"v": 1	"t": 573259	"P": 1841.5	"F": 5167}
{"v": 1	"t": 573279	"P": 1833.0	"F": 5423}
{"v": 1	"t": 573300	"P": 1834.0	"F": 5415}
{"v": 1	"t": 573320	"P": 1843.25	"F": 5341}
{"v": 1	"t": 573340	"P": 1831.5	"F": 5284}
{"v": 1	"t": 573361	"P": 1841.0	"F": 5263}
{"v": 1	"t": 573381	"P": 1844.5	"F": 5191}
{"v": 1	"t": 573401	"P": 1842.5	"F": 5448}
{"v": 1	"t": 573422	"P": 1836.5	"F": 5369}
{"v": 1	"t": 573442	"P": 1839.5	"F": 5366}
{"v": 1	"t": 573463	"P": 1840.0	"F": 5362}
{"v": 1	"t": 573483	"P": 1830.0	"F": 5372}
{"v": 1	"t": 573503	"P": 1839.75	"F": 5190}
{"v": 1	"t": 573524	"P": 1841.75	"F": 5315}
{"v": 1	"t": 573544	"P": 1839.0	"F": 5206}
{"v": 1	"t": 573564	"P": 1844.75	"F": 5287}
{"v": 1	"t": 573585	"P": 1848.25	"F": 5379}
{"v": 1	"t": 573605	"P": 1834.75	"F": 5362}
{"v": 1	"t": 573625	"P": 1832.5	"F": 5241}
{"v": 1	"t": 573646	"P": 1840.75	"F": 5354}
{"v": 1	"t": 573666	"P": 1842.0	"F": 5259}
{"v": 1	"t": 573687	"P": 1832.0	"F": 5200}
{"v": 1	"t": 573707	"P": 1847.0	"F": 5466}
{"v": 1	"t": 573727	"P": 1837.5	"F": 5318}
{"v": 1	"t": 573748	"P": 1830.25	"F": 5149}
{"v": 1	"t": 573768	"P": 1841.75	"F": 5525}
{"v": 1	"t": 573789	"P": 1839.75	"F": 5195}
{"v": 1	"t": 573809	"P": 1845.5	"F": 5399}
{"v": 1	"t": 573829	"P": 1837.75	"F": 5306}
{"v": 1	"t": 573850	"P": 1844.25	"F": 5341}
{"v": 1	"t": 573870	"P": 1844.75	"F": 5289}
{"v": 1	"t": 573891	"P": 1846.0	"F": 5376}
{"v": 1	"t": 573911	"P": 1842.5	"F": 5301}
{"v": 1	"t": 573931	"P": 1849.0	"F": 5313}
{"v": 1	"t": 573952	"P": 1835.0	"F": 5138}
{"v": 1	"t": 573972	"P": 1856.0	"F": 5319}
{"v": 1	"t": 573992	"P": 1839.5	"F": 5413}
{"v": 1	"t": 574013	"P": 1836.75	"F": 5361}
{"v": 1	"t": 574033	"P": 1839.0	"F": 5413}
{"v": 1	"t": 574053	"P": 1840.75	"F": 5337}
{"v": 1	"t": 574074	"P": 1848.75	"F": 5375}
{"v": 1	"t": 574094	"P": 1844.25	"F": 5347}
{"v": 1	"t": 574114	"P": 1848.25	"F": 5430}
{"v": 1	"t": 574135	"P": 1843.0	"F": 5306}
{"v": 1	"t": 574155	"P": 1844.0	"F": 5230}
{"v": 1	"t": 574176	"P": 1839.0	"F": 5262}
{"v": 1	"t": 574196	"P": 1844.75	"F": 5402}
{"v": 1	"t": 574216	"P": 1840.0	"F": 5352}
{"v": 1	"t": 574237	"P": 1834.5	"F": 5244}
{"v": 1	"t": 574257	"P": 1842.0	"F": 5429	"C": 47.94	"D": 3143	"sn": 54091779688249	"file": "/data/device_log/data0000.out"}
{"v": 1	"t": 574277	"P": 1849.25	"F": 5179}
{"v": 1	"t": 574298	"P": 1836.75	"F": 5289}
{"v": 1	"t": 574318	"P": 1837.75	"F": 5314}
{"v": 1	"t": 574339	"P": 1843.5	"F": 5343}
{"v": 1	"t": 574359	"P": 1837.5	"F": 5347}
{"v": 1	"t": 574380	"P": 1841.5	"F": 5448}
{"v": 1	"t": 574400	"P": 1841.25	"F": 5160}
{"v": 1	"t": 574420	"P": 1837.75	"F": 5504}
{"v": 1	"t": 574441	"P": 1837.0	"F": 5080}
{"v": 1	"t": 574461	"P": 1843.75	"F": 5214}
{"v": 1	"t": 574481	"P": 1841.75	"F": 5349}
{"v": 1	"t": 574502	"P": 1838.25	"F": 5332}
{"v": 1	"t": 574522	"P": 1841.5	"F": 5089}
{"v": 1	"t": 574543	"P": 1841.75	"F": 5186}
{"v": 1	"t": 574563	"P": 1841.0	"F": 5357}
{"v": 1	"t": 574583	"P": 1844.25	"F": 5432}
{"v": 1	"t": 574604	"P": 1839.0	"F": 5334}
{"v": 1	"t": 574624	"P": 1843.0	"F": 5320}
{"v": 1	"t": 574644	"P": 1842.75	"F": 5395}
{"v": 1	"t": 574665	"P": 1841.5	"F": 5105}
{"v": 1	"t": 574685	"P": 1838.25	"F": 5075}
{"v": 1	"t": 574705	"P": 1837.0	"F": 5126}
{"v": 1	"t": 574726	"P": 1834.5	"F": 5305}
{"v": 1	"t": 574746	"P": 1842.25	"F": 5338}
{"v": 1	"t": 574767	"P": 1837.5	"F": 5240}
{"v": 1	"t": 574787	"P": 1842.75	"F": 5467}
{"v": 1	"t": 574807	"P": 1843.5	"F": 5341}
{"v": 1	"t": 574828	"P": 1845.5	"F": 5314}
{"v": 1	"t": 574848	"P": 1829.25	"F": 5308}
{"v": 1	"t": 574868	"P": 1850.5	"F": 5258}
{"v": 1	"t": 574889	"P": 1843.75	"F": 5478}
{"v": 1	"t": 574909	"P": 1842.0	"F": 5329}
{"v": 1	"t": 574930	"P": 1835.0	"F": 5167}
{"v": 1	"t": 574950	"P": 1848.75	"F": 5285}
{"v": 1	"t": 574970	"P": 1839.5	"F": 5209}
{"v": 1	"t": 574991	"P": 1835.5	"F": 5407}
{"v": 1	"t": 575011	"P": 1840.5	"F": 5450}
{"v": 1	"t": 575031	"P": 1832.25	"F": 5266}
{"v": 1	"t": 575052	"P": 1845.75	"F": 5379}
{"v": 1	"t": 575072	"P": 1849.5	"F": 5274}
{"v": 1	"t": 575092	"P": 1839.75	"F": 5218}
{"v": 1	"t": 575113	"P": 1833.5	"F": 5176}
{"v": 1	"t": 575133	"P": 1831.5	"F": 5368}
{"v": 1	"t": 575154	"P": 1848.25	"F": 5389}
{"v": 1	"t": 575174	"P": 1841.75	"F": 5356}
{"v": 1	"t": 575194	"P": 1846.25	"F": 5258}
{"v": 1	"t": 575215	"P": 1842.0	"F": 5162}
{"v": 1	"t": 575235	"P": 1847.5	"F": 5456}
{"v": 1	"t": 575255	"P": 1838.0	"F": 5305}
{"v": 1	"t": 575276	"P": 1837.25	"F": 5191	"C": 47.965	"D": 3143	"sn": 54091779688249	"file": "/data/device_log/data0000.out"}
{"v": 1	"t": 575296	"P": 1846.5	"F": 5175}
{"v": 1	"t": 575316	"P": 1842.75	"F": 5350}
{"v": 1	"t": 575337	"P": 1832.0	"F": 5288}
{"v": 1	"t": 575357	"P": 1851.0	"F": 5291}
{"v": 1	"t": 575378	"P": 1840.25	"F": 5244}
{"v": 1	"t": 575398	"P": 1844.25	"F": 5168}
{"v": 1	"t": 575418	"P": 1835.0	"F": 5139}
{"v": 1	"t": 575439	"P": 1851.25	"F": 5114}
{"v": 1	"t": 575459	"P": 1843.0	"F": 5259}
{"v": 1	"t": 575479	"P": 1839.0	"F": 5387}
{"v": 1	"t": 575500	"P": 1842.75	"F": 5269}
{"v": 1	"t": 575520	"P": 1842.0	"F": 5445}
{"v": 1	"t": 575541	"P": 1841.25	"F": 5392}
{"v": 1	"t": 575561	"P": 1842.75	"F": 5315}
{"v": 1	"t": 575581	"P": 1834.0	"F": 5128}
{"v": 1	"t": 575602	"P": 1840.5	"F": 5315}
{"v": 1	"t": 575622	"P": 1839.0	"F": 5193}
{"v": 1	"t": 575642	"P": 1839.25	"F": 5350}
{"v": 1	"t": 575663	"P": 1834.25	"F": 5182}
{"v": 1	"t": 575683	"P": 1839.0	"F": 5246}
{"v": 1	"t": 575704	"P": 1841.25	"F": 5288}
{"v": 1	"t": 575724	"P": 1840.5	"F": 5495}
{"v": 1	"t": 575744	"P": 1843.0	"F": 5537}
{"v": 1	"t": 575765	"P": 1841.5	"F": 5432}
{"v": 1	"t": 575785	"P": 1837.75	"F": 5348}
{"v": 1	"t": 575805	"P": 1836.5	"F": 5322}
{"v": 1	"t": 575826	"P": 1833.75	"F": 5243}
{"v": 1	"t": 575846	"P": 1842.5	"F": 5242}
{"v": 1	"t": 575867	"P": 1834.5	"F": 5154}
{"v": 1	"t": 575887	"P": 1841.0	"F": 5416}
{"v": 1	"t": 575907	"P": 1840.75	"F": 5352}
{"v": 1	"t": 575928	"P": 1843.0	"F": 5288}
{"v": 1	"t": 575948	"P": 1838.0	"F": 5503}
{"v": 1	"t": 575968	"P": 1842.25	"F": 5326}
{"v": 1	"t": 575989	"P": 1843.5	"F": 5485}
{"v": 1	"t": 576009	"P": 1835.75	"F": 5190}
{"v": 1	"t": 576030	"P": 1841.5	"F": 5241}
{"v": 1	"t": 576050	"P": 1840.5	"F": 5225}
{"v": 1	"t": 576070	"P": 1844.0	"F": 5118}
{"v": 1	"t": 576091	"P": 1840.5	"F": 5358}
{"v": 1	"t": 576111	"P": 1837.25	"F": 5400}
{"v": 1	"t": 576132	"P": 1843.5	"F": 5243}
{"v": 1	"t": 576152	"P": 1837.25	"F": 5409}
{"v": 1	"t": 576172	"P": 1849.0	"F": 5262}
{"v": 1	"t": 576193	"P": 1837.75	"F": 5321}
{"v": 1	"t": 576213	"P": 1846.75	"F": 5301}
{"v": 1	"t": 576233	"P": 1840.25	"F": 5249}
{"v": 1	"t": 576254	"P": 1846.5	"F": 5323}
{"v": 1	"t": 576274	"P": 1842.25	"F": 5255}
{"v": 1	"t": 576294	"P": 1843.0	"F": 5300	"C": 47.925	"D": 3143	"sn": 54091779688249	"file": "/data/device_log/data0000.out"}
{"v": 1	"t": 576315	"P": 1848.0	"F": 5271}
{"v": 1	"t": 576335	"P": 1842.5	"F": 5269}
{"v": 1	"t": 576355	"P": 1843.5	"F": 5448}
{"v": 1	"t": 576376	"P": 1833.5	"F": 5349}
{"v": 1	"t": 576396	"P": 1835.25	"F": 5320}
{"v": 1	"t": 576416	"P": 1832.0	"F": 5399}
{"v": 1	"t": 576436	"P": 1840.0	"F": 5344}
{"v": 1	"t": 576457	"P": 1835.5	"F": 5352}
{"v": 1	"t": 576477	"P": 1849.0	"F": 5348}
{"v": 1	"t": 576497	"P": 1842.5	"F": 5283}
{"v": 1	"t": 576518	"P": 1833.0	"F": 5397}
{"v": 1	"t": 576538	"P": 1841.0	"F": 5517}
{"v": 1	"t": 576558	"P": 1839.0	"F": 5248}
{"v": 1	"t": 576579	"P": 1840.75	"F": 5393}
{"v": 1	"t": 576599	"P": 1839.25	"F": 5274}
{"v": 1	"t": 576619	"P": 1838.25	"F": 5345}
{"v": 1	"t": 576640	"P": 1849.5	"F": 5306}
{"v": 1	"t": 576660	"P": 1844.5	"F": 5318}
{"v": 1	"t": 576680	"P": 1839.25	"F": 5421}
{"v": 1	"t": 576700	"P": 1830.75	"F": 5309}
{"v": 1	"t": 576721	"P": 1836.0	"F": 5308}
{"v": 1	"t": 576741	"P": 1842.5	"F": 5315}
{"v": 1	"t": 576761	"P": 1836.25	"F": 5084}
{"v": 1	"t": 576782	"P": 1838.0	"F": 5242}
{"v": 1	"t": 576802	"P": 1834.5	"F": 5259}
{"v": 1	"t": 576822	"P": 1844.75	"F": 5369}
{"v": 1	"t": 576843	"P": 1835.0	"F": 5401}
{"v": 1	"t": 576863	"P": 1833.5	"F": 5458}
{"v": 1	"t": 576883	"P": 1839.25	"F": 5350}
{"v": 1	"t": 576904	"P": 1844.0	"F": 5163}
{"v": 1	"t": 576924	"P": 1841.0	"F": 5124}
{"v": 1	"t": 576944	"P": 1841.5	"F": 5537}
{"v": 1	"t": 576964	"P": 1842.75	"F": 5262}
{"v": 1	"t": 576985	"P": 1838.0	"F": 5272}
{"v": 1	"t": 577005	"P": 1837.25	"F": 5402}
{"v": 1	"t": 577025	"P": 1840.75	"F": 5090}
{"v": 1	"t": 577046	"P": 1834.0	"F": 5326}
{"v": 1	"t": 577066	"P": 1841.25	"F": 5270}
{"v": 1	"t": 577086	"P": 1836.25	"F": 5276}
{"v": 1	"t": 577107	"P": 1842.0	"F": 5070}
{"v": 1	"t": 577127	"P": 1838.0	"F": 5364}
{"v": 1	"t": 577147	"P": 1840.25	"F": 5111}
{"v": 1	"t": 577167	"P": 1843.25	"F": 5387}
{"v": 1	"t": 577188	"P": 1833.0	"F": 5415}
{"v": 1	"t": 577208	"P": 1844.25	"F": 5375}
{"v": 1	"t": 577228	"P": 1830.5	"F": 5207}
{"v": 1	"t": 577249	"P": 1849.0	"F": 5181}
{"v": 1	"t": 577269	"P": 1836.25	"F": 5560}
{"v": 1	"t": 577289	"P": 1837.25	"F": 5324}
{"v": 1	"t": 577309	"P": 1844.75	"F": 5145	"C": 47.92	"D": 3143	"sn": 54091779688249	"file": "/data/device_log/data0000.out"}
{"v": 1	"t": 577330	"P": 1837.5	"F": 5316}
{"v": 1	"t": 577350	"P": 1842.5	"F": 5261}
{"v": 1	"t": 577370	"P": 1840.75	"F": 5503}
{"v": 1	"t": 577391	"P": 1841.5	"F": 5354}
{"v": 1	"t": 577411	"P": 1840.25	"F": 5289}
{"v": 1	"t": 577431	"P": 1839.25	"F": 5365}
{"v": 1	"t": 577452	"P": 1827.5	"F": 5316}
{"v": 1	"t": 577472	"P": 1841.75	"F": 5335}
{"v": 1	"t": 577492	"P": 1839.5	"F": 5308}
{"v": 1	"t": 577513	"P": 1844.0	"F": 5453}
{"v": 1	"t": 577533	"P": 1833.0	"F": 5385}
{"v": 1	"t": 577553	"P": 1839.5	"F": 5436}
{"v": 1	"t": 577573	"P": 1842.5	"F": 5281}
{"v": 1	"t": 577594	"P": 1845.5	"F": 5258}
{"v": 1	"t": 577615	"P": 1833.0	"F": 5267}
{"v": 1	"t": 577635	"P": 1840.5	"F": 5335}
{"v": 1	"t": 577655	"P": 1844.25	"F": 5352}
{"v": 1	"t": 577675	"P": 1837.75	"F": 5159}
{"v": 1	"t": 577696	"P": 1833.75	"F": 5364}
{"v": 1	"t": 577716	"P": 1843.75	"F": 5442}
{"v": 1	"t": 577736	"P": 1836.75	"F": 5487}
{"v": 1	"t": 577757	"P": 1841.75	"F": 5483}
{"v": 1	"t": 577777	"P": 1837.75	"F": 5324}
{"v": 1	"t": 577797	"P": 1843.5	"F": 5268}
{"v": 1	"t": 577817	"P": 1836.75	"F": 5199}
{"v": 1	"t": 577838	"P": 1843.5	"F": 5417}
{"v": 1	"t": 577858	"P": 1835.75	"F": 5204}
{"v": 1	"t": 577878	"P": 1834.75	"F": 5308}
{"v": 1	"t": 577899	"P": 1834.75	"F": 5322}
{"v": 1	"t": 577919	"P": 1839.25	"F": 5358}
{"v": 1	"t": 577939	"P": 1829.25	"F": 5404}
{"v": 1	"t": 577959	"P": 1838.75	"F": 5280}
{"v": 1	"t": 577980	"P": 1843.5	"F": 5328}
{"v": 1	"t": 578000	"P": 1840.75	"F": 5377}
{"v": 1	"t": 578020	"P": 1834.0	"F": 5216}
{"v": 1	"t": 578041	"P": 1840.75	"F": 5385}
{"v": 1	"t": 578061	"P": 1837.0	"F": 5249}
{"v": 1	"t": 578081	"P": 1842.75	"F": 5430}
{"v": 1	"t": 578102	"P": 1836.0	"F": 5368}
{"v": 1	"t": 578122	"P": 1842.5	"F": 5280}
{"v": 1	"t": 578142	"P": 1840.25	"F": 5297}
{"v": 1	"t": 578162	"P": 1840.0	"F": 5320}
{"v": 1	"t": 578183	"P": 1841.5	"F": 5332}
{"v": 1	"t": 578203	"P": 1838.0	"F": 5365}
{"v": 1	"t": 578223	"P": 1835.0	"F": 5280}
{"v": 1	"t": 578244	"P": 1847.5	"F": 5455}
{"v": 1	"t": 578264	"P": 1838.75	"F": 5337}
{"v": 1	"t": 578284	"P": 1836.75	"F": 5204}
{"v": 1	"t": 578305	"P": 1835.5	"F": 5334}
{"v": 1	"t": 578325	"P": 1840.5	"F": 5363	"C": 47.95	"D": 3143	"sn": 54091779688249	"file": "/data/device_log/data0000.out"}
{"v": 1	"t": 578345	"P": 1835.5	"F": 5232}
{"v": 1	"t": 578366	"P": 1834.75	"F": 5306}
{"v": 1	"t": 578386	"P": 1832.75	"F": 5262}
{"v": 1	"t": 578406	"P": 1838.0	"F": 5268}
{"v": 1	"t": 578426	"P": 1837.25	"F": 5433}
{"v": 1	"t": 578447	"P": 1836.0	"F": 5288}
{"v": 1	"t": 578467	"P": 1837.25	"F": 5301}
{"v": 1	"t": 578487	"P": 1848.0	"F": 5433}
{"v": 1	"t": 578508	"P": 1841.25	"F": 5192}
{"v": 1	"t": 578528	"P": 1839.0	"F": 5282}
{"v": 1	"t": 578548	"P": 1835.5	"F": 5424}
{"v": 1	"t": 578568	"P": 1841.0	"F": 5390}
{"v": 1	"t": 578589	"P": 1835.0	"F": 5247}
{"v": 1	"t": 578609	"P": 1841.5	"F": 5392}
{"v": 1	"t": 578629	"P": 1834.0	"F": 5334}
{"v": 1	"t": 578650	"P": 1841.75	"F": 5235}
{"v": 1	"t": 578670	"P": 1849.5	"F": 5356}
{"v": 1	"t": 578690	"P": 1837.75	"F": 5292}
{"v": 1	"t": 578711	"P": 1840.0	"F": 5465}
{"v": 1	"t": 578731	"P": 1841.25	"F": 5211}
{"v": 1	"t": 578751	"P": 1842.75	"F": 5141}
{"v": 1	"t": 578771	"P": 1837.0	"F": 5401}
{"v": 1	"t": 578792	"P": 1838.75	"F": 5365}
{"v": 1	"t": 578812	"P": 1838.25	"F": 5229}
{"v": 1	"t": 578832	"P": 1840.0	"F": 5235}
{"v": 1	"t": 578853	"P": 1845.0	"F": 5418}
{"v": 1	"t": 578873	"P": 1833.5	"F": 5412}
{"v": 1	"t": 578893	"P": 1834.5	"F": 5472}
{"v": 1	"t": 578914	"P": 1846.25	"F": 5246}
{"v": 1	"t": 578934	"P": 1843.25	"F": 5248}
{"v": 1	"t": 578954	"P": 1834.75	"F": 5345}
{"v": 1	"t": 578974	"P": 1840.25	"F": 5358}
{"v": 1	"t": 578995	"P": 1835.5	"F": 5267}
{"v": 1	"t": 579015	"P": 1836.0	"F": 5374}
{"v": 1	"t": 579035	"P": 1832.25	"F": 5180}
{"v": 1	"t": 579056	"P": 1845.75	"F": 5309}
{"v": 1	"t": 579076	"P": 1842.75	"F": 5278}
{"v": 1	"t": 579096	"P": 1832.25	"F": 5343}
{"v": 1	"t": 579117	"P": 1840.75	"F": 5198}
{"v": 1	"t": 579137	"P": 1829.75	"F": 5214}
{"v": 1	"t": 579157	"P": 1844.0	"F": 5306}
{"v": 1	"t": 579177	"P": 1836.25	"F": 5282}
{"v": 1	"t": 579198	"P": 1835.5	"F": 5194}
{"v": 1	"t": 579218	"P": 1837.75	"F": 5135}
{"v": 1	"t": 579238	"P": 1839.25	"F": 5299}
{"v": 1	"t": 579259	"P": 1843.75	"F": 5375}
{"v": 1	"t": 579279	"P": 1837.25	"F": 5311}
{"v": 1	"t": 579299	"P": 1843.5	"F": 5433}
{"v": 1	"t": 579319	"P": 1831.0	"F": 5368}
{"v": 1	"t": 579340	"P": 1837.5	"F": 5288	"C": 47.91	"D": 3143	"sn": 54091779688249	"file": "/data/device_log/data0000.out"}
{"v": 1	"t": 579360	"P": 1837.75	"F": 5316}
{"v": 1	"t": 579380	"P": 1836.0	"F": 5133}
{"v": 1	"t": 579401	"P": 1842.0	"F": 5285}
{"v": 1	"t": 579421	"P": 1842.25	"F": 5367}
{"v": 1	"t": 579441	"P": 1833.5	"F": 5245}
{"v": 1	"t": 579462	"P": 1836.0	"F": 5346}
{"v": 1	"t": 579482	"P": 1844.75	"F": 5271}
{"v": 1	"t": 579502	"P": 1839.5	"F": 5312}
{"v": 1	"t": 579522	"P": 1844.25	"F": 5339}
{"v": 1	"t": 579543	"P": 1839.5	"F": 5278}
{"v": 1	"t": 579563	"P": 1838.25	"F": 5365}
{"v": 1	"t": 579583	"P": 1840.75	"F": 5411}
{"v": 1	"t": 579604	"P": 1844.75	"F": 5356}
{"v": 1	"t": 579624	"P": 1833.25	"F": 5526}
{"v": 1	"t": 579644	"P": 1840.0	"F": 5312}
{"v": 1	"t": 579665	"P": 1845.5	"F": 5214}
{"v": 1	"t": 579685	"P": 1844.25	"F": 5357}
{"v": 1	"t": 579705	"P": 1835.25	"F": 5316}
{"v": 1	"t": 579726	"P": 1836.75	"F": 5259}
{"v": 1	"t": 579746	"P": 1844.75	"F": 5448}
{"v": 1	"t": 579766	"P": 1838.25	"F": 4994}
{"v": 1	"t": 579786	"P": 1837.25	"F": 5441}
{"v": 1	"t": 579807	"P": 1836.0	"F": 5291}
{"v": 1	"t": 579827	"P": 1842.25	"F": 5226}
{"v": 1	"t": 579847	"P": 1841.75	"F": 5472}
{"v": 1	"t": 579868	"P": 1834.75	"F": 5207}
{"v": 1	"t": 579888	"P": 1836.5	"F": 5237}
{"v": 1	"t": 579908	"P": 1836.25	"F": 5185}
{"v": 1	"t": 579929	"P": 1835.75	"F": 5422}
{"v": 1	"t": 579949	"P": 1840.5	"F": 5197}
{"v": 1	"t": 579969	"P": 1841.0	"F": 5369}
{"v": 1	"t": 579989	"P": 1841.5	"F": 5310}
{"v": 1	"t": 580010	"P": 1842.75	"F": 5312}
{"v": 1	"t": 580030	"P": 1847.75	"F": 5402}
{"v": 1	"t": 580050	"P": 1830.75	"F": 5342}
{"v": 1	"t": 580071	"P": 1841.75	"F": 5242}
{"v": 1	"t": 580091	"P": 1845.0	"F": 5092}
{"v": 1	"t": 580111	"P": 1834.75	"F": 5325}
{"v": 1	"t": 580131	"P": 1839.0	"F": 5114}
{"v": 1	"t": 580152	"P": 1828.25	"F": 5250}
{"v": 1	"t": 580172	"P": 1843.0	"F": 5103}
{"v": 1	"t": 580192	"P": 1841.25	"F": 5333}
{"v": 1	"t": 580213	"P": 1834.0	"F": 5212}
{"v": 1	"t": 580233	"P": 1836.0	"F": 5259}
{"v": 1	"t": 580253	"P": 1844.5	"F": 5467}
{"v": 1	"t": 580274	"P": 1838.0	"F": 5171}
{"v": 1	"t": 580294	"P": 1841.75	"F": 5366}
{"v": 1	"t": 580314	"P": 1829.25	"F": 5224}
{"v": 1	"t": 580334	"P": 1838.75	"F": 5337}
{"v": 1	"t": 580355	"P": 1847.25	"F": 5172	"C": 47.945	"D": 3143	"sn": 54091779688249	"file": "/data/device_log/data0000.out"}
{"v": 1	"t": 580375	"P": 1840.25	"F": 5434}
{"v": 1	"t": 580395	"P": 1839.0	"F": 5264}
{"v": 1	"t": 580416	"P": 1841.0	"F": 5416}
{"v": 1	"t": 580436	"P": 1840.0	"F": 5379}
{"v": 1	"t": 580456	"P": 1834.5	"F": 5097}
{"v": 1	"t": 580477	"P": 1837.5	"F": 5371}
{"v": 1	"t": 580497	"P": 1833.75	"F": 5139}
{"v": 1	"t": 580517	"P": 1839.0	"F": 5273}
{"v": 1	"t": 580537	"P": 1847.75	"F": 5321}
{"v": 1	"t": 580558	"P": 1842.5	"F": 5460}
{"v": 1	"t": 580578	"P": 1827.5	"F": 5057}
{"v": 1	"t": 580598	"P": 1846.75	"F": 5282}
{"v": 1	"t": 580619	"P": 1830.75	"F": 5359}
{"v": 1	"t": 580639	"P": 1836.25	"F": 5472}
{"v": 1	"t": 580659	"P": 1835.25	"F": 5187}
{"v": 1	"t": 580680	"P": 1839.75	"F": 5282}
{"v": 1	"t": 580700	"P": 1839.5	"F": 5509}
{"v": 1	"t": 580720	"P": 1837.25	"F": 5279}
{"v": 1	"t": 580740	"P": 1834.75	"F": 5276}
{"v": 1	"t": 580761	"P": 1841.5	"F": 5220}
{"v": 1	"t": 580781	"P": 1843.25	"F": 5239}
{"v": 1	"t": 580801	"P": 1833.25	"F": 5425}
{"v": 1	"t": 580822	"P": 1839.25	"F": 5421}
{"v": 1	"t": 580842	"P": 1838.75	"F": 5065}
{"v": 1	"t": 580862	"P": 1850.5	"F": 4978}
{"v": 1	"t": 580883	"P": 1837.75	"F": 5264}
{"v": 1	"t": 580903	"P": 1842.75	"F": 5359}
{"v": 1	"t": 580923	"P": 1833.5	"F": 5323}
{"v": 1	"t": 580943	"P": 1836.0	"F": 5236}
{"v": 1	"t": 580964	"P": 1842.0	"F": 5253}
{"v": 1	"t": 580984	"P": 1839.25	"F": 5370}
{"v": 1	"t": 581004	"P": 1840.25	"F": 5261}
{"v": 1	"t": 581025	"P": 1833.75	"F": 5337}
{"v": 1	"t": 581045	"P": 1839.5	"F": 5254}
{"v": 1	"t": 581066	"P": 1828.25	"F": 5250}
{"v": 1	"t": 581086	"P": 1841.0	"F": 5410}
{"v": 1	"t": 581106	"P": 1841.25	"F": 5275}
{"v": 1	"t": 581126	"P": 1844.0	"F": 5297}
{"v": 1	"t": 581147	"P": 1838.25	"F": 5505}
{"v": 1	"t": 581167	"P": 1837.5	"F": 5290}
{"v": 1	"t": 581188	"P": 1831.75	"F": 5303}
{"v": 1	"t": 581208	"P": 1832.25	"F": 5303}
{"v": 1	"t": 581228	"P": 1837.0	"F": 5368}
{"v": 1	"t": 581248	"P": 1844.5	"F": 5437}
{"v": 1	"t": 581269	"P": 1838.0	"F": 5250}
{"v": 1	"t": 581289	"P": 1845.0	"F": 5290}
{"v": 1	"t": 581309	"P": 1843.75	"F": 5339}
{"v": 1	"t": 581330	"P": 1846.25	"F": 5287}
{"v": 1	"t": 581350	"P": 1843.0	"F": 5491}
{"v": 1	"t": 581370	"P": 1835.5	"F": 5240	"C": 47.945	"D": 3143	"sn": 54091779688249	"file": "/data/device_log/data0000.out"}
{"v": 1	"t": 581391	"P": 1835.75	"F": 5296}
{"v": 1	"t": 581411	"P": 1834.5	"F": 5247}
{"v": 1	"t": 581431	"P": 1838.25	"F": 5517}
{"v": 1	"t": 581452	"P": 1841.0	"F": 5430}
{"v": 1	"t": 581472	"P": 1832.5	"F": 5337}
{"v": 1	"t": 581492	"P": 1836.25	"F": 5187}
{"v": 1	"t": 581512	"P": 1836.0	"F": 5532}
{"v": 1	"t": 581533	"P": 1834.0	"F": 5283}
{"v": 1	"t": 581553	"P": 1835.75	"F": 5476}
{"v": 1	"t": 581573	"P": 1843.25	"F": 5313}
{"v": 1	"t": 581594	"P": 1835.5	"F": 5261}
{"v": 1	"t": 581614	"P": 1839.25	"F": 5394}
{"v": 1	"t": 581634	"P": 1831.5	"F": 5509}
{"v": 1	"t": 581655	"P": 1843.75	"F": 5277}
{"v": 1	"t": 581675	"P": 1847.75	"F": 5157}
{"v": 1	"t": 581695	"P": 1848.75	"F": 5387}
{"v": 1	"t": 581715	"P": 1840.0	"F": 5301}
{"v": 1	"t": 581736	"P": 1834.25	"F": 5265}
{"v": 1	"t": 581756	"P": 1841.25	"F": 5371}
{"v": 1	"t": 581776	"P": 1842.0	"F": 5198}
{"v": 1	"t": 581797	"P": 1829.5	"F": 5260}
{"v": 1	"t": 581817	"P": 1838.75	"F": 5234}
{"v": 1	"t": 581837	"P": 1840.75	"F": 5187}
{"v": 1	"t": 581857	"P": 1842.75	"F": 5219}
{"v": 1	"t": 581878	"P": 1839.75	"F": 5239}
{"v": 1	"t": 581898	"P": 1834.25	"F": 5324}
{"v": 1	"t": 581918	"P": 1842.0	"F": 5408}
{"v": 1	"t": 581939	"P": 1840.75	"F": 5209}
{"v": 1	"t": 581959	"P": 1832.25	"F": 5299}
{"v": 1	"t": 581979	"P": 1835.5	"F": 5355}
{"v": 1	"t": 582000	"P": 1834.0	"F": 5092}
{"v": 1	"t": 582020	"P": 1836.0	"F": 5277}
{"v": 1	"t": 582040	"P": 1832.0	"F": 5277}
{"v": 1	"t": 582061	"P": 1833.0	"F": 5251}
{"v": 1	"t": 582081	"P": 1833.5	"F": 5091}
{"v": 1	"t": 582101	"P": 1842.25	"F": 5430}
{"v": 1	"t": 582121	"P": 1840.5	"F": 5364}
{"v": 1	"t": 582142	"P": 1837.25	"F": 5263}
{"v": 1	"t": 582162	"P": 1836.75	"F": 5473}
{"v": 1	"t": 582182	"P": 1841.0	"F": 5191}
{"v": 1	"t": 582203	"P": 1838.0	"F": 5404}
{"v": 1	"t": 582223	"P": 1839.0	"F": 5224}
{"v": 1	"t": 582243	"P": 1833.25	"F": 5400}
{"v": 1	"t": 582263	"P": 1842.25	"F": 5370}
{"v": 1	"t": 582284	"P": 1838.0	"F": 5270}
{"v": 1	"t": 582304	"P": 1839.0	"F": 5541}
{"v": 1	"t": 582324	"P": 1844.5	"F": 5454}
{"v": 1	"t": 582345	"P": 1838.75	"F": 5293}
{"v": 1	"t": 582365	"P": 1841.5	"F": 5455}
{"v": 1	"t": 582385	"P": 1840.0	"F": 5371	"C": 47.935	"D": 3143	"sn": 54091779688249	"file": "/data/device_log/data0000.out"}
{"v": 1	"t": 582406	"P": 1830.5	"F": 5245}
{"v": 1	"t": 582426	"P": 1837.25	"F": 5455}
{"v": 1	"t": 582446	"P": 1835.5	"F": 5216}
{"v": 1	"t": 582466	"P": 1840.5	"F": 5437}
{"v": 1	"t": 582487	"P": 1835.5	"F": 5199}
{"v": 1	"t": 582507	"P": 1842.5	"F": 5472}
{"v": 1	"t": 582527	"P": 1839.5	"F": 5308}
{"v": 1	"t": 582548	"P": 1834.0	"F": 5340}
{"v": 1	"t": 582568	"P": 1836.5	"F": 5438}
{"v": 1	"t": 582588	"P": 1837.0	"F": 5210}
{"v": 1	"t": 582608	"P": 1836.0	"F": 5219}
{"v": 1	"t": 582629	"P": 1841.5	"F": 5313}
{"v": 1	"t": 582649	"P": 1833.75	"F": 5466}
{"v": 1	"t": 582669	"P": 1840.0	"F": 5318}
{"v": 1	"t": 582690	"P": 1846.5	"F": 5242}
{"v": 1	"t": 582710	"P": 1838.75	"F": 5238}
{"v": 1	"t": 582730	"P": 1838.5	"F": 5227}
{"v": 1	"t": 582751	"P": 1827.25	"F": 5424}
{"v": 1	"t": 582771	"P": 1842.5	"F": 5364}
{"v": 1	"t": 582791	"P": 1836.25	"F": 5210}
{"v": 1	"t": 582812	"P": 1829.25	"F": 5367}
{"v": 1	"t": 582832	"P": 1835.5	"F": 5287}
{"v": 1	"t": 582852	"P": 1845.75	"F": 5459}
{"v": 1	"t": 582872	"P": 1836.0	"F": 5267}
{"v": 1	"t": 582893	"P": 1839.75	"F": 5344}
{"v": 1	"t": 582913	"P": 1829.75	"F": 5317}
{"v": 1	"t": 582933	"P": 1843.25	"F": 5198}
{"v": 1	"t": 582954	"P": 1831.0	"F": 5184}
{"v": 1	"t": 582974	"P": 1838.25	"F": 5344}
{"v": 1	"t": 582994	"P": 1834.5	"F": 5144}
{"v": 1	"t": 583015	"P": 1835.5	"F": 5313}
{"v": 1	"t": 583035	"P": 1836.25	"F": 5329}
{"v": 1	"t": 583055	"P": 1832.25	"F": 5343}
{"v": 1	"t": 583075	"P": 1839.25	"F": 5382}
{"v": 1	"t": 583096	"P": 1837.0	"F": 5185}
{"v": 1	"t": 583116	"P": 1838.5	"F": 5315}
{"v": 1	"t": 583136	"P": 1834.75	"F": 5395}
{"v": 1	"t": 583157	"P": 1837.5	"F": 5158}
{"v": 1	"t": 583177	"P": 1831.0	"F": 5367}
{"v": 1	"t": 583197	"P": 1840.75	"F": 5304}
{"v": 1	"t": 583217	"P": 1833.0	"F": 5284}
{"v": 1	"t": 583238	"P": 1836.25	"F": 5319}
{"v": 1	"t": 583258	"P": 1828.5	"F": 5304}
{"v": 1	"t": 583278	"P": 1840.0	"F": 5386}
{"v": 1	"t": 583299	"P": 1843.75	"F": 5305}
{"v": 1	"t": 583319	"P": 1831.75	"F": 5265}
{"v": 1	"t": 583339	"P": 1832.5	"F": 5495}
{"v": 1	"t": 583360	"P": 1834.0	"F": 5303}
{"v": 1	"t": 583380	"P": 1847.0	"F": 5295}
{"v": 1	"t": 583400	"P": 1835.0	"F": 5207	"C": 47.925	"D": 3143	"sn": 54091779688249	"file": "/data/device_log/data0000.out"}
{"v": 1	"t": 583421	"P": 1834.5	"F": 5441}
{"v": 1	"t": 583441	"P": 1835.5	"F": 5301}
{"v": 1	"t": 583461	"P": 1835.75	"F": 5330}
{"v": 1	"t": 583481	"P": 1842.0	"F": 5456}
{"v": 1	"t": 583502	"P": 1837.25	"F": 5577}
{"v": 1	"t": 583522	"P": 1841.5	"F": 5386}
{"v": 1	"t": 583542	"P": 1839.75	"F": 5364}
{"v": 1	"t": 583563	"P": 1829.5	"F": 5204}
{"v": 1	"t": 583583	"P": 1835.75	"F": 5334}
{"v": 1	"t": 583603	"P": 1838.0	"F": 5284}
{"v": 1	"t": 583624	"P": 1842.25	"F": 5243}
{"v": 1	"t": 583644	"P": 1840.0	"F": 5314}
{"v": 1	"t": 583664	"P": 1836.25	"F": 5355}
{"v": 1	"t": 583684	"P": 1835.0	"F": 5264}
{"v": 1	"t": 583705	"P": 1841.75	"F": 5284}
{"v": 1	"t": 583725	"P": 1837.0	"F": 5222}
{"v": 1	"t": 583745	"P": 1835.5	"F": 5388}
{"v": 1	"t": 583766	"P": 1839.5	"F": 5415}
{"v": 1	"t": 583786	"P": 1832.75	"F": 5266}
{"v": 1	"t": 583806	"P": 1845.0	"F": 5319}
{"v": 1	"t": 583826	"P": 1835.25	"F": 5324}
{"v": 1	"t": 583847	"P": 1841.25	"F": 5096}
{"v": 1	"t": 583867	"P": 1833.0	"F": 5190}
{"v": 1	"t": 583887	"P": 1842.0	"F": 5202}
{"v": 1	"t": 583908	"P": 1837.0	"F": 5259}
{"v": 1	"t": 583928	"P": 1838.5	"F": 5180}
{"v": 1	"t": 583948	"P": 1829.0	"F": 5330}
{"v": 1	"t": 583969	"P": 1839.5	"F": 5484}
{"v": 1	"t": 583989	"P": 1839.5	"F": 5316}
{"v": 1	"t": 584009	"P": 1827.5	"F": 5296}
{"v": 1	"t": 584029	"P": 1836.5	"F": 5429}
{"v": 1	"t": 584050	"P": 1837.75	"F": 5288}
{"v": 1	"t": 584070	"P": 1838.5	"F": 5261}
{"v": 1	"t": 584090	"P": 1835.5	"F": 5380}
{"v": 1	"t": 584111	"P": 1837.0	"F": 5386}
{"v": 1	"t": 584131	"P": 1832.0	"F": 5295}
{"v": 1	"t": 584151	"P": 1839.75	"F": 5401}
{"v": 1	"t": 584172	"P": 1839.75	"F": 5366}
{"v": 1	"t": 584192	"P": 1828.75	"F": 5222}
{"v": 1	"t": 584212	"P": 1838.5	"F": 5377}
{"v": 1	"t": 584232	"P": 1831.75	"F": 5231}
{"v": 1	"t": 584253	"P": 1839.5	"F": 5149}
{"v": 1	"t": 584273	"P": 1833.25	"F": 5336}
{"v": 1	"t": 584293	"P": 1837.75	"F": 5194}
{"v": 1	"t": 584314	"P": 1840.0	"F": 5250}
{"v": 1	"t": 584334	"P": 1834.75	"F": 5160}
{"v": 1	"t": 584354	"P": 1834.5	"F": 5424}
{"v": 1	"t": 584374	"P": 1841.25	"F": 5329}
{"v": 1	"t": 584395	"P": 1847.5	"F": 5316}
{"v": 1	"t": 584415	"P": 1840.75	"F": 5151	"C": 47.94	"D": 3143	"sn": 54091779688249	"file": "/data/device_log/data0000.out"}
{"v": 1	"t": 584435	"P": 1836.0	"F": 5419}
{"v": 1	"t": 584456	"P": 1839.5	"F": 5356}
{"v": 1	"t": 584476	"P": 1838.75	"F": 5252}
{"v": 1	"t": 584496	"P": 1837.5	"F": 5424}
{"v": 1	"t": 584517	"P": 1835.5	"F": 5105}
{"v": 1	"t": 584537	"P": 1834.25	"F": 5230}
{"v": 1	"t": 584557	"P": 1837.0	"F": 5332}
{"v": 1	"t": 584578	"P": 1837.0	"F": 5271}
{"v": 1	"t": 584598	"P": 1835.75	"F": 5209}
{"v": 1	"t": 584618	"P": 1835.75	"F": 5316}
{"v": 1	"t": 584639	"P": 1842.75	"F": 5359}
{"v": 1	"t": 584659	"P": 1829.75	"F": 5292}
{"v": 1	"t": 584680	"P": 1842.25	"F": 5190}
{"v": 1	"t": 584700	"P": 1837.5	"F": 5208}
{"v": 1	"t": 584720	"P": 1833.75	"F": 5361}
{"v": 1	"t": 584740	"P": 1835.5	"F": 5396}
{"v": 1	"t": 584761	"P": 1838.25	"F": 5323}
{"v": 1	"t": 584781	"P": 1835.5	"F": 5272}
{"v": 1	"t": 584801	"P": 1838.5	"F": 5306}
{"v": 1	"t": 584822	"P": 1830.75	"F": 5310}
{"v": 1	"t": 584842	"P": 1829.25	"F": 5224}
{"v": 1	"t": 584862	"P": 1839.5	"F": 5289}
{"v": 1	"t": 584883	"P": 1833.0	"F": 5208}
{"v": 1	"t": 584903	"P": 1829.5	"F": 5312}
{"v": 1	"t": 584923	"P": 1838.0	"F": 5338}
{"v": 1	"t": 584943	"P": 1837.25	"F": 5357}
{"v": 1	"t": 584964	"P": 1838.75	"F": 5332}
{"v": 1	"t": 584984	"P": 1839.75	"F": 5124}
{"v": 1	"t": 585004	"P": 1833.75	"F": 5377}
{"v": 1	"t": 585025	"P": 1840.5	"F": 5203}
{"v": 1	"t": 585045	"P": 1833.75	"F": 5444}
{"v": 1	"t": 585065	"P": 1839.5	"F": 5222}
{"v": 1	"t": 585085	"P": 1824.0	"F": 5314}
{"v": 1	"t": 585106	"P": 1839.75	"F": 5308}
{"v": 1	"t": 585126	"P": 1843.5	"F": 5141}
{"v": 1	"t": 585146	"P": 1835.5	"F": 5351}
{"v": 1	"t": 585167	"P": 1829.75	"F": 5340}
{"v": 1	"t": 585187	"P": 1837.25	"F": 5189}
{"v": 1	"t": 585207	"P": 1841.0	"F": 5239}
{"v": 1	"t": 585228	"P": 1837.25	"F": 5285}
{"v": 1	"t": 585248	"P": 1834.5	"F": 5165}
{"v": 1	"t": 585268	"P": 1836.5	"F": 5339}
{"v": 1	"t": 585288	"P": 1839.5	"F": 5386}
{"v": 1	"t": 585309	"P": 1836.25	"F": 5142}
{"v": 1	"t": 585329	"P": 1836.5	"F": 5414}
{"v": 1	"t": 585349	"P": 1834.0	"F": 5247}
{"v": 1	"t": 585370	"P": 1842.75	"F": 5324}
{"v": 1	"t": 585390	"P": 1833.25	"F": 5439}
{"v": 1	"t": 585410	"P": 1832.25	"F": 5523}
{"v": 1	"t": 585431	"P": 1833.25	"F": 5327	"C": 47.91	"D": 3143	"sn": 54091779688249	"file": "/data/device_log/data0000.out"}
{"v": 1	"t": 585451	"P": 1838.5	"F": 5329}
{"v": 1	"t": 585471	"P": 1839.0	"F": 5364}
{"v": 1	"t": 585491	"P": 1838.5	"F": 5183}
{"v": 1	"t": 585512	"P": 1834.75	"F": 5212}
{"v": 1	"t": 585532	"P": 1835.25	"F": 5368}
{"v": 1	"t": 585552	"P": 1834.75	"F": 5206}
{"v": 1	"t": 585573	"P": 1835.0	"F": 5420}
{"v": 1	"t": 585593	"P": 1833.5	"F": 5320}
{"v": 1	"t": 585613	"P": 1841.75	"F": 5376}
{"v": 1	"t": 585634	"P": 1846.75	"F": 5303}
{"v": 1	"t": 585654	"P": 1839.25	"F": 5316}
{"v": 1	"t": 585674	"P": 1828.5	"F": 5430}
{"v": 1	"t": 585694	"P": 1829.25	"F": 5465}
{"v": 1	"t": 585715	"P": 1843.0	"F": 5583}
{"v": 1	"t": 585735	"P": 1840.25	"F": 5272}
{"v": 1	"t": 585755	"P": 1834.5	"F": 5012}
{"v": 1	"t": 585776	"P": 1827.0	"F": 5222}
{"v": 1	"t": 585796	"P": 1840.75	"F": 5117}
{"v": 1	"t": 585816	"P": 1831.75	"F": 5319}
{"v": 1	"t": 585837	"P": 1836.5	"F": 5486}
{"v": 1	"t": 585857	"P": 1832.5	"F": 5310}
{"v": 1	"t": 585877	"P": 1840.75	"F": 5351}
{"v": 1	"t": 585897	"P": 1832.0	"F": 5320}
{"v": 1	"t": 585918	"P": 1834.75	"F": 5296}
{"v": 1	"t": 585938	"P": 1834.0	"F": 5456}
{"v": 1	"t": 585958	"P": 1840.5	"F": 5179}
{"v": 1	"t": 585979	"P": 1832.25	"F": 5405}
{"v": 1	"t": 585999	"P": 1833.75	"F": 5302}
{"v": 1	"t": 586019	"P": 1841.5	"F": 5358}
{"v": 1	"t": 586040	"P": 1836.25	"F": 5253}
{"v": 1	"t": 586060	"P": 1835.0	"F": 5329}
{"v": 1	"t": 586080	"P": 1840.5	"F": 5371}
{"v": 1	"t": 586100	"P": 1835.5	"F": 5313}
{"v": 1	"t": 586121	"P": 1839.5	"F": 5196}
{"v": 1	"t": 586141	"P": 1837.25	"F": 5214}
{"v": 1	"t": 586161	"P": 1836.75	"F": 5337}
{"v": 1	"t": 586182	"P": 1836.0	"F": 5171}
{"v": 1	"t": 586202	"P": 1831.75	"F": 5381}
{"v": 1	"t": 586222	"P": 1831.5	"F": 5325}
{"v": 1	"t": 586242	"P": 1841.5	"F": 5275}
{"v": 1	"t": 586263	"P": 1845.0	"F": 5386}
{"v": 1	"t": 586283	"P": 1827.75	"F": 5272}
{"v": 1	"t": 586303	"P": 1838.25	"F": 5116}
{"v": 1	"t": 586324	"P": 1843.5	"F": 5244}
{"v": 1	"t": 586344	"P": 1834.75	"F": 5424}
{"v": 1	"t": 586364	"P": 1832.25	"F": 5224}
{"v": 1	"t": 586384	"P": 1834.0	"F": 5477}
{"v": 1	"t": 586405	"P": 1833.75	"F": 5207}
{"v": 1	"t": 586425	"P": 1841.75	"F": 5272}
{"v": 1	"t": 586445	"P": 1832.5	"F": 5385	"C": 47.945	"D": 3143	"sn": 54091779688249	"file": "/data/device_log/data0000.out"}
{"v": 1	"t": 586466	"P": 1833.25	"F": 5268}
{"v": 1	"t": 586486	"P": 1834.75	"F": 5326}
{"v": 1	"t": 586506	"P": 1842.0	"F": 5384}
{"v": 1	"t": 586527	"P": 1832.25	"F": 5383}
{"v": 1	"t": 586547	"P": 1835.75	"F": 5192}
{"v": 1	"t": 586567	"P": 1836.75	"F": 5255}
{"v": 1	"t": 586587	"P": 1839.75	"F": 5223}
{"v": 1	"t": 586608	"P": 1837.25	"F": 5396}
{"v": 1	"t": 586628	"P": 1830.5	"F": 5277}
{"v": 1	"t": 586648	"P": 1842.25	"F": 5348}
{"v": 1	"t": 586669	"P": 1839.5	"F": 5131}
{"v": 1	"t": 586689	"P": 1828.5	"F": 5268}
{"v": 1	"t": 586709	"P": 1828.25	"F": 5196}
{"v": 1	"t": 586730	"P": 1839.5	"F": 5348}
{"v": 1	"t": 586750	"P": 1846.25	"F": 5427}
{"v": 1	"t": 586770	"P": 1836.25	"F": 5408}
{"v": 1	"t": 586790	"P": 1833.0	"F": 5218}
{"v": 1	"t": 586811	"P": 1841.0	"F": 5245}
{"v": 1	"t": 586831	"P": 1834.75	"F": 5316}
{"v": 1	"t": 586851	"P": 1845.5	"F": 5449}
{"v": 1	"t": 586872	"P": 1833.25	"F": 5412}
{"v": 1	"t": 586892	"P": 1833.75	"F": 5302}
{"v": 1	"t": 586912	"P": 1844.0	"F": 5322}
{"v": 1	"t": 586933	"P": 1831.75	"F": 5412}
{"v": 1	"t": 586953	"P": 1842.75	"F": 5216}
{"v": 1	"t": 586973	"P": 1834.25	"F": 5444}
{"v": 1	"t": 586993	"P": 1845.5	"F": 5239}
{"v": 1	"t": 587014	"P": 1836.75	"F": 5310}
{"v": 1	"t": 587034	"P": 1826.5	"F": 5229}
{"v": 1	"t": 587054	"P": 1839.5	"F": 5364}
{"v": 1	"t": 587075	"P": 1832.75	"F": 5154}
{"v": 1	"t": 587095	"P": 1841.25	"F": 5314}
{"v": 1	"t": 587115	"P": 1831.0	"F": 5285}
{"v": 1	"t": 587136	"P": 1840.0	"F": 5366}
{"v": 1	"t": 587156	"P": 1843.25	"F": 5312}
{"v": 1	"t": 587176	"P": 1839.0	"F": 5201}
{"v": 1	"t": 587196	"P": 1836.25	"F": 5288}
{"v": 1	"t": 587217	"P": 1834.75	"F": 5333}
{"v": 1	"t": 587237	"P": 1837.25	"F": 5158}
{"v": 1	"t": 587257	"P": 1836.5	"F": 5268}
{"v": 1	"t": 587278	"P": 1837.0	"F": 5327}
{"v": 1	"t": 587298	"P": 1838.25	"F": 5129}
{"v": 1	"t": 587318	"P": 1830.75	"F": 5330}
{"v": 1	"t": 587339	"P": 1846.75	"F": 5368}
{"v": 1	"t": 587359	"P": 1836.25	"F": 5297}
{"v": 1	"t": 587379	"P": 1831.25	"F": 5312}
{"v": 1	"t": 587399	"P": 1843.25	"F": 5275}
{"v": 1	"t": 587420	"P": 1843.0	"F": 5251}
{"v": 1	"t": 587440	"P": 1833.5	"F": 5194}
{"v": 1	"t": 587460	"P": 1832.25	"F": 5381	"C": 47.91	"D": 3143	"sn": 54091779688249	"file": "/data/device_log/data0000.out"}
{"v": 1	"t": 587481	"P": 1830.25	"F": 5251}
{"v": 1	"t": 587501	"P": 1842.0	"F": 5300}
{"v": 1	"t": 587521	"P": 1837.0	"F": 5348}
{"v": 1	"t": 587542	"P": 1833.0	"F": 5160}
{"v": 1	"t": 587562	"P": 1828.0	"F": 5395}
{"v": 1	"t": 587582	"P": 1840.5	"F": 5321}
{"v": 1	"t": 587602	"P": 1832.5	"F": 5277}
{"v": 1	"t": 587623	"P": 1834.75	"F": 5393}
{"v": 1	"t": 587643	"P": 1836.0	"F": 5325}
{"v": 1	"t": 587663	"P": 1835.75	"F": 5368}
{"v": 1	"t": 587684	"P": 1836.0	"F": 5327}
{"v": 1	"t": 587704	"P": 1834.25	"F": 5327}
{"v": 1	"t": 587724	"P": 1828.25	"F": 5225}
{"v": 1	"t": 587744	"P": 1836.5	"F": 5343}
{"v": 1	"t": 587765	"P": 1842.75	"F": 5233}
{"v": 1	"t": 587785	"P": 1832.25	"F": 5334}
{"v": 1	"t": 587805	"P": 1833.75	"F": 5268}
{"v": 1	"t": 587826	"P": 1830.75	"F": 5370}
{"v": 1	"t": 587846	"P": 1837.25	"F": 5186}
{"v": 1	"t": 587866	"P": 1839.5	"F": 5381}
{"v": 1	"t": 587887	"P": 1833.25	"F": 5372}
{"v": 1	"t": 587907	"P": 1837.75	"F": 5393}
{"v": 1	"t": 587927	"P": 1836.0	"F": 5207}
{"v": 1	"t": 587947	"P": 1833.5	"F": 5223}
{"v": 1	"t": 587968	"P": 1837.25	"F": 5398}
{"v": 1	"t": 587988	"P": 1834.25	"F": 5351}
{"v": 1	"t": 588008	"P": 1833.5	"F": 5468}
{"v": 1	"t": 588029	"P": 1837.5	"F": 5307}
{"v": 1	"t": 588049	"P": 1835.5	"F": 5075}
{"v": 1	"t": 588069	"P": 1835.0	"F": 5249}
{"v": 1	"t": 588090	"P": 1835.0	"F": 5333}
{"v": 1	"t": 588110	"P": 1835.5	"F": 5287}
{"v": 1	"t": 588130	"P": 1834.25	"F": 5131}
{"v": 1	"t": 588151	"P": 1838.25	"F": 5275}
{"v": 1	"t": 588171	"P": 1841.75	"F": 5182}
{"v": 1	"t": 588191	"P": 1839.25	"F": 5329}
{"v": 1	"t": 588212	"P": 1837.25	"F": 5544}
{"v": 1	"t": 588232	"P": 1829.25	"F": 5276}
{"v": 1	"t": 588252	"P": 1836.5	"F": 5373}
{"v": 1	"t": 588273	"P": 1833.0	"F": 5237}
{"v": 1	"t": 588293	"P": 1835.0	"F": 5282}
{"v": 1	"t": 588313	"P": 1840.25	"F": 5223}
{"v": 1	"t": 588334	"P": 1843.0	"F": 5421}
{"v": 1	"t": 588354	"P": 1837.75	"F": 5319}
{"v": 1	"t": 588374	"P": 1837.75	"F": 5286}
{"v": 1	"t": 588395	"P": 1840.0	"F": 5166}
{"v": 1	"t": 588415	"P": 1834.25	"F": 5343}
{"v": 1	"t": 588435	"P": 1838.75	"F": 5197}
{"v": 1	"t": 588456	"P": 1833.0	"F": 5325}
{"v": 1	"t": 588476	"P": 1844.0	"F": 5332	"C": 47.915	"D": 3143	"sn": 54091779688249	"file": "/data/device_log/data0000.out"}
{"v": 1	"t": 588496	"P": 1834.25	"F": 5362}
{"v": 1	"t": 588516	"P": 1841.25	"F": 5100}
{"v": 1	"t": 588537	"P": 1829.0	"F": 5349}
{"v": 1	"t": 588557	"P": 1832.75	"F": 5314}
{"v": 1	"t": 588577	"P": 1843.5	"F": 5293}
{"v": 1	"t": 588598	"P": 1829.75	"F": 5470}
{"v": 1	"t": 588618	"P": 1829.25	"F": 5190}
{"v": 1	"t": 588638	"P": 1831.75	"F": 5378}
{"v": 1	"t": 588658	"P": 1836.5	"F": 5281}
{"v": 1	"t": 588679	"P": 1839.75	"F": 5270}
{"v": 1	"t": 588699	"P": 1835.0	"F": 5542}
{"v": 1	"t": 588719	"P": 1836.0	"F": 5213}
{"v": 1	"t": 588740	"P": 1832.0	"F": 5312}
{"v": 1	"t": 588760	"P": 1839.0	"F": 5526}
{"v": 1	"t": 588780	"P": 1831.0	"F": 5331}
{"v": 1	"t": 588801	"P": 1832.75	"F": 5136}
{"v": 1	"t": 588821	"P": 1834.0	"F": 5258}
{"v": 1	"t": 588841	"P": 1838.75	"F": 5432}
{"v": 1	"t": 588861	"P": 1829.75	"F": 5195}
{"v": 1	"t": 588882	"P": 1837.75	"F": 5386}
{"v": 1	"t": 588902	"P": 1832.25	"F": 5481}
{"v": 1	"t": 588922	"P": 1836.5	"F": 5240}
{"v": 1	"t": 588943	"P": 1836.25	"F": 5184}
{"v": 1	"t": 588963	"P": 1842.25	"F": 5291}
{"v": 1	"t": 588983	"P": 1836.25	"F": 5332}
{"v": 1	"t": 589004	"P": 1835.75	"F": 5248}
{"v": 1	"t": 589024	"P": 1832.25	"F": 5296}
{"v": 1	"t": 589044	"P": 1830.25	"F": 5292}
{"v": 1	"t": 589064	"P": 1828.5	"F": 5431}
{"v": 1	"t": 589085	"P": 1839.0	"F": 5421}
{"v": 1	"t": 589105	"P": 1831.0	"F": 5359}
{"v": 1	"t": 589125	"P": 1839.25	"F": 5355}
{"v": 1	"t": 589146	"P": 1834.0	"F": 5201}
{"v": 1	"t": 589166	"P": 1831.75	"F": 5273}
{"v": 1	"t": 589186	"P": 1835.25	"F": 5251}
{"v": 1	"t": 589207	"P": 1834.25	"F": 5331}
{"v": 1	"t": 589227	"P": 1839.25	"F": 5300}
{"v": 1	"t": 589247	"P": 1831.25	"F": 5243}
{"v": 1	"t": 589267	"P": 1843.5	"F": 5319}
{"v": 1	"t": 589288	"P": 1838.75	"F": 5210}
{"v": 1	"t": 589308	"P": 1823.5	"F": 5256}
{"v": 1	"t": 589328	"P": 1838.0	"F": 5346}
{"v": 1	"t": 589349	"P": 1834.25	"F": 5247}
{"v": 1	"t": 589369	"P": 1841.75	"F": 5330}
{"v": 1	"t": 589389	"P": 1835.0	"F": 5316}
{"v": 1	"t": 589409	"P": 1833.0	"F": 5413}
{"v": 1	"t": 589430	"P": 1829.75	"F": 5179}
{"v": 1	"t": 589450	"P": 1837.75	"F": 5411}
{"v": 1	"t": 589470	"P": 1835.75	"F": 5164}
{"v": 1	"t": 589491	"P": 1834.75	"F": 5299	"C": 47.91	"D": 3143	"sn": 54091779688249	"file": "/data/device_log/data0000.out"}
{"v": 1	"t": 589511	"P": 1835.0	"F": 5213}
{"v": 1	"t": 589531	"P": 1828.25	"F": 5360}
{"v": 1	"t": 589552	"P": 1827.75	"F": 5216}
{"v": 1	"t": 589572	"P": 1834.0	"F": 5432}
{"v": 1	"t": 589592	"P": 1839.0	"F": 5352}
{"v": 1	"t": 589612	"P": 1837.0	"F": 5361}
{"v": 1	"t": 589633	"P": 1834.0	"F": 5410}
{"v": 1	"t": 589653	"P": 1834.75	"F": 5364}
{"v": 1	"t": 589673	"P": 1841.5	"F": 5310}
{"v": 1	"t": 589694	"P": 1838.0	"F": 5304}
{"v": 1	"t": 589714	"P": 1834.25	"F": 5324}
{"v": 1	"t": 589734	"P": 1828.5	"F": 5371}
{"v": 1	"t": 589755	"P": 1842.5	"F": 5306}
{"v": 1	"t": 589775	"P": 1831.75	"F": 5337}
{"v": 1	"t": 589795	"P": 1829.75	"F": 5242}
{"v": 1	"t": 589816	"P": 1828.25	"F": 5186}
{"v": 1	"t": 589836	"P": 1843.0	"F": 5345}
{"v": 1	"t": 589856	"P": 1831.75	"F": 5231}
{"v": 1	"t": 589876	"P": 1833.5	"F": 5241}
{"v": 1	"t": 589897	"P": 1827.25	"F": 5259}
{"v": 1	"t": 589917	"P": 1835.0	"F": 5367}
{"v": 1	"t": 589937	"P": 1830.75	"F": 5320}
{"v": 1	"t": 589958	"P": 1842.75	"F": 5353}
{"v": 1	"t": 589978	"P": 1830.0	"F": 5235}
{"v": 1	"t": 589998	"P": 1837.25	"F": 5176}
{"v": 1	"t": 590019	"P": 1835.0	"F": 5313}
{"v": 1	"t": 590039	"P": 1840.75	"F": 5426}
{"v": 1	"t": 590059	"P": 1835.25	"F": 5241}
{"v": 1	"t": 590079	"P": 1825.75	"F": 5349}
{"v": 1	"t": 590100	"P": 1837.75	"F": 5352}
{"v": 1	"t": 590120	"P": 1838.75	"F": 5127}
{"v": 1	"t": 590140	"P": 1829.5	"F": 5348}
{"v": 1	"t": 590161	"P": 1829.75	"F": 5408}
{"v": 1	"t": 590181	"P": 1836.75	"F": 5179}
{"v": 1	"t": 590201	"P": 1838.25	"F": 5237}
{"v": 1	"t": 590222	"P": 1836.75	"F": 5394}
{"v": 1	"t": 590242	"P": 1832.25	"F": 5234}
{"v": 1	"t": 590262	"P": 1838.5	"F": 5274}
{"v": 1	"t": 590282	"P": 1833.0	"F": 5194}
{"v": 1	"t": 590303	"P": 1834.5	"F": 5348}
{"v": 1	"t": 590323	"P": 1833.0	"F": 5353}
{"v": 1	"t": 590343	"P": 1839.0	"F": 5224}
{"v": 1	"t": 590364	"P": 1838.75	"F": 5290}
{"v": 1	"t": 590384	"P": 1837.5	"F": 5384}
{"v": 1	"t": 590404	"P": 1835.0	"F": 5432}
{"v": 1	"t": 590425	"P": 1837.5	"F": 5238}
{"v": 1	"t": 590445	"P": 1839.5	"F": 5341}
{"v": 1	"t": 590465	"P": 1836.0	"F": 5385}
{"v": 1	"t": 590485	"P": 1832.0	"F": 5295}
{"v": 1	"t": 590506	"P": 1830.75	"F": 5363	"C": 47.925	"D": 3143	"sn": 54091779688249	"file": "/data/device_log/data0000.out"}
{"v": 1	"t": 590526	"P": 1836.0	"F": 5297}
{"v": 1	"t": 590546	"P": 1834.5	"F": 5283}
{"v": 1	"t": 590567	"P": 1833.5	"F": 5340}
{"v": 1	"t": 590587	"P": 1836.0	"F": 5329}
{"v": 1	"t": 590607	"P": 1835.5	"F": 5373}
{"v": 1	"t": 590627	"P": 1833.75	"F": 5182}
{"v": 1	"t": 590648	"P": 1833.0	"F": 5230}
{"v": 1	"t": 590668	"P": 1837.25	"F": 5158}
{"v": 1	"t": 590688	"P": 1844.0	"F": 5345}
{"v": 1	"t": 590709	"P": 1840.5	"F": 5152}
{"v": 1	"t": 590729	"P": 1829.75	"F": 5363}
{"v": 1	"t": 590749	"P": 1832.75	"F": 5237}
{"v": 1	"t": 590770	"P": 1833.0	"F": 5200}
{"v": 1	"t": 590790	"P": 1829.75	"F": 5272}
{"v": 1	"t": 590810	"P": 1839.75	"F": 5180}
{"v": 1	"t": 590830	"P": 1828.75	"F": 5355}
{"v": 1	"t": 590851	"P": 1835.0	"F": 5348}
{"v": 1	"t": 590871	"P": 1837.25	"F": 5320}
{"v": 1	"t": 590891	"P": 1834.75	"F": 5123}
{"v": 1	"t": 590912	"P": 1830.75	"F": 5295}
{"v": 1	"t": 590932	"P": 1836.25	"F": 5394}
{"v": 1	"t": 590952	"P": 1839.25	"F": 5302}
{"v": 1	"t": 590973	"P": 1829.75	"F": 5194}
{"v": 1	"t": 590993	"P": 1832.0	"F": 5415}
{"v": 1	"t": 591013	"P": 1838.25	"F": 5310}
{"v": 1	"t": 591033	"P": 1845.0	"F": 5254}
{"v": 1	"t": 591054	"P": 1834.25	"F": 5481}
{"v": 1	"t": 591074	"P": 1843.5	"F": 5407}
{"v": 1	"t": 591094	"P": 1832.75	"F": 5319}
{"v": 1	"t": 591115	"P": 1843.5	"F": 5251}
{"v": 1	"t": 591135	"P": 1833.75	"F": 5205}
{"v": 1	"t": 591155	"P": 1835.75	"F": 5122}
{"v": 1	"t": 591176	"P": 1840.75	"F": 5384}
{"v": 1	"t": 591196	"P": 1834.75	"F": 5398}
{"v": 1	"t": 591216	"P": 1835.5	"F": 5379}
{"v": 1	"t": 591236	"P": 1837.75	"F": 5427}
{"v": 1	"t": 591257	"P": 1830.5	"F": 5209}
{"v": 1	"t": 591277	"P": 1838.75	"F": 5372}
{"v": 1	"t": 591297	"P": 1834.25	"F": 5177}
{"v": 1	"t": 591318	"P": 1838.25	"F": 5275}
{"v": 1	"t": 591338	"P": 1829.5	"F": 5170}
{"v": 1	"t": 591358	"P": 1840.5	"F": 5262}
{"v": 1	"t": 591379	"P": 1841.0	"F": 5268}
{"v": 1	"t": 591399	"P": 1837.5	"F": 5198}
{"v": 1	"t": 591419	"P": 1832.75	"F": 5289}
{"v": 1	"t": 591439	"P": 1829.0	"F": 5262}
{"v": 1	"t": 591460	"P": 1839.5	"F": 5313}
{"v": 1	"t": 591480	"P": 1833.75	"F": 5113}
{"v": 1	"t": 591500	"P": 1839.25	"F": 5342}
{"v": 1	"t": 591521	"P": 1827.0	"F": 5247	"C": 47.95	"D": 3143	"sn": 54091779688249	"file": "/data/device_log/data0000.out"}
{"v": 1	"t": 591541	"P": 1838.25	"F": 5337}
{"v": 1	"t": 591561	"P": 1834.0	"F": 5164}
{"v": 1	"t": 591582	"P": 1834.5	"F": 5323}
{"v": 1	"t": 591602	"P": 1828.0	"F": 5201}
{"v": 1	"t": 591622	"P": 1840.75	"F": 5251}
{"v": 1	"t": 591642	"P": 1838.5	"F": 4969}
{"v": 1	"t": 591663	"P": 1829.5	"F": 5322}
{"v": 1	"t": 591683	"P": 1834.5	"F": 5442}
{"v": 1	"t": 591704	"P": 1834.0	"F": 5361}
{"v": 1	"t": 591724	"P": 1829.75	"F": 5322}
{"v": 1	"t": 591745	"P": 1842.25	"F": 5336}
{"v": 1	"t": 591765	"P": 1829.5	"F": 5411}
{"v": 1	"t": 591785	"P": 1832.25	"F": 5148}
{"v": 1	"t": 591806	"P": 1830.5	"F": 5456}
{"v": 1	"t": 591826	"P": 1837.0	"F": 5282}
{"v": 1	"t": 591846	"P": 1832.0	"F": 5223}
{"v": 1	"t": 591866	"P": 1829.0	"F": 5160}
{"v": 1	"t": 591887	"P": 1828.25	"F": 5368}
{"v": 1	"t": 591907	"P": 1838.75	"F": 5342}
{"v": 1	"t": 591927	"P": 1834.25	"F": 5353}
{"v": 1	"t": 591948	"P": 1830.0	"F": 5355}
{"v": 1	"t": 591968	"P": 1836.25	"F": 5120}
{"v": 1	"t": 591988	"P": 1829.0	"F": 5324}
{"v": 1	"t": 592008	"P": 1841.75	"F": 5089}
{"v": 1	"t": 592029	"P": 1841.0	"F": 5395}
{"v": 1	"t": 592049	"P": 1827.5	"F": 5245}
{"v": 1	"t": 592069	"P": 1831.75	"F": 5224}
{"v": 1	"t": 592090	"P": 1838.5	"F": 5242}
{"v": 1	"t": 592110	"P": 1832.5	"F": 5257}
{"v": 1	"t": 592130	"P": 1831.75	"F": 5364}
{"v": 1	"t": 592151	"P": 1837.5	"F": 5310}
{"v": 1	"t": 592171	"P": 1839.5	"F": 5338}
{"v": 1	"t": 592191	"P": 1833.5	"F": 5300}
{"v": 1	"t": 592211	"P": 1832.25	"F": 5042}
{"v": 1	"t": 592232	"P": 1826.75	"F": 5217}
{"v": 1	"t": 592252	"P": 1833.0	"F": 5275}
{"v": 1	"t": 592272	"P": 1836.75	"F": 5085}
{"v": 1	"t": 592293	"P": 1843.75	"F": 5140}
{"v": 1	"t": 592313	"P": 1838.25	"F": 5229}
{"v": 1	"t": 592333	"P": 1833.5	"F": 5169}
{"v": 1	"t": 592354	"P": 1839.25	"F": 5343}
{"v": 1	"t": 592374	"P": 1830.0	"F": 5217}
{"v": 1	"t": 592394	"P": 1830.75	"F": 5378}
{"v": 1	"t": 592414	"P": 1833.0	"F": 5362}
{"v": 1	"t": 592435	"P": 1833.25	"F": 5315}
{"v": 1	"t": 592455	"P": 1841.0	"F": 5332}
{"v": 1	"t": 592475	"P": 1833.75	"F": 5427}
{"v": 1	"t": 592496	"P": 1833.5	"F": 5285}
{"v": 1	"t": 592516	"P": 1830.75	"F": 5316}
{"v": 1	"t": 592536	"P": 1833.75	"F": 5256	"C": 47.88	"D": 3143	"sn": 54091779688249	"file": "/data/device_log/data0000.out"}
{"v": 1	"t": 592557	"P": 1825.5	"F": 5146}
{"v": 1	"t": 592577	"P": 1833.25	"F": 5307}
{"v": 1	"t": 592597	"P": 1840.0	"F": 5209}
{"v": 1	"t": 592617	"P": 1835.25	"F": 5352}
{"v": 1	"t": 592638	"P": 1832.0	"F": 5300}
{"v": 1	"t": 592658	"P": 1837.25	"F": 5340}
{"v": 1	"t": 592678	"P": 1836.75	"F": 5272}
{"v": 1	"t": 592699	"P": 1837.75	"F": 5230}
{"v": 1	"t": 592719	"P": 1841.75	"F": 5399}
{"v": 1	"t": 592739	"P": 1834.25	"F": 5390}
{"v": 1	"t": 592759	"P": 1829.25	"F": 5181}
{"v": 1	"t": 592780	"P": 1838.5	"F": 5014}
{"v": 1	"t": 592800	"P": 1836.0	"F": 5311}
{"v": 1	"t": 592820	"P": 1838.0	"F": 5359}
{"v": 1	"t": 592841	"P": 1827.5	"F": 5217}
{"v": 1	"t": 592861	"P": 1835.25	"F": 5457}
{"v": 1	"t": 592881	"P": 1836.5	"F": 5301}
{"v": 1	"t": 592902	"P": 1832.25	"F": 5238}
{"v": 1	"t": 592922	"P": 1831.0	"F": 5363}
{"v": 1	"t": 592942	"P": 1837.0	"F": 5290}
{"v": 1	"t": 592962	"P": 1835.75	"F": 5437}
{"v": 1	"t": 592983	"P": 1829.25	"F": 5060}
{"v": 1	"t": 593003	"P": 1840.75	"F": 5387}
{"v": 1	"t": 593023	"P": 1831.0	"F": 5348}
{"v": 1	"t": 593044	"P": 1834.75	"F": 5303}
{"v": 1	"t": 593064	"P": 1833.5	"F": 5394}
{"v": 1	"t": 593084	"P": 1832.5	"F": 5327}
{"v": 1	"t": 593105	"P": 1834.5	"F": 5367}
{"v": 1	"t": 593125	"P": 1838.75	"F": 5316}
{"v": 1	"t": 593145	"P": 1827.5	"F": 5206}
{"v": 1	"t": 593165	"P": 1838.0	"F": 5269}
{"v": 1	"t": 593186	"P": 1837.5	"F": 5459}
{"v": 1	"t": 593206	"P": 1836.25	"F": 5284}
{"v": 1	"t": 593226	"P": 1832.75	"F": 5436}
{"v": 1	"t": 593247	"P": 1834.75	"F": 5206}
{"v": 1	"t": 593267	"P": 1832.0	"F": 5271}
{"v": 1	"t": 593287	"P": 1835.0	"F": 5391}
{"v": 1	"t": 593308	"P": 1842.25	"F": 5287}
{"v": 1	"t": 593328	"P": 1835.75	"F": 5345}
{"v": 1	"t": 593348	"P": 1830.75	"F": 5262}
{"v": 1	"t": 593368	"P": 1840.0	"F": 5345}
{"v": 1	"t": 593389	"P": 1838.75	"F": 5462}
{"v": 1	"t": 593409	"P": 1837.5	"F": 5401}
{"v": 1	"t": 593429	"P": 1827.5	"F": 5303}
{"v": 1	"t": 593450	"P": 1836.25	"F": 5156}
{"v": 1	"t": 593470	"P": 1830.5	"F": 5200}
{"v": 1	"t": 593490	"P": 1833.0	"F": 5360}
{"v": 1	"t": 593510	"P": 1835.75	"F": 5254}
{"v": 1	"t": 593531	"P": 1827.5	"F": 5265}
{"v": 1	"t": 593551	"P": 1841.25	"F": 5342	"C": 47.89	"D": 3143	"sn": 54091779688249	"file": "/data/device_log/data0000.out"}
{"v": 1	"t": 593571	"P": 1836.75	"F": 5231}
{"v": 1	"t": 593592	"P": 1839.5	"F": 5308}
{"v": 1	"t": 593612	"P": 1835.5	"F": 5403}
{"v": 1	"t": 593632	"P": 1837.75	"F": 5309}
{"v": 1	"t": 593653	"P": 1841.75	"F": 5464}
{"v": 1	"t": 593673	"P": 1833.75	"F": 5272}
{"v": 1	"t": 593693	"P": 1836.5	"F": 5340}
{"v": 1	"t": 593714	"P": 1835.25	"F": 5337}
{"v": 1	"t": 593734	"P": 1836.0	"F": 5289}
{"v": 1	"t": 593754	"P": 1830.25	"F": 5356}
{"v": 1	"t": 593774	"P": 1835.5	"F": 5269}
{"v": 1	"t": 593795	"P": 1826.25	"F": 5361}
{"v": 1	"t": 593815	"P": 1833.75	"F": 5303}
{"v": 1	"t": 593835	"P": 1832.75	"F": 5149}
{"v": 1	"t": 593856	"P": 1837.5	"F": 5305}
{"v": 1	"t": 593876	"P": 1833.75	"F": 5234}
{"v": 1	"t": 593896	"P": 1838.5	"F": 5336}
{"v": 1	"t": 593916	"P": 1832.25	"F": 5376}
{"v": 1	"t": 593937	"P": 1832.0	"F": 5258}
{"v": 1	"t": 593957	"P": 1833.75	"F": 5134}
{"v": 1	"t": 593977	"P": 1832.0	"F": 5299}
{"v": 1	"t": 593998	"P": 1838.25	"F": 5320}
{"v": 1	"t": 594018	"P": 1831.75	"F": 5346}
{"v": 1	"t": 594038	"P": 1831.5	"F": 5369}
{"v": 1	"t": 594058	"P": 1834.5	"F": 5351}
{"v": 1	"t": 594079	"P": 1836.25	"F": 5248}
{"v": 1	"t": 594099	"P": 1825.5	"F": 5304}
{"v": 1	"t": 594119	"P": 1829.0	"F": 5159}
{"v": 1	"t": 594140	"P": 1836.0	"F": 5224}
{"v": 1	"t": 594160	"P": 1832.5	"F": 5134}
{"v": 1	"t": 594180	"P": 1834.75	"F": 5146}
{"v": 1	"t": 594201	"P": 1832.0	"F": 5346}
{"v": 1	"t": 594221	"P": 1832.5	"F": 5360}
{"v": 1	"t": 594241	"P": 1839.0	"F": 5310}
{"v": 1	"t": 594261	"P": 1834.0	"F": 5364}
{"v": 1	"t": 594282	"P": 1834.75	"F": 5339}
{"v": 1	"t": 594302	"P": 1835.75	"F": 5305}
{"v": 1	"t": 594322	"P": 1833.5	"F": 5327}
{"v": 1	"t": 594343	"P": 1831.75	"F": 5382}
{"v": 1	"t": 594363	"P": 1832.75	"F": 5219}
{"v": 1	"t": 594383	"P": 1832.5	"F": 5131}
{"v": 1	"t": 594404	"P": 1838.75	"F": 5233}
{"v": 1	"t": 594424	"P": 1841.0	"F": 5196}
{"v": 1	"t": 594444	"P": 1828.75	"F": 5271}
{"v": 1	"t": 594465	"P": 1834.25	"F": 5372}
{"v": 1	"t": 594485	"P": 1835.5	"F": 5433}
{"v": 1	"t": 594505	"P": 1831.25	"F": 5372}
{"v": 1	"t": 594525	"P": 1823.0	"F": 5345}
{"v": 1	"t": 594546	"P": 1830.75	"F": 5272}
{"v": 1	"t": 594566	"P": 1838.75	"F": 5323	"C": 47.925	"D": 3143	"sn": 54091779688249	"file": "/data/device_log/data0000.out"}
{"v": 1	"t": 594586	"P": 1833.25	"F": 5295}
{"v": 1	"t": 594607	"P": 1836.25	"F": 5296}
{"v": 1	"t": 594627	"P": 1836.25	"F": 5330}
{"v": 1	"t": 594647	"P": 1837.25	"F": 5331}
{"v": 1	"t": 594667	"P": 1840.0	"F": 5319}
{"v": 1	"t": 594688	"P": 1837.0	"F": 5474}
{"v": 1	"t": 594708	"P": 1827.5	"F": 5340}
{"v": 1	"t": 594728	"P": 1838.25	"F": 5279}
{"v": 1	"t": 594749	"P": 1833.0	"F": 5333}
{"v": 1	"t": 594769	"P": 1842.75	"F": 5313}
{"v": 1	"t": 594789	"P": 1835.75	"F": 5369}
{"v": 1	"t": 594809	"P": 1832.0	"F": 5315}
{"v": 1	"t": 594830	"P": 1845.0	"F": 5233}
{"v": 1	"t": 594850	"P": 1827.25	"F": 5363}
{"v": 1	"t": 594870	"P": 1834.75	"F": 5421}
{"v": 1	"t": 594891	"P": 1834.0	"F": 5360}
{"v": 1	"t": 594911	"P": 1845.5	"F": 5431}
{"v": 1	"t": 594931	"P": 1840.75	"F": 5313}
{"v": 1	"t": 594952	"P": 1836.5	"F": 5363}
{"v": 1	"t": 594972	"P": 1833.0	"F": 5161}
{"v": 1	"t": 594992	"P": 1833.0	"F": 5352}
{"v": 1	"t": 595013	"P": 1833.25	"F": 5319}
{"v": 1	"t": 595033	"P": 1831.0	"F": 5289}
{"v": 1	"t": 595053	"P": 1829.75	"F": 5297}
{"v": 1	"t": 595074	"P": 1844.75	"F": 5476}
{"v": 1	"t": 595094	"P": 1827.0	"F": 5321}
{"v": 1	"t": 595114	"P": 1834.0	"F": 5412}
{"v": 1	"t": 595135	"P": 1834.5	"F": 5227}
{"v": 1	"t": 595155	"P": 1838.25	"F": 5428}
{"v": 1	"t": 595175	"P": 1833.25	"F": 5206}
{"v": 1	"t": 595195	"P": 1833.5	"F": 5218}
{"v": 1	"t": 595216	"P": 1836.75	"F": 5353}
{"v": 1	"t": 595236	"P": 1832.75	"F": 5413}
{"v": 1	"t": 595256	"P": 1837.75	"F": 5330}
{"v": 1	"t": 595277	"P": 1835.75	"F": 5319}
{"v": 1	"t": 595297	"P": 1835.5	"F": 5130}
{"v": 1	"t": 595318	"P": 1838.0	"F": 5355}
{"v": 1	"t": 595338	"P": 1823.75	"F": 5329}
{"v": 1	"t": 595358	"P": 1835.5	"F": 5115}
{"v": 1	"t": 595379	"P": 1835.0	"F": 5288}
{"v": 1	"t": 595399	"P": 1838.0	"F": 5180}
{"v": 1	"t": 595419	"P": 1832.75	"F": 5349}
{"v": 1	"t": 595439	"P": 1831.25	"F": 5138}
{"v": 1	"t": 595460	"P": 1843.0	"F": 5463}
{"v": 1	"t": 595480	"P": 1834.25	"F": 5331}
{"v": 1	"t": 595500	"P": 1833.25	"F": 5280}
{"v": 1	"t": 595521	"P": 1829.0	"F": 5263}
{"v": 1	"t": 595541	"P": 1837.25	"F": 5279}
{"v": 1	"t": 595561	"P": 1837.25	"F": 5400}
{"v": 1	"t": 595582	"P": 1826.25	"F": 5207	"C": 47.885	"D": 3143	"sn": 54091779688249	"file": "/data/device_log/data0000.out"}
{"v": 1	"t": 595602	"P": 1822.25	"F": 5247}
{"v": 1	"t": 595622	"P": 1838.5	"F": 5559}
{"v": 1	"t": 595642	"P": 1835.5	"F": 5383}
{"v": 1	"t": 595663	"P": 1825.75	"F": 5385}
{"v": 1	"t": 595683	"P": 1830.5	"F": 5361}
{"v": 1	"t": 595703	"P": 1834.25	"F": 5217}
{"v": 1	"t": 595724	"P": 1827.5	"F": 5233}
{"v": 1	"t": 595744	"P": 1833.0	"F": 5447}
{"v": 1	"t": 595764	"P": 1830.75	"F": 5286}
{"v": 1	"t": 595785	"P": 1837.25	"F": 5385}
{"v": 1	"t": 595805	"P": 1838.75	"F": 5381}
{"v": 1	"t": 595825	"P": 1820.0	"F": 5436}
{"v": 1	"t": 595845	"P": 1826.75	"F": 5383}
{"v": 1	"t": 595866	"P": 1830.5	"F": 5263}
{"v": 1	"t": 595886	"P": 1830.25	"F": 5212}
{"v": 1	"t": 595906	"P": 1831.75	"F": 5297}
{"v": 1	"t": 595927	"P": 1831.25	"F": 5193}
{"v": 1	"t": 595947	"P": 1828.0	"F": 5275}
{"v": 1	"t": 595967	"P": 1837.25	"F": 5182}
{"v": 1	"t": 595987	"P": 1838.5	"F": 5386}
{"v": 1	"t": 596008	"P": 1833.75	"F": 5103}
{"v": 1	"t": 596028	"P": 1826.25	"F": 5299}
{"v": 1	"t": 596048	"P": 1837.0	"F": 5393}
{"v": 1	"t": 596069	"P": 1830.75	"F": 5423}
{"v": 1	"t": 596089	"P": 1834.0	"F": 5205}
{"v": 1	"t": 596109	"P": 1830.0	"F": 5077}
{"v": 1	"t": 596130	"P": 1828.25	"F": 5396}
{"v": 1	"t": 596150	"P": 1840.75	"F": 5187}
{"v": 1	"t": 596170	"P": 1825.25	"F": 5297}
{"v": 1	"t": 596190	"P": 1836.0	"F": 5213}
{"v": 1	"t": 596211	"P": 1838.0	"F": 5362}
{"v": 1	"t": 596231	"P": 1829.5	"F": 5144}
{"v": 1	"t": 596251	"P": 1835.0	"F": 5381}
{"v": 1	"t": 596272	"P": 1826.75	"F": 5350}
{"v": 1	"t": 596292	"P": 1838.25	"F": 5294}
{"v": 1	"t": 596312	"P": 1838.0	"F": 5414}
{"v": 1	"t": 596333	"P": 1828.75	"F": 5341}
{"v": 1	"t": 596353	"P": 1834.5	"F": 5270}
{"v": 1	"t": 596373	"P": 1829.25	"F": 5254}
{"v": 1	"t": 596393	"P": 1841.25	"F": 5268}
{"v": 1	"t": 596414	"P": 1835.75	"F": 5289}
{"v": 1	"t": 596434	"P": 1838.25	"F": 5248}
{"v": 1	"t": 596454	"P": 1837.0	"F": 5305}
{"v": 1	"t": 596475	"P": 1831.75	"F": 5036}
{"v": 1	"t": 596495	"P": 1830.5	"F": 5238}
{"v": 1	"t": 596515	"P": 1835.0	"F": 5334}
{"v": 1	"t": 596536	"P": 1822.75	"F": 5116}
{"v": 1	"t": 596556	"P": 1843.75	"F": 5323}
{"v": 1	"t": 596576	"P": 1841.25	"F": 5232}
{"v": 1	"t": 596596	"P": 1832.75	"F": 5258	"C": 47.94	"D": 3142	"sn": 54091779688249	"file": "/data/device_log/data0000.out"}
{"v": 1	"t": 596617	"P": 1830.0	"F": 5299}
{"v": 1	"t": 596637	"P": 1836.5	"F": 5244}
{"v": 1	"t": 596657	"P": 1837.0	"F": 5316}
{"v": 1	"t": 596678	"P": 1838.5	"F": 5187}
{"v": 1	"t": 596698	"P": 1830.5	"F": 5470}
{"v": 1	"t": 596718	"P": 1833.5	"F": 5288}
{"v": 1	"t": 596738	"P": 1842.25	"F": 5183}
{"v": 1	"t": 596759	"P": 1834.25	"F": 5264}
{"v": 1	"t": 596779	"P": 1835.75	"F": 5383}
{"v": 1	"t": 596799	"P": 1837.75	"F": 5393}
{"v": 1	"t": 596820	"P": 1830.5	"F": 5324}
{"v": 1	"t": 596840	"P": 1833.0	"F": 5352}
{"v": 1	"t": 596860	"P": 1829.25	"F": 5396}
{"v": 1	"t": 596881	"P": 1826.75	"F": 5259}
{"v": 1	"t": 596901	"P": 1834.5	"F": 5243}
{"v": 1	"t": 596921	"P": 1831.5	"F": 5437}
{"v": 1	"t": 596942	"P": 1838.25	"F": 5198}
{"v": 1	"t": 596962	"P": 1834.25	"F": 5352}
{"v": 1	"t": 596982	"P": 1835.75	"F": 5205}
{"v": 1	"t": 597002	"P": 1835.0	"F": 5323}
{"v": 1	"t": 597023	"P": 1829.75	"F": 5303}
{"v": 1	"t": 597043	"P": 1835.0	"F": 5336}
{"v": 1	"t": 597063	"P": 1836.0	"F": 5481}
{"v": 1	"t": 597084	"P": 1832.0	"F": 5272}
{"v": 1	"t": 597104	"P": 1837.75	"F": 5306}
{"v": 1	"t": 597124	"P": 1833.25	"F": 5050}
{"v": 1	"t": 597144	"P": 1828.5	"F": 5278}
{"v": 1	"t": 597165	"P": 1841.5	"F": 5071}
{"v": 1	"t": 597185	"P": 1831.25	"F": 5312}
{"v": 1	"t": 597205	"P": 1835.75	"F": 5106}
{"v": 1	"t": 597226	"P": 1839.0	"F": 5414}
{"v": 1	"t": 597246	"P": 1834.75	"F": 5368}
{"v": 1	"t": 597266	"P": 1832.0	"F": 5188}
{"v": 1	"t": 597287	"P": 1831.0	"F": 5307}
{"v": 1	"t": 597307	"P": 1833.5	"F": 5176}
{"v": 1	"t": 597327	"P": 1836.5	"F": 5265}
{"v": 1	"t": 597347	"P": 1840.75	"F": 5297}
{"v": 1	"t": 597368	"P": 1832.75	"F": 5121}
{"v": 1	"t": 597388	"P": 1826.75	"F": 5183}
{"v": 1	"t": 597408	"P": 1836.25	"F": 5187}
{"v": 1	"t": 597429	"P": 1839.25	"F": 5182}
{"v": 1	"t": 597449	"P": 1839.5	"F": 5379}
{"v": 1	"t": 597469	"P": 1830.75	"F": 5333}
{"v": 1	"t": 597489	"P": 1828.75	"F": 5230}
{"v": 1	"t": 597510	"P": 1839.5	"F": 5136}
{"v": 1	"t": 597530	"P": 1836.75	"F": 5234}
{"v": 1	"t": 597550	"P": 1841.5	"F": 5145}
{"v": 1	"t": 597571	"P": 1827.75	"F": 5297}
{"v": 1	"t": 597591	"P": 1842.25	"F": 5447}
{"v": 1	"t": 597611	"P": 1831.5	"F": 5310	"C": 47.89	"D": 3142	"sn": 54091779688249	"file": "/data/device_log/data0000.out"}
{"v": 1	"t": 597632	"P": 1829.5	"F": 5100}
{"v": 1	"t": 597652	"P": 1832.5	"F": 5455}
{"v": 1	"t": 597672	"P": 1844.5	"F": 5366}
{"v": 1	"t": 597692	"P": 1833.5	"F": 5345}
{"v": 1	"t": 597713	"P": 1835.5	"F": 5421}
{"v": 1	"t": 597733	"P": 1836.75	"F": 5234}
{"v": 1	"t": 597753	"P": 1837.75	"F": 5328}
{"v": 1	"t": 597774	"P": 1841.75	"F": 5384}
{"v": 1	"t": 597794	"P": 1833.5	"F": 5279}
{"v": 1	"t": 597814	"P": 1839.5	"F": 5312}
{"v": 1	"t": 597835	"P": 1834.0	"F": 5336}
{"v": 1	"t": 597855	"P": 1840.0	"F": 5255}
{"v": 1	"t": 597875	"P": 1827.5	"F": 5435}
{"v": 1	"t": 597895	"P": 1828.25	"F": 5280}
{"v": 1	"t": 597916	"P": 1830.0	"F": 5375}
{"v": 1	"t": 597936	"P": 1836.25	"F": 5376}
{"v": 1	"t": 597956	"P": 1833.75	"F": 5337}
{"v": 1	"t": 597977	"P": 1829.0	"F": 5170}
{"v": 1	"t": 597997	"P": 1840.25	"F": 5161}
{"v": 1	"t": 598017	"P": 1837.0	"F": 5221}
{"v": 1	"t": 598037	"P": 1834.5	"F": 5374}
{"v": 1	"t": 598058	"P": 1842.5	"F": 5397}
{"v": 1	"t": 598078	"P": 1827.0	"F": 5423}
{"v": 1	"t": 598098	"P": 1829.0	"F": 5217}
{"v": 1	"t": 598119	"P": 1842.25	"F": 5288}
{"v": 1	"t": 598139	"P": 1834.25	"F": 5446}
{"v": 1	"t": 598159	"P": 1832.25	"F": 5088}
{"v": 1	"t": 598180	"P": 1836.0	"F": 5274}
{"v": 1	"t": 598200	"P": 1839.5	"F": 5269}
{"v": 1	"t": 598220	"P": 1833.0	"F": 5284}
{"v": 1	"t": 598241	"P": 1838.25	"F": 5418}
{"v": 1	"t": 598261	"P": 1833.25	"F": 5367}
{"v": 1	"t": 598281	"P": 1830.75	"F": 5124}
{"v": 1	"t": 598301	"P": 1840.0	"F": 5461}
{"v": 1	"t": 598322	"P": 1823.75	"F": 5319}
{"v": 1	"t": 598342	"P": 1841.5	"F": 5389}
{"v": 1	"t": 598362	"P": 1835.0	"F": 5246}
{"v": 1	"t": 598383	"P": 1840.5	"F": 5326}
{"v": 1	"t": 598403	"P": 1826.75	"F": 5207}
{"v": 1	"t": 598423	"P": 1835.25	"F": 5371}
{"v": 1	"t": 598444	"P": 1834.75	"F": 5201}
{"v": 1	"t": 598464	"P": 1833.25	"F": 5209}
{"v": 1	"t": 598484	"P": 1830.25	"F": 5445}
{"v": 1	"t": 598504	"P": 1824.75	"F": 5282}
{"v": 1	"t": 598525	"P": 1831.0	"F": 5330}
{"v": 1	"t": 598545	"P": 1836.0	"F": 5187}
{"v": 1	"t": 598565	"P": 1824.0	"F": 5342}
{"v": 1	"t": 598586	"P": 1834.25	"F": 5326}
{"v": 1	"t": 598606	"P": 1833.25	"F": 5117}
{"v": 1	"t": 598626	"P": 1830.5	"F": 5373	"C": 47.885	"D": 3142	"sn": 54091779688249	"file": "/data/device_log/data0000.out"}
{"v": 1	"t": 598646	"P": 1830.5	"F": 5345}
{"v": 1	"t": 598667	"P": 1834.75	"F": 5348}
{"v": 1	"t": 598687	"P": 1837.5	"F": 5388}
{"v": 1	"t": 598707	"P": 1832.0	"F": 5356}
{"v": 1	"t": 598728	"P": 1828.75	"F": 5196}
{"v": 1	"t": 598748	"P": 1831.5	"F": 5192}
{"v": 1	"t": 598768	"P": 1835.25	"F": 5138}
{"v": 1	"t": 598789	"P": 1831.5	"F": 5343}
{"v": 1	"t": 598809	"P": 1837.25	"F": 5396}
{"v": 1	"t": 598829	"P": 1829.25	"F": 5293}
{"v": 1	"t": 598850	"P": 1842.75	"F": 5321}
{"v": 1	"t": 598870	"P": 1835.25	"F": 5356}
{"v": 1	"t": 598890	"P": 1832.5	"F": 5247}
{"v": 1	"t": 598910	"P": 1833.75	"F": 5355}
{"v": 1	"t": 598931	"P": 1841.0	"F": 5239}
{"v": 1	"t": 598951	"P": 1842.75	"F": 5360}
{"v": 1	"t": 598971	"P": 1843.0	"F": 5298}
{"v": 1	"t": 598992	"P": 1835.25	"F": 5274}
{"v": 1	"t": 599012	"P": 1835.75	"F": 5360}
{"v": 1	"t": 599033	"P": 1832.75	"F": 5367}
{"v": 1	"t": 599053	"P": 1828.25	"F": 5303}
{"v": 1	"t": 599073	"P": 1836.75	"F": 5354}
{"v": 1	"t": 599093	"P": 1831.5	"F": 5344}
{"v": 1	"t": 599114	"P": 1832.5	"F": 5368}
{"v": 1	"t": 599134	"P": 1832.5	"F": 5162}
{"v": 1	"t": 599155	"P": 1839.75	"F": 5259}
{"v": 1	"t": 599175	"P": 1838.25	"F": 5159}
{"v": 1	"t": 599195	"P": 1835.0	"F": 5388}
{"v": 1	"t": 599216	"P": 1826.0	"F": 5208}
{"v": 1	"t": 599236	"P": 1834.5	"F": 5404}
{"v": 1	"t": 599256	"P": 1836.25	"F": 5305}
{"v": 1	"t": 599276	"P": 1831.75	"F": 5247}
{"v": 1	"t": 599297	"P": 1833.0	"F": 5198}
{"v": 1	"t": 599317	"P": 1840.25	"F": 5195}
{"v": 1	"t": 599337	"P": 1842.0	"F": 5328}
{"v": 1	"t": 599358	"P": 1840.0	"F": 5217}
{"v": 1	"t": 599378	"P": 1830.5	"F": 5189}
{"v": 1	"t": 599398	"P": 1828.0	"F": 5221}
{"v": 1	"t": 599419	"P": 1842.25	"F": 5410}
{"v": 1	"t": 599439	"P": 1829.0	"F": 5320}
{"v": 1	"t": 599459	"P": 1826.25	"F": 5081}
{"v": 1	"t": 599479	"P": 1831.75	"F": 5328}
{"v": 1	"t": 599500	"P": 1838.75	"F": 5196}
{"v": 1	"t": 599520	"P": 1833.5	"F": 5309}
{"v": 1	"t": 599540	"P": 1830.25	"F": 5339}
{"v": 1	"t": 599561	"P": 1829.25	"F": 5242}
{"v": 1	"t": 599581	"P": 1839.75	"F": 5154}
{"v": 1	"t": 599601	"P": 1837.75	"F": 5259}
{"v": 1	"t": 599621	"P": 1829.5	"F": 5403}
{"v": 1	"t": 599642	"P": 1835.75	"F": 5199	"C": 47.905	"D": 3142	"sn": 54091779688249	"file": "/data/device_log/data0000.out"}
{"v": 1	"t": 599662	"P": 1834.25	"F": 5353}
{"v": 1	"t": 599682	"P": 1838.75	"F": 5368}
{"v": 1	"t": 599703	"P": 1832.75	"F": 5413}
{"v": 1	"t": 599723	"P": 1830.75	"F": 5446}
{"v": 1	"t": 599743	"P": 1832.25	"F": 5273}
{"v": 1	"t": 599764	"P": 1833.75	"F": 5281}
{"v": 1	"t": 599784	"P": 1833.75	"F": 5318}
{"v": 1	"t": 599804	"P": 1839.25	"F": 5288}
{"v": 1	"t": 599824	"P": 1837.75	"F": 5300}
{"v": 1	"t": 599845	"P": 1830.0	"F": 5083}
{"v": 1	"t": 599865	"P": 1834.75	"F": 5249}
{"v": 1	"t": 599885	"P": 1824.25	"F": 5239}
{"v": 1	"t": 599906	"P": 1834.0	"F": 5362}
{"v": 1	"t": 599926	"P": 1837.75	"F": 5285}
{"v": 1	"t": 599946	"P": 1833.5	"F": 5360}
{"v": 1	"t": 599967	"P": 1832.5	"F": 5417}
{"v": 1	"t": 599987	"P": 1834.25	"F": 5331}
{"v": 1	"t": 600007	"P": 1829.75	"F": 5256}
{"v": 1	"t": 600027	"P": 1842.75	"F": 5459}
{"v": 1	"t": 600048	"P": 1831.25	"F": 5287}
{"v": 1	"t": 600068	"P": 1836.75	"F": 5410}
{"v": 1	"t": 600088	"P": 1825.0	"F": 5303}
{"v": 1	"t": 600109	"P": 1839.25	"F": 5489}
{"v": 1	"t": 600129	"P": 1836.25	"F": 5336}
{"v": 1	"t": 600149	"P": 1827.5	"F": 5379}
{"v": 1	"t": 600169	"P": 1839.75	"F": 5382}
{"v": 1	"t": 600190	"P": 1836.25	"F": 5295}
{"v": 1	"t": 600210	"P": 1838.25	"F": 5357}
{"v": 1	"t": 600230	"P": 1831.0	"F": 5172}
{"v": 1	"t": 600251	"P": 1836.5	"F": 5277}
{"v": 1	"t": 600271	"P": 1845.75	"F": 5319}
{"v": 1	"t": 600291	"P": 1832.0	"F": 5273}
{"v": 1	"t": 600312	"P": 1838.0	"F": 5289}
{"v": 1	"t": 600332	"P": 1829.25	"F": 5251}
{"v": 1	"t": 600352	"P": 1836.5	"F": 5416}
{"v": 1	"t": 600372	"P": 1835.5	"F": 5314}
{"v": 1	"t": 600393	"P": 1830.25	"F": 5443}
{"v": 1	"t": 600413	"P": 1831.25	"F": 5288}
{"v": 1	"t": 600433	"P": 1834.75	"F": 5262}
{"v": 1	"t": 600454	"P": 1838.0	"F": 5402}
{"v": 1	"t": 600474	"P": 1834.25	"F": 5424}
{"v": 1	"t": 600494	"P": 1825.75	"F": 5189}
{"v": 1	"t": 600515	"P": 1833.5	"F": 5394}
{"v": 1	"t": 600535	"P": 1837.0	"F": 5293}
{"v": 1	"t": 600555	"P": 1835.0	"F": 5267}
{"v": 1	"t": 600575	"P": 1834.0	"F": 5395}
{"v": 1	"t": 600596	"P": 1835.5	"F": 5381}
{"v": 1	"t": 600616	"P": 1835.25	"F": 5342}
{"v": 1	"t": 600636	"P": 1833.75	"F": 5321}
{"v": 1	"t": 600657	"P": 1827.75	"F": 5307	"C": 47.91	"D": 3142	"sn": 54091779688249	"file": "/data/device_log/data0000.out"}
{"v": 1	"t": 600677	"P": 1832.0	"F": 5436}
{"v": 1	"t": 600697	"P": 1842.5	"F": 5235}
{"v": 1	"t": 600718	"P": 1825.75	"F": 5361}
{"v": 1	"t": 600738	"P": 1831.5	"F": 5530}
{"v": 1	"t": 600758	"P": 1837.75	"F": 5152}
{"v": 1	"t": 600779	"P": 1835.5	"F": 5213}
{"v": 1	"t": 600799	"P": 1828.75	"F": 5153}
{"v": 1	"t": 600819	"P": 1827.75	"F": 5237}
{"v": 1	"t": 600839	"P": 1831.0	"F": 5232}
{"v": 1	"t": 600860	"P": 1842.0	"F": 5231}
{"v": 1	"t": 600880	"P": 1836.5	"F": 5450}
{"v": 1	"t": 600900	"P": 1826.75	"F": 5328}
{"v": 1	"t": 600921	"P": 1831.5	"F": 5313}
{"v": 1	"t": 600941	"P": 1840.0	"F": 5210}
{"v": 1	"t": 600961	"P": 1836.25	"F": 5251}
{"v": 1	"t": 600981	"P": 1836.5	"F": 5373}
{"v": 1	"t": 601002	"P": 1840.5	"F": 5242}
{"v": 1	"t": 601022	"P": 1832.0	"F": 5308}
{"v": 1	"t": 601042	"P": 1828.5	"F": 5259}
{"v": 1	"t": 601063	"P": 1834.25	"F": 5293}
{"v": 1	"t": 601083	"P": 1836.75	"F": 5240}
{"v": 1	"t": 601103	"P": 1829.0	"F": 5323}
{"v": 1	"t": 601124	"P": 1837.0	"F": 5331}
{"v": 1	"t": 601144	"P": 1837.25	"F": 5401}
{"v": 1	"t": 601164	"P": 1825.0	"F": 5233}
{"v": 1	"t": 601184	"P": 1836.0	"F": 5221}
{"v": 1	"t": 601205	"P": 1835.75	"F": 5105}
{"v": 1	"t": 601225	"P": 1834.5	"F": 5281}
{"v": 1	"t": 601245	"P": 1832.0	"F": 5250}
{"v": 1	"t": 601266	"P": 1827.75	"F": 5512}
{"v": 1	"t": 601286	"P": 1842.5	"F": 5263}
{"v": 1	"t": 601306	"P": 1837.5	"F": 5168}
{"v": 1	"t": 601327	"P": 1833.75	"F": 5203}
{"v": 1	"t": 601347	"P": 1829.75	"F": 5107}
{"v": 1	"t": 601367	"P": 1841.75	"F": 5251}
{"v": 1	"t": 601387	"P": 1829.75	"F": 5286}
{"v": 1	"t": 601408	"P": 1832.75	"F": 5346}
{"v": 1	"t": 601428	"P": 1839.0	"F": 5240}
{"v": 1	"t": 601448	"P": 1842.25	"F": 5480}
{"v": 1	"t": 601469	"P": 1838.75	"F": 5272}
{"v": 1	"t": 601489	"P": 1825.25	"F": 5129}
{"v": 1	"t": 601509	"P": 1837.25	"F": 5287}
{"v": 1	"t": 601530	"P": 1839.75	"F": 5523}
{"v": 1	"t": 601550	"P": 1833.75	"F": 5424}
{"v": 1	"t": 601570	"P": 1836.0	"F": 5323}
{"v": 1	"t": 601590	"P": 1827.0	"F": 5346}
{"v": 1	"t": 601611	"P": 1834.5	"F": 5366}
{"v": 1	"t": 601631	"P": 1841.5	"F": 5535}
{"v": 1	"t": 601651	"P": 1837.25	"F": 5362}
{"v": 1	"t": 601672	"P": 1833.5	"F": 5242	"C": 47.89	"D": 3142	"sn": 54091779688249	"file": "/data/device_log/data0000.out"}
{"v": 1	"t": 601692	"P": 1835.25	"F": 5329}
{"v": 1	"t": 601712	"P": 1835.0	"F": 5363}
{"v": 1	"t": 601733	"P": 1831.0	"F": 5201}
{"v": 1	"t": 601753	"P": 1827.5	"F": 5240}
{"v": 1	"t": 601773	"P": 1836.25	"F": 5400}
{"v": 1	"t": 601794	"P": 1837.25	"F": 5285}
{"v": 1	"t": 601814	"P": 1828.5	"F": 5400}
{"v": 1	"t": 601834	"P": 1833.5	"F": 5274}
{"v": 1	"t": 601854	"P": 1833.0	"F": 5346}
{"v": 1	"t": 601875	"P": 1834.25	"F": 5283}
{"v": 1	"t": 601895	"P": 1841.25	"F": 5159}
{"v": 1	"t": 601915	"P": 1828.0	"F": 5296}
{"v": 1	"t": 601936	"P": 1830.25	"F": 5290}
{"v": 1	"t": 601956	"P": 1836.0	"F": 5328}
{"v": 1	"t": 601976	"P": 1833.5	"F": 5393}
{"v": 1	"t": 601997	"P": 1836.0	"F": 5151}
{"v": 1	"t": 602017	"P": 1837.0	"F": 5221}
{"v": 1	"t": 602037	"P": 1841.0	"F": 5327}
{"v": 1	"t": 602057	"P": 1839.5	"F": 5543}
{"v": 1	"t": 602078	"P": 1832.0	"F": 5197}
{"v": 1	"t": 602098	"P": 1840.0	"F": 5320}
{"v": 1	"t": 602118	"P": 1835.5	"F": 5267}
{"v": 1	"t": 602139	"P": 1842.0	"F": 5369}
{"v": 1	"t": 602159	"P": 1835.5	"F": 5249}
{"v": 1	"t": 602179	"P": 1834.0	"F": 5476}
{"v": 1	"t": 602199	"P": 1833.75	"F": 5306}
{"v": 1	"t": 602220	"P": 1844.5	"F": 5402}
{"v": 1	"t": 602240	"P": 1833.75	"F": 5301}
{"v": 1	"t": 602260	"P": 1838.5	"F": 5287}
{"v": 1	"t": 602281	"P": 1829.0	"F": 5209}
{"v": 1	"t": 602301	"P": 1834.75	"F": 5177}
{"v": 1	"t": 602321	"P": 1833.75	"F": 5366}
{"v": 1	"t": 602342	"P": 1834.0	"F": 5217}
{"v": 1	"t": 602362	"P": 1827.25	"F": 5412}
{"v": 1	"t": 602382	"P": 1827.5	"F": 4928}
{"v": 1	"t": 602402	"P": 1836.5	"F": 5331}
{"v": 1	"t": 602423	"P": 1831.5	"F": 5348}
{"v": 1	"t": 602443	"P": 1828.75	"F": 5403}
{"v": 1	"t": 602463	"P": 1832.75	"F": 5404}
{"v": 1	"t": 602484	"P": 1830.25	"F": 5256}
{"v": 1	"t": 602504	"P": 1832.5	"F": 5359}
{"v": 1	"t": 602524	"P": 1826.5	"F": 5102}
{"v": 1	"t": 602544	"P": 1829.75	"F": 5301}
{"v": 1	"t": 602565	"P": 1835.0	"F": 5269}
{"v": 1	"t": 602585	"P": 1836.0	"F": 5337}
{"v": 1	"t": 602605	"P": 1830.25	"F": 5195}
{"v": 1	"t": 602626	"P": 1835.75	"F": 5327}
{"v": 1	"t": 602646	"P": 1839.75	"F": 5207}
{"v": 1	"t": 602666	"P": 1833.25	"F": 5272}
{"v": 1	"t": 602687	"P": 1832.5	"F": 5290	"C": 47.9	"D": 3142	"sn": 54091779688249	"file": "/data/device_log/data0000.out"}
{"v": 1	"t": 602707	"P": 1830.25	"F": 5340}
{"v": 1	"t": 602728	"P": 1843.25	"F": 5396}
{"v": 1	"t": 602748	"P": 1824.75	"F": 5242}
{"v": 1	"t": 602768	"P": 1834.0	"F": 5335}
{"v": 1	"t": 602789	"P": 1837.75	"F": 5323}
{"v": 1	"t": 602809	"P": 1832.0	"F": 5206}
{"v": 1	"t": 602829	"P": 1834.75	"F": 5349}
{"v": 1	"t": 602849	"P": 1829.75	"F": 5288}
{"v": 1	"t": 602870	"P": 1832.75	"F": 5345}
{"v": 1	"t": 602890	"P": 1835.25	"F": 5310}
{"v": 1	"t": 602910	"P": 1836.75	"F": 5378}
{"v": 1	"t": 602931	"P": 1832.25	"F": 5405}
{"v": 1	"t": 602951	"P": 1836.75	"F": 5422}
{"v": 1	"t": 602971	"P": 1832.75	"F": 5368}
{"v": 1	"t": 602992	"P": 1836.25	"F": 5332}
{"v": 1	"t": 603012	"P": 1824.25	"F": 5359}
{"v": 1	"t": 603032	"P": 1833.0	"F": 5403}
{"v": 1	"t": 603052	"P": 1834.75	"F": 5373}
{"v": 1	"t": 603073	"P": 1835.5	"F": 5332}
{"v": 1	"t": 603093	"P": 1833.25	"F": 5321}
{"v": 1	"t": 603113	"P": 1841.75	"F": 5261}
{"v": 1	"t": 603134	"P": 1833.25	"F": 5235}
{"v": 1	"t": 603154	"P": 1830.25	"F": 5272}
{"v": 1	"t": 603174	"P": 1831.0	"F": 5301}
{"v": 1	"t": 603194	"P": 1837.25	"F": 5272}
{"v": 1	"t": 603215	"P": 1832.25	"F": 5476}
{"v": 1	"t": 603235	"P": 1835.0	"F": 5252}
{"v": 1	"t": 603255	"P": 1832.25	"F": 5195}
{"v": 1	"t": 603276	"P": 1829.5	"F": 5187}
{"v": 1	"t": 603296	"P": 1834.25	"F": 5347}
{"v": 1	"t": 603316	"P": 1835.75	"F": 5305}
{"v": 1	"t": 603337	"P": 1846.5	"F": 5240}
{"v": 1	"t": 603357	"P": 1832.25	"F": 5272}
{"v": 1	"t": 603377	"P": 1836.5	"F": 5455}
{"v": 1	"t": 603397	"P": 1838.0	"F": 5352}
{"v": 1	"t": 603418	"P": 1828.5	"F": 5474}
{"v": 1	"t": 603438	"P": 1831.25	"F": 5352}
{"v": 1	"t": 603458	"P": 1836.5	"F": 5291}
{"v": 1	"t": 603479	"P": 1828.25	"F": 5120}
{"v": 1	"t": 603499	"P": 1833.5	"F": 5302}
{"v": 1	"t": 603519	"P": 1836.75	"F": 5545}
{"v": 1	"t": 603539	"P": 1837.5	"F": 5361}
{"v": 1	"t": 603560	"P": 1841.0	"F": 5443}
{"v": 1	"t": 603580	"P": 1827.75	"F": 5349}
{"v": 1	"t": 603600	"P": 1826.25	"F": 5228}
{"v": 1	"t": 603621	"P": 1827.75	"F": 5351}
{"v": 1	"t": 603641	"P": 1835.5	"F": 5346}
{"v": 1	"t": 603661	"P": 1831.0	"F": 5349}
{"v": 1	"t": 603682	"P": 1828.75	"F": 5332}
{"v": 1	"t": 603702	"P": 1832.25	"F": 5449	"C": 47.865	"D": 3142	"sn": 54091779688249	"file": "/data/device_log/data0000.out"}
{"v": 1	"t": 603722	"P": 1831.75	"F": 5170}
{"v": 1	"t": 603742	"P": 1841.25	"F": 5400}
{"v": 1	"t": 603763	"P": 1825.0	"F": 5190}
{"v": 1	"t": 603783	"P": 1827.75	"F": 5240}
{"v": 1	"t": 603803	"P": 1834.75	"F": 5362}
{"v": 1	"t": 603824	"P": 1840.0	"F": 5274}
{"v": 1	"t": 603844	"P": 1833.75	"F": 5355}
{"v": 1	"t": 603864	"P": 1825.0	"F": 5274}
{"v": 1	"t": 603885	"P": 1839.25	"F": 5447}
{"v": 1	"t": 603905	"P": 1833.0	"F": 5360}
{"v": 1	"t": 603925	"P": 1826.0	"F": 5234}
{"v": 1	"t": 603945	"P": 1835.0	"F": 5260}
{"v": 1	"t": 603966	"P": 1828.25	"F": 5271}
{"v": 1	"t": 603986	"P": 1836.5	"F": 5293}
{"v": 1	"t": 604006	"P": 1832.25	"F": 5143}
{"v": 1	"t": 604027	"P": 1833.25	"F": 5195}
{"v": 1	"t": 604047	"P": 1830.25	"F": 5364}
{"v": 1	"t": 604067	"P": 1833.75	"F": 5580}
{"v": 1	"t": 604088	"P": 1829.25	"F": 5278}
{"v": 1	"t": 604108	"P": 1825.25	"F": 5382}
{"v": 1	"t": 604128	"P": 1825.5	"F": 5417}
{"v": 1	"t": 604149	"P": 1833.75	"F": 5321}
{"v": 1	"t": 604169	"P": 1834.75	"F": 5320}
{"v": 1	"t": 604189	"P": 1831.75	"F": 5426}
{"v": 1	"t": 604209	"P": 1829.0	"F": 5346}
{"v": 1	"t": 604230	"P": 1843.75	"F": 5287}
{"v": 1	"t": 604250	"P": 1829.0	"F": 5340}
{"v": 1	"t": 604270	"P": 1835.5	"F": 5294}
{"v": 1	"t": 604291	"P": 1830.0	"F": 5274}
{"v": 1	"t": 604311	"P": 1845.0	"F": 5085}
{"v": 1	"t": 604331	"P": 1833.75	"F": 5276}
{"v": 1	"t": 604351	"P": 1833.5	"F": 5402}
{"v": 1	"t": 604372	"P": 1837.0	"F": 5403}
{"v": 1	"t": 604392	"P": 1835.75	"F": 5170}
{"v": 1	"t": 604412	"P": 1837.25	"F": 5245}
{"v": 1	"t": 604433	"P": 1835.75	"F": 5241}
{"v": 1	"t": 604453	"P": 1830.5	"F": 5259}
{"v": 1	"t": 604473	"P": 1827.75	"F": 5089}
{"v": 1	"t": 604494	"P": 1836.0	"F": 5226}
{"v": 1	"t": 604514	"P": 1841.25	"F": 5249}
{"v": 1	"t": 604534	"P": 1833.75	"F": 5158}
{"v": 1	"t": 604554	"P": 1837.75	"F": 5270}
{"v": 1	"t": 604575	"P": 1844.25	"F": 5163}
{"v": 1	"t": 604595	"P": 1831.5	"F": 5275}
{"v": 1	"t": 604615	"P": 1830.25	"F": 5375}
{"v": 1	"t": 604636	"P": 1830.75	"F": 5323}
{"v": 1	"t": 604656	"P": 1830.25	"F": 5285}
{"v": 1	"t": 604676	"P": 1830.75	"F": 5390}
{"v": 1	"t": 604697	"P": 1832.25	"F": 5351}
{"v": 1	"t": 604717	"P": 1836.0	"F": 5124	"C": 47.865	"D": 3142	"sn": 54091779688249	"file": "/data/device_log/data0000.out"}
{"v": 1	"t": 604737	"P": 1837.0	"F": 5190}
{"v": 1	"t": 604758	"P": 1830.0	"F": 5318}
{"v": 1	"t": 604778	"P": 1829.5	"F": 5251}
{"v": 1	"t": 604798	"P": 1831.75	"F": 5392}
{"v": 1	"t": 604818	"P": 1836.0	"F": 5309}
{"v": 1	"t": 604839	"P": 1834.75	"F": 5363}
{"v": 1	"t": 604859	"P": 1826.5	"F": 5343}
{"v": 1	"t": 604879	"P": 1829.0	"F": 5439}
{"v": 1	"t": 604900	"P": 1838.5	"F": 5391}
{"v": 1	"t": 604920	"P": 1836.25	"F": 5318}
{"v": 1	"t": 604940	"P": 1835.5	"F": 5366}
{"v": 1	"t": 604961	"P": 1828.0	"F": 5305}
{"v": 1	"t": 604981	"P": 1831.75	"F": 5387}
{"v": 1	"t": 605001	"P": 1836.5	"F": 5096}
{"v": 1	"t": 605021	"P": 1831.25	"F": 5536}
{"v": 1	"t": 605042	"P": 1826.75	"F": 5041}
{"v": 1	"t": 605062	"P": 1835.25	"F": 5309}
{"v": 1	"t": 605082	"P": 1836.5	"F": 5266}
{"v": 1	"t": 605103	"P": 1829.75	"F": 5246}
{"v": 1	"t": 605123	"P": 1835.75	"F": 5285}
{"v": 1	"t": 605143	"P": 1828.75	"F": 5327}
{"v": 1	"t": 605163	"P": 1832.5	"F": 5170}
{"v": 1	"t": 605184	"P": 1833.5	"F": 5518}
{"v": 1	"t": 605204	"P": 1829.25	"F": 5180}
{"v": 1	"t": 605224	"P": 1833.5	"F": 5144}
{"v": 1	"t": 605245	"P": 1836.5	"F": 5149}
{"v": 1	"t": 605265	"P": 1831.5	"F": 5358}
{"v": 1	"t": 605285	"P": 1834.5	"F": 5289}
{"v": 1	"t": 605306	"P": 1830.5	"F": 5212}
{"v": 1	"t": 605326	"P": 1831.0	"F": 5220}
{"v": 1	"t": 605346	"P": 1840.25	"F": 5222}
{"v": 1	"t": 605366	"P": 1830.75	"F": 5349}
{"v": 1	"t": 605387	"P": 1831.75	"F": 5267}
{"v": 1	"t": 605407	"P": 1835.0	"F": 5267}
{"v": 1	"t": 605427	"P": 1830.0	"F": 5245}
{"v": 1	"t": 605448	"P": 1829.5	"F": 5403}
{"v": 1	"t": 605468	"P": 1833.25	"F": 5427}
{"v": 1	"t": 605488	"P": 1835.0	"F": 5299}
{"v": 1	"t": 605508	"P": 1834.75	"F": 5342}
{"v": 1	"t": 605529	"P": 1834.5	"F": 5282}
{"v": 1	"t": 605549	"P": 1831.75	"F": 5294}
{"v": 1	"t": 605569	"P": 1827.25	"F": 5211}
{"v": 1	"t": 605590	"P": 1831.75	"F": 5432}
{"v": 1	"t": 605610	"P": 1833.5	"F": 5383}
{"v": 1	"t": 605630	"P": 1832.25	"F": 5331}
{"v": 1	"t": 605651	"P": 1829.25	"F": 5388}
{"v": 1	"t": 605671	"P": 1832.5	"F": 5451}
{"v": 1	"t": 605691	"P": 1833.25	"F": 5307}
{"v": 1	"t": 605711	"P": 1823.25	"F": 5312}
{"v": 1	"t": 605732	"P": 1832.25	"F": 5332	"C": 47.845	"D": 3142	"sn": 54091779688249	"file": "/data/device_log/data0000.out"}
{"v": 1	"t": 605752	"P": 1832.5	"F": 5189}
{"v": 1	"t": 605772	"P": 1838.25	"F": 5273}
{"v": 1	"t": 605793	"P": 1834.25	"F": 5393}
{"v": 1	"t": 605813	"P": 1823.0	"F": 5298}
{"v": 1	"t": 605833	"P": 1830.25	"F": 5396}
{"v": 1	"t": 605854	"P": 1835.5	"F": 5276}
{"v": 1	"t": 605874	"P": 1839.25	"F": 5375}
{"v": 1	"t": 605894	"P": 1829.5	"F": 5073}
{"v": 1	"t": 605914	"P": 1834.75	"F": 5287}
{"v": 1	"t": 605935	"P": 1829.75	"F": 5233}
{"v": 1	"t": 605955	"P": 1844.5	"F": 5270}
{"v": 1	"t": 605975	"P": 1835.75	"F": 5244}
{"v": 1	"t": 605996	"P": 1834.75	"F": 5393}
{"v": 1	"t": 606016	"P": 1835.75	"F": 5250}
{"v": 1	"t": 606036	"P": 1830.5	"F": 5283}
{"v": 1	"t": 606057	"P": 1835.25	"F": 5306}
{"v": 1	"t": 606077	"P": 1827.0	"F": 5290}
{"v": 1	"t": 606097	"P": 1834.5	"F": 5175}
{"v": 1	"t": 606117	"P": 1831.75	"F": 5228}
{"v": 1	"t": 606138	"P": 1834.0	"F": 5491}
{"v": 1	"t": 606158	"P": 1827.25	"F": 5361}
{"v": 1	"t": 606179	"P": 1839.25	"F": 5332}
{"v": 1	"t": 606199	"P": 1832.25	"F": 5303}
{"v": 1	"t": 606219	"P": 1836.25	"F": 5223}
{"v": 1	"t": 606240	"P": 1838.25	"F": 5319}
{"v": 1	"t": 606260	"P": 1834.75	"F": 5167}
{"v": 1	"t": 606280	"P": 1838.0	"F": 5386}
{"v": 1	"t": 606300	"P": 1824.0	"F": 5375}
{"v": 1	"t": 606321	"P": 1837.0	"F": 5295}
{"v": 1	"t": 606341	"P": 1829.25	"F": 5314}
{"v": 1	"t": 606362	"P": 1830.5	"F": 5493}
{"v": 1	"t": 606382	"P": 1827.5	"F": 5212}
{"v": 1	"t": 606402	"P": 1835.25	"F": 5302}
{"v": 1	"t": 606422	"P": 1837.5	"F": 5443}
{"v": 1	"t": 606443	"P": 1835.0	"F": 5296}
{"v": 1	"t": 606463	"P": 1829.0	"F": 5395}
{"v": 1	"t": 606483	"P": 1828.0	"F": 5309}
{"v": 1	"t": 606504	"P": 1829.0	"F": 5284}
{"v": 1	"t": 606524	"P": 1839.0	"F": 5387}
{"v": 1	"t": 606544	"P": 1825.5	"F": 5357}
{"v": 1	"t": 606565	"P": 1832.75	"F": 5128}
{"v": 1	"t": 606585	"P": 1831.25	"F": 5286}
{"v": 1	"t": 606605	"P": 1832.5	"F": 5394}
{"v": 1	"t": 606626	"P": 1826.75	"F": 5410}
{"v": 1	"t": 606646	"P": 1828.75	"F": 5366}
{"v": 1	"t": 606666	"P": 1830.75	"F": 5166}
{"v": 1	"t": 606686	"P": 1837.5	"F": 5210}
{"v": 1	"t": 606707	"P": 1833.25	"F": 5454}
{"v": 1	"t": 606727	"P": 1831.5	"F": 5244}
{"v": 1	"t": 606747	"P": 1839.75	"F": 5386	"C": 47.875	"D": 3142	"sn": 54091779688249	"file": "/data/device_log/data0000.out"}
{"v": 1	"t": 606768	"P": 1824.0	"F": 5262}
{"v": 1	"t": 606788	"P": 1830.0	"F": 5297}
{"v": 1	"t": 606808	"P": 1835.25	"F": 5441}
{"v": 1	"t": 606828	"P": 1839.25	"F": 5241}
{"v": 1	"t": 606849	"P": 1834.5	"F": 5368}
{"v": 1	"t": 606869	"P": 1828.25	"F": 5374}
{"v": 1	"t": 606889	"P": 1833.75	"F": 5315}
{"v": 1	"t": 606910	"P": 1838.5	"F": 5282}
{"v": 1	"t": 606930	"P": 1827.75	"F": 5333}
{"v": 1	"t": 606950	"P": 1825.75	"F": 5217}
{"v": 1	"t": 606971	"P": 1828.75	"F": 5466}
{"v": 1	"t": 606991	"P": 1834.0	"F": 5170}
{"v": 1	"t": 607011	"P": 1830.0	"F": 5220}
{"v": 1	"t": 607031	"P": 1829.0	"F": 5409}
{"v": 1	"t": 607052	"P": 1835.75	"F": 5302}
{"v": 1	"t": 607072	"P": 1828.5	"F": 5356}
{"v": 1	"t": 607092	"P": 1838.5	"F": 5332}
{"v": 1	"t": 607113	"P": 1832.5	"F": 5318}
{"v": 1	"t": 607133	"P": 1832.75	"F": 5232}
{"v": 1	"t": 607153	"P": 1832.75	"F": 5300}
{"v": 1	"t": 607174	"P": 1836.0	"F": 5458}
{"v": 1	"t": 607194	"P": 1833.75	"F": 5458}
{"v": 1	"t": 607214	"P": 1829.5	"F": 5252}
{"v": 1	"t": 607235	"P": 1834.75	"F": 5353}
{"v": 1	"t": 607255	"P": 1830.75	"F": 5242}
{"v": 1	"t": 607275	"P": 1834.5	"F": 5312}
{"v": 1	"t": 607295	"P": 1821.5	"F": 5203}
{"v": 1	"t": 607316	"P": 1836.25	"F": 5232}
{"v": 1	"t": 607336	"P": 1838.25	"F": 5225}
{"v": 1	"t": 607356	"P": 1835.75	"F": 5390}
{"v": 1	"t": 607377	"P": 1820.75	"F": 5430}
{"v": 1	"t": 607397	"P": 1835.0	"F": 5274}
{"v": 1	"t": 607417	"P": 1832.5	"F": 5210}
{"v": 1	"t": 607438	"P": 1837.5	"F": 5299}
{"v": 1	"t": 607458	"P": 1829.0	"F": 5367}
{"v": 1	"t": 607478	"P": 1825.25	"F": 5290}
{"v": 1	"t": 607498	"P": 1841.5	"F": 5327}
{"v": 1	"t": 607519	"P": 1833.25	"F": 5281}
{"v": 1	"t": 607539	"P": 1821.5	"F": 5325}
{"v": 1	"t": 607559	"P": 1837.5	"F": 5459}
{"v": 1	"t": 607580	"P": 1827.0	"F": 5379}
{"v": 1	"t": 607600	"P": 1837.5	"F": 5507}
{"v": 1	"t": 607620	"P": 1830.5	"F": 5150}
{"v": 1	"t": 607640	"P": 1827.25	"F": 5597}
{"v": 1	"t": 607661	"P": 1830.0	"F": 5329}
{"v": 1	"t": 607681	"P": 1843.5	"F": 5306}
{"v": 1	"t": 607701	"P": 1830.25	"F": 5365}
{"v": 1	"t": 607722	"P": 1829.0	"F": 5412}
{"v": 1	"t": 607742	"P": 1836.0	"F": 5361}
{"v": 1	"t": 607762	"P": 1830.5	"F": 5327	"C": 47.885	"D": 3142	"sn": 54091779688249	"file": "/data/device_log/data0000.out"}
{"v": 1	"t": 607783	"P": 1838.0	"F": 5303}
{"v": 1	"t": 607803	"P": 1830.75	"F": 5121}
{"v": 1	"t": 607823	"P": 1834.0	"F": 5326}
{"v": 1	"t": 607844	"P": 1831.25	"F": 5380}
{"v": 1	"t": 607864	"P": 1834.0	"F": 5226}
{"v": 1	"t": 607884	"P": 1832.25	"F": 5377}
{"v": 1	"t": 607905	"P": 1832.0	"F": 5485}
{"v": 1	"t": 607925	"P": 1830.25	"F": 5249}
{"v": 1	"t": 607945	"P": 1829.25	"F": 5245}
{"v": 1	"t": 607965	"P": 1831.0	"F": 5358}
{"v": 1	"t": 607986	"P": 1830.5	"F": 5358}
{"v": 1	"t": 608006	"P": 1840.75	"F": 5218}
{"v": 1	"t": 608026	"P": 1829.25	"F": 5496}
{"v": 1	"t": 608047	"P": 1825.25	"F": 5169}
{"v": 1	"t": 608067	"P": 1832.75	"F": 5366}
{"v": 1	"t": 608087	"P": 1825.25	"F": 5307}
{"v": 1	"t": 608107	"P": 1838.0	"F": 5325}
{"v": 1	"t": 608128	"P": 1824.0	"F": 5355}
{"v": 1	"t": 608148	"P": 1833.5	"F": 5279}
{"v": 1	"t": 608168	"P": 1841.5	"F": 5292}
{"v": 1	"t": 608189	"P": 1834.25	"F": 5257}
{"v": 1	"t": 608209	"P": 1839.0	"F": 5434}
{"v": 1	"t": 608229	"P": 1832.25	"F": 5545}
{"v": 1	"t": 608249	"P": 1832.75	"F": 5331}
{"v": 1	"t": 608270	"P": 1839.75	"F": 5264}
{"v": 1	"t": 608290	"P": 1826.0	"F": 5300}
{"v": 1	"t": 608310	"P": 1838.5	"F": 5321}
{"v": 1	"t": 608331	"P": 1838.25	"F": 5252}
{"v": 1	"t": 608351	"P": 1840.0	"F": 5424}
{"v": 1	"t": 608371	"P": 1829.5	"F": 5235}
{"v": 1	"t": 608392	"P": 1827.5	"F": 5393}
{"v": 1	"t": 608412	"P": 1831.0	"F": 5463}
{"v": 1	"t": 608432	"P": 1826.25	"F": 5311}
{"v": 1	"t": 608453	"P": 1835.75	"F": 5095}
{"v": 1	"t": 608473	"P": 1833.25	"F": 5391}
{"v": 1	"t": 608493	"P": 1830.0	"F": 5164}
{"v": 1	"t": 608513	"P": 1836.5	"F": 5119}
{"v": 1	"t": 608534	"P": 1836.75	"F": 5210}
{"v": 1	"t": 608554	"P": 1832.0	"F": 5187}
{"v": 1	"t": 608574	"P": 1829.5	"F": 5278}
{"v": 1	"t": 608595	"P": 1827.25	"F": 5303}
{"v": 1	"t": 608615	"P": 1835.75	"F": 5488}
{"v": 1	"t": 608635	"P": 1833.0	"F": 5337}
{"v": 1	"t": 608656	"P": 1832.25	"F": 5289}
{"v": 1	"t": 608676	"P": 1841.25	"F": 5341}
{"v": 1	"t": 608696	"P": 1834.5	"F": 5401}
{"v": 1	"t": 608716	"P": 1836.5	"F": 5460}
{"v": 1	"t": 608737	"P": 1834.5	"F": 5233}
{"v": 1	"t": 608757	"P": 1835.0	"F": 5311}
{"v": 1	"t": 608777	"P": 1835.75	"F": 5250	"C": 47.885	"D": 3142	"sn": 54091779688249	"file": "/data/device_log/data0000.out"}
{"v": 1	"t": 608798	"P": 1830.0	"F": 5231}
{"v": 1	"t": 608818	"P": 1828.0	"F": 5380}
{"v": 1	"t": 608838	"P": 1828.75	"F": 5325}
{"v": 1	"t": 608858	"P": 1838.75	"F": 5344}
{"v": 1	"t": 608879	"P": 1825.75	"F": 5322}
{"v": 1	"t": 608899	"P": 1832.5	"F": 5438}
{"v": 1	"t": 608919	"P": 1830.75	"F": 5299}
{"v": 1	"t": 608940	"P": 1827.5	"F": 5274}
{"v": 1	"t": 608960	"P": 1832.5	"F": 5177}
{"v": 1	"t": 608980	"P": 1825.5	"F": 5036}
{"v": 1	"t": 609001	"P": 1826.75	"F": 5196}
{"v": 1	"t": 609021	"P": 1837.25	"F": 5425}
{"v": 1	"t": 609041	"P": 1831.5	"F": 5222}
{"v": 1	"t": 609062	"P": 1833.0	"F": 5362}
{"v": 1	"t": 609082	"P": 1826.25	"F": 5318}
{"v": 1	"t": 609102	"P": 1829.75	"F": 5358}
{"v": 1	"t": 609122	"P": 1832.0	"F": 5350}
{"v": 1	"t": 609143	"P": 1833.25	"F": 5135}
{"v": 1	"t": 609163	"P": 1835.75	"F": 5373}
{"v": 1	"t": 609183	"P": 1836.75	"F": 5252}
{"v": 1	"t": 609204	"P": 1837.5	"F": 5330}
{"v": 1	"t": 609224	"P": 1828.0	"F": 5215}
{"v": 1	"t": 609244	"P": 1830.25	"F": 5298}
{"v": 1	"t": 609265	"P": 1837.0	"F": 5310}
{"v": 1	"t": 609285	"P": 1835.0	"F": 5397}
{"v": 1	"t": 609305	"P": 1826.5	"F": 5297}
{"v": 1	"t": 609325	"P": 1829.5	"F": 5450}
{"v": 1	"t": 609346	"P": 1831.5	"F": 5481}
{"v": 1	"t": 609366	"P": 1834.5	"F": 5332}
{"v": 1	"t": 609386	"P": 1832.5	"F": 5365}
{"v": 1	"t": 609407	"P": 1819.25	"F": 5245}
{"v": 1	"t": 609427	"P": 1827.5	"F": 5218}
{"v": 1	"t": 609447	"P": 1837.25	"F": 5289}
{"v": 1	"t": 609467	"P": 1829.5	"F": 5245}
{"v": 1	"t": 609488	"P": 1830.75	"F": 5248}
{"v": 1	"t": 609508	"P": 1828.25	"F": 5169}
{"v": 1	"t": 609528	"P": 1836.5	"F": 5232}
{"v": 1	"t": 609549	"P": 1834.75	"F": 5227}
{"v": 1	"t": 609569	"P": 1832.75	"F": 5334}
{"v": 1	"t": 609589	"P": 1828.25	"F": 5262}
{"v": 1	"t": 609609	"P": 1830.25	"F": 5196}
{"v": 1	"t": 609630	"P": 1832.5	"F": 5361}
{"v": 1	"t": 609650	"P": 1831.5	"F": 5255}
{"v": 1	"t": 609670	"P": 1826.5	"F": 5356}
{"v": 1	"t": 609691	"P": 1836.25	"F": 5328}
{"v": 1	"t": 609711	"P": 1839.75	"F": 5267}
{"v": 1	"t": 609731	"P": 1836.25	"F": 5147}
{"v": 1	"t": 609752	"P": 1831.0	"F": 5338}
{"v": 1	"t": 609772	"P": 1832.0	"F": 5363}
{"v": 1	"t": 609793	"P": 1831.75	"F": 5348	"C": 47.87	"D": 3142	"sn": 54091779688249	"file": "/data/device_log/data0000.out"}
{"v": 1	"t": 609813	"P": 1838.5	"F": 5417}
{"v": 1	"t": 609833	"P": 1833.25	"F": 5167}
{"v": 1	"t": 609854	"P": 1836.25	"F": 5298}
{"v": 1	"t": 609874	"P": 1831.5	"F": 5249}
{"v": 1	"t": 609894	"P": 1828.5	"F": 5355}
{"v": 1	"t": 609915	"P": 1840.75	"F": 5325}
{"v": 1	"t": 609935	"P": 1831.0	"F": 5289}
{"v": 1	"t": 609955	"P": 1832.0	"F": 5309}
{"v": 1	"t": 609975	"P": 1832.75	"F": 5316}
{"v": 1	"t": 609996	"P": 1833.25	"F": 5419}
{"v": 1	"t": 610016	"P": 1841.75	"F": 5289}
{"v": 1	"t": 610036	"P": 1839.5	"F": 5316}
{"v": 1	"t": 610057	"P": 1829.75	"F": 5446}
{"v": 1	"t": 610077	"P": 1830.5	"F": 5230}
{"v": 1	"t": 610097	"P": 1836.5	"F": 5472}
{"v": 1	"t": 610117	"P": 1830.75	"F": 5260}
{"v": 1	"t": 610138	"P": 1833.0	"F": 5334}
{"v": 1	"t": 610158	"P": 1829.5	"F": 5365}
{"v": 1	"t": 610178	"P": 1833.0	"F": 5166}
{"v": 1	"t": 610199	"P": 1832.25	"F": 5491}
{"v": 1	"t": 610219	"P": 1834.0	"F": 5164}
{"v": 1	"t": 610239	"P": 1826.75	"F": 5247}
{"v": 1	"t": 610260	"P": 1834.75	"F": 5149}
{"v": 1	"t": 610280	"P": 1844.0	"F": 5357}
{"v": 1	"t": 610300	"P": 1827.0	"F": 5390}
{"v": 1	"t": 610320	"P": 1832.0	"F": 5260}
{"v": 1	"t": 610341	"P": 1833.5	"F": 5357}
{"v": 1	"t": 610361	"P": 1832.75	"F": 5175}
{"v": 1	"t": 610381	"P": 1833.25	"F": 5271}
{"v": 1	"t": 610402	"P": 1826.0	"F": 5463}
{"v": 1	"t": 610422	"P": 1834.25	"F": 5233}
{"v": 1	"t": 610442	"P": 1840.0	"F": 5246}
{"v": 1	"t": 610463	"P": 1829.0	"F": 5332}
{"v": 1	"t": 610483	"P": 1828.0	"F": 5261}
{"v": 1	"t": 610503	"P": 1841.75	"F": 5330}
{"v": 1	"t": 610523	"P": 1835.0	"F": 5278}
{"v": 1	"t": 610544	"P": 1834.5	"F": 5307}
{"v": 1	"t": 610564	"P": 1830.25	"F": 5395}
{"v": 1	"t": 610584	"P": 1827.5	"F": 5104}
{"v": 1	"t": 610605	"P": 1834.75	"F": 5272}
{"v": 1	"t": 610625	"P": 1829.25	"F": 5279}
{"v": 1	"t": 610645	"P": 1830.25	"F": 5229}
{"v": 1	"t": 610666	"P": 1827.25	"F": 5192}
{"v": 1	"t": 610686	"P": 1838.0	"F": 5361}
{"v": 1	"t": 610706	"P": 1835.5	"F": 5378}
{"v": 1	"t": 610726	"P": 1841.25	"F": 5218}
{"v": 1	"t": 610747	"P": 1825.25	"F": 5274}
{"v": 1	"t": 610767	"P": 1829.25	"F": 5189}
{"v": 1	"t": 610787	"P": 1842.25	"F": 5264}
{"v": 1	"t": 610808	"P": 1829.0	"F": 5285	"C": 47.845	"D": 3142	"sn": 54091779688249	"file": "/data/device_log/data0000.out"}
{"v": 1	"t": 610828	"P": 1828.0	"F": 5378}
{"v": 1	"t": 610848	"P": 1828.5	"F": 5226}
{"v": 1	"t": 610868	"P": 1828.0	"F": 5307}
{"v": 1	"t": 610889	"P": 1830.75	"F": 5113}
{"v": 1	"t": 610909	"P": 1829.25	"F": 5412}
{"v": 1	"t": 610929	"P": 1831.5	"F": 5186}
{"v": 1	"t": 610950	"P": 1838.0	"F": 5417}
{"v": 1	"t": 610970	"P": 1831.0	"F": 5222}
{"v": 1	"t": 610990	"P": 1830.5	"F": 5323}
{"v": 1	"t": 611011	"P": 1829.5	"F": 5253}
{"v": 1	"t": 611031	"P": 1831.0	"F": 5195}
{"v": 1	"t": 611051	"P": 1837.5	"F": 5211}
{"v": 1	"t": 611072	"P": 1834.0	"F": 5223}
{"v": 1	"t": 611092	"P": 1832.75	"F": 5367}
{"v": 1	"t": 611112	"P": 1834.75	"F": 5142}
{"v": 1	"t": 611132	"P": 1829.5	"F": 5213}
{"v": 1	"t": 611153	"P": 1828.5	"F": 5201}
{"v": 1	"t": 611173	"P": 1835.0	"F": 5209}
{"v": 1	"t": 611193	"P": 1837.0	"F": 5297}
{"v": 1	"t": 611214	"P": 1831.5	"F": 5370}
{"v": 1	"t": 611234	"P": 1831.75	"F": 5340}
{"v": 1	"t": 611254	"P": 1834.5	"F": 5385}
{"v": 1	"t": 611275	"P": 1836.75	"F": 5353}
{"v": 1	"t": 611295	"P": 1826.75	"F": 5300}
{"v": 1	"t": 611315	"P": 1839.5	"F": 5338}
{"v": 1	"t": 611335	"P": 1827.75	"F": 5250}
{"v": 1	"t": 611356	"P": 1829.5	"F": 5145}
{"v": 1	"t": 611376	"P": 1843.75	"F": 5331}
{"v": 1	"t": 611396	"P": 1832.5	"F": 5421}
{"v": 1	"t": 611417	"P": 1834.25	"F": 5314}
{"v": 1	"t": 611437	"P": 1833.0	"F": 5439}
{"v": 1	"t": 611457	"P": 1829.25	"F": 5166}
{"v": 1	"t": 611477	"P": 1830.0	"F": 5246}
{"v": 1	"t": 611498	"P": 1829.5	"F": 5266}
{"v": 1	"t": 611518	"P": 1836.0	"F": 5468}
{"v": 1	"t": 611538	"P": 1831.75	"F": 5331}
{"v": 1	"t": 611559	"P": 1831.25	"F": 5282}
{"v": 1	"t": 611579	"P": 1830.75	"F": 5238}
{"v": 1	"t": 611599	"P": 1828.0	"F": 5363}
{"v": 1	"t": 611619	"P": 1836.0	"F": 5341}
{"v": 1	"t": 611640	"P": 1838.5	"F": 5245}
{"v": 1	"t": 611660	"P": 1836.5	"F": 5510}
{"v": 1	"t": 611680	"P": 1824.25	"F": 5384}
{"v": 1	"t": 611701	"P": 1833.25	"F": 5338}
{"v": 1	"t": 611721	"P": 1836.25	"F": 5147}
{"v": 1	"t": 611741	"P": 1830.5	"F": 5239}
{"v": 1	"t": 611762	"P": 1829.75	"F": 5173}
{"v": 1	"t": 611782	"P": 1833.75	"F": 5272}
{"v": 1	"t": 611802	"P": 1834.25	"F": 5465}
{"v": 1	"t": 611823	"P": 1835.75	"F": 5171	"C": 47.875	"D": 3142	"sn": 54091779688249	"file": "/data/device_log/data0000.out"}
{"v": 1	"t": 611843	"P": 1832.75	"F": 5290}
{"v": 1	"t": 611863	"P": 1829.25	"F": 5275}
{"v": 1	"t": 611884	"P": 1834.0	"F": 5263}
{"v": 1	"t": 611904	"P": 1835.0	"F": 5315}
{"v": 1	"t": 611924	"P": 1830.25	"F": 5248}
{"v": 1	"t": 611944	"P": 1830.0	"F": 5227}
{"v": 1	"t": 611965	"P": 1831.5	"F": 5307}
{"v": 1	"t": 611985	"P": 1834.25	"F": 5330}
{"v": 1	"t": 612005	"P": 1837.5	"F": 5231}
{"v": 1	"t": 612026	"P": 1828.75	"F": 5185}
{"v": 1	"t": 612046	"P": 1833.5	"F": 5238}
{"v": 1	"t": 612066	"P": 1832.75	"F": 5326}
{"v": 1	"t": 612086	"P": 1833.5	"F": 5366}
{"v": 1	"t": 612107	"P": 1831.75	"F": 5201}
{"v": 1	"t": 612127	"P": 1836.25	"F": 5319}
{"v": 1	"t": 612147	"P": 1833.5	"F": 5196}
{"v": 1	"t": 612168	"P": 1826.75	"F": 5447}
{"v": 1	"t": 612188	"P": 1833.0	"F": 5264}
{"v": 1	"t": 612208	"P": 1833.0	"F": 5253}
{"v": 1	"t": 612229	"P": 1846.0	"F": 5339}
{"v": 1	"t": 612249	"P": 1832.25	"F": 5252}
{"v": 1	"t": 612269	"P": 1831.25	"F": 5357}
{"v": 1	"t": 612289	"P": 1827.75	"F": 5326}
{"v": 1	"t": 612310	"P": 1832.25	"F": 5214}
{"v": 1	"t": 612330	"P": 1829.5	"F": 5234}
{"v": 1	"t": 612350	"P": 1832.0	"F": 5480}
{"v": 1	"t": 612371	"P": 1823.75	"F": 5303}
{"v": 1	"t": 612391	"P": 1835.75	"F": 5464}
{"v": 1	"t": 612411	"P": 1836.0	"F": 5325}
{"v": 1	"t": 612432	"P": 1836.25	"F": 5440}
{"v": 1	"t": 612452	"P": 1832.5	"F": 5153}
{"v": 1	"t": 612472	"P": 1832.75	"F": 5320}
{"v": 1	"t": 612492	"P": 1826.0	"F": 5177}
{"v": 1	"t": 612513	"P": 1832.25	"F": 5303}
{"v": 1	"t": 612533	"P": 1832.75	"F": 5145}
{"v": 1	"t": 612553	"P": 1831.5	"F": 5165}
{"v": 1	"t": 612574	"P": 1832.5	"F": 5239}
{"v": 1	"t": 612594	"P": 1832.25	"F": 5362}
{"v": 1	"t": 612614	"P": 1831.0	"F": 5225}
{"v": 1	"t": 612635	"P": 1838.25	"F": 5163}
{"v": 1	"t": 612655	"P": 1835.0	"F": 5400}
{"v": 1	"t": 612675	"P": 1830.0	"F": 5316}
{"v": 1	"t": 612695	"P": 1834.0	"F": 5441}
{"v": 1	"t": 612716	"P": 1829.0	"F": 5374}
{"v": 1	"t": 612736	"P": 1833.5	"F": 5368}
{"v": 1	"t": 612756	"P": 1831.25	"F": 5369}
{"v": 1	"t": 612777	"P": 1830.25	"F": 5304}
{"v": 1	"t": 612797	"P": 1829.25	"F": 5349}
{"v": 1	"t": 612817	"P": 1835.5	"F": 5082}
{"v": 1	"t": 612837	"P": 1833.5	"F": 5401	"C": 47.885	"D": 3142	"sn": 54091779688249	"file": "/data/device_log/data0000.out"}
{"v": 1	"t": 612858	"P": 1826.5	"F": 5455}
{"v": 1	"t": 612878	"P": 1826.25	"F": 5306}
{"v": 1	"t": 612898	"P": 1830.25	"F": 5270}
{"v": 1	"t": 612919	"P": 1824.75	"F": 5229}
{"v": 1	"t": 612939	"P": 1841.5	"F": 5241}
{"v": 1	"t": 612959	"P": 1834.0	"F": 5320}
{"v": 1	"t": 612980	"P": 1832.5	"F": 5389}
{"v": 1	"t": 613000	"P": 1833.25	"F": 5350}
{"v": 1	"t": 613020	"P": 1837.0	"F": 5230}
{"v": 1	"t": 613041	"P": 1827.75	"F": 5415}
{"v": 1	"t": 613061	"P": 1836.0	"F": 5329}
{"v": 1	"t": 613081	"P": 1835.0	"F": 5338}
{"v": 1	"t": 613101	"P": 1832.0	"F": 5330}
{"v": 1	"t": 613122	"P": 1829.25	"F": 5249}
{"v": 1	"t": 613142	"P": 1835.5	"F": 5249}
{"v": 1	"t": 613163	"P": 1834.25	"F": 5246}
{"v": 1	"t": 613183	"P": 1827.0	"F": 5500}
{"v": 1	"t": 613203	"P": 1834.5	"F": 5250}
{"v": 1	"t": 613223	"P": 1831.5	"F": 5263}
{"v": 1	"t": 613244	"P": 1836.0	"F": 5192}
{"v": 1	"t": 613264	"P": 1831.25	"F": 5516}
{"v": 1	"t": 613284	"P": 1828.5	"F": 5282}
{"v": 1	"t": 613305	"P": 1837.75	"F": 5303}
{"v": 1	"t": 613325	"P": 1830.75	"F": 5121}
{"v": 1	"t": 613345	"P": 1836.25	"F": 5431}
{"v": 1	"t": 613366	"P": 1831.25	"F": 5308}
{"v": 1	"t": 613386	"P": 1836.0	"F": 5406}
{"v": 1	"t": 613407	"P": 1832.0	"F": 5248}
{"v": 1	"t": 613427	"P": 1827.75	"F": 5137}
{"v": 1	"t": 613447	"P": 1834.5	"F": 5191}
{"v": 1	"t": 613467	"P": 1835.25	"F": 5292}
{"v": 1	"t": 613488	"P": 1834.0	"F": 5250}
{"v": 1	"t": 613508	"P": 1830.25	"F": 5267}
{"v": 1	"t": 613528	"P": 1828.0	"F": 4984}
{"v": 1	"t": 613549	"P": 1840.75	"F": 5300}
{"v": 1	"t": 613569	"P": 1829.0	"F": 5270}
{"v": 1	"t": 613589	"P": 1827.75	"F": 5324}
{"v": 1	"t": 613609	"P": 1832.0	"F": 5266}
{"v": 1	"t": 613630	"P": 1834.25	"F": 5415}
{"v": 1	"t": 613650	"P": 1827.75	"F": 5351}
{"v": 1	"t": 613670	"P": 1832.0	"F": 5374}
{"v": 1	"t": 613691	"P": 1830.5	"F": 5322}
{"v": 1	"t": 613711	"P": 1834.75	"F": 5379}
{"v": 1	"t": 613731	"P": 1837.25	"F": 5451}
{"v": 1	"t": 613752	"P": 1835.5	"F": 5313}
{"v": 1	"t": 613772	"P": 1836.75	"F": 5370}
{"v": 1	"t": 613792	"P": 1834.75	"F": 5075}
{"v": 1	"t": 613812	"P": 1827.25	"F": 5409}
{"v": 1	"t": 613833	"P": 1834.5	"F": 5321}
{"v": 1	"t": 613853	"P": 1831.25	"F": 5483	"C": 47.855	"D": 3142	"sn": 54091779688249	"file": "/data/device_log/data0000.out"}
{"v": 1	"t": 613873	"P": 1831.0	"F": 5213}
{"v": 1	"t": 613894	"P": 1835.75	"F": 5334}
{"v": 1	"t": 613914	"P": 1828.0	"F": 5241}
{"v": 1	"t": 613934	"P": 1832.5	"F": 5184}
{"v": 1	"t": 613955	"P": 1831.25	"F": 5309}
{"v": 1	"t": 613975	"P": 1835.75	"F": 5288}
{"v": 1	"t": 613995	"P": 1831.5	"F": 5473}
{"v": 1	"t": 614015	"P": 1834.5	"F": 5339}
{"v": 1	"t": 614036	"P": 1832.75	"F": 5219}
{"v": 1	"t": 614056	"P": 1836.5	"F": 5336}
{"v": 1	"t": 614076	"P": 1832.25	"F": 5296}
{"v": 1	"t": 614097	"P": 1827.25	"F": 5160}
{"v": 1	"t": 614117	"P": 1834.0	"F": 5187}
{"v": 1	"t": 614137	"P": 1840.25	"F": 5350}
{"v": 1	"t": 614158	"P": 1839.75	"F": 5261}
{"v": 1	"t": 614178	"P": 1829.75	"F": 5534}
{"v": 1	"t": 614198	"P": 1826.0	"F": 5294}
{"v": 1	"t": 614218	"P": 1838.0	"F": 5357}
{"v": 1	"t": 614239	"P": 1827.0	"F": 5321}
{"v": 1	"t": 614259	"P": 1835.5	"F": 5457}
{"v": 1	"t": 614279	"P": 1827.75	"F": 5364}
{"v": 1	"t": 614300	"P": 1833.0	"F": 5427}
{"v": 1	"t": 614320	"P": 1830.75	"F": 5404}
{"v": 1	"t": 614340	"P": 1826.0	"F": 5243}
{"v": 1	"t": 614361	"P": 1838.25	"F": 5462}
{"v": 1	"t": 614381	"P": 1837.0	"F": 5259}
{"v": 1	"t": 614401	"P": 1832.5	"F": 5346}
{"v": 1	"t": 614421	"P": 1833.5	"F": 5364}
{"v": 1	"t": 614442	"P": 1834.5	"F": 5290}
{"v": 1	"t": 614462	"P": 1834.25	"F": 5275}
{"v": 1	"t": 614482	"P": 1832.25	"F": 5233}
{"v": 1	"t": 614503	"P": 1837.75	"F": 5361}
{"v": 1	"t": 614523	"P": 1833.75	"F": 5317}
{"v": 1	"t": 614543	"P": 1838.5	"F": 5305}
{"v": 1	"t": 614563	"P": 1837.0	"F": 5366}
{"v": 1	"t": 614584	"P": 1833.75	"F": 5314}
{"v": 1	"t": 614604	"P": 1827.0	"F": 5250}
{"v": 1	"t": 614624	"P": 1840.0	"F": 5317}
{"v": 1	"t": 614645	"P": 1840.75	"F": 5320}
{"v": 1	"t": 614665	"P": 1829.5	"F": 5322}
{"v": 1	"t": 614685	"P": 1826.5	"F": 5170}
{"v": 1	"t": 614706	"P": 1830.25	"F": 5401}
{"v": 1	"t": 614726	"P": 1837.5	"F": 5358}
{"v": 1	"t": 614746	"P": 1827.25	"F": 5274}
{"v": 1	"t": 614767	"P": 1823.25	"F": 5338}
{"v": 1	"t": 614787	"P": 1824.0	"F": 5283}
{"v": 1	"t": 614807	"P": 1833.25	"F": 5370}
{"v": 1	"t": 614827	"P": 1827.5	"F": 5312}
{"v": 1	"t": 614848	"P": 1818.5	"F": 5264}
{"v": 1	"t": 614868	"P": 1829.25	"F": 5358	"C": 47.875	"D": 3142	"sn": 54091779688249	"file": "/data/device_log/data0000.out"}
{"v": 1	"t": 614888	"P": 1834.25	"F": 5216}
{"v": 1	"t": 614909	"P": 1833.5	"F": 5376}
{"v": 1	"t": 614929	"P": 1831.0	"F": 5262}
{"v": 1	"t": 614949	"P": 1839.5	"F": 5210}
{"v": 1	"t": 614970	"P": 1825.5	"F": 5152}
{"v": 1	"t": 614990	"P": 1837.0	"F": 5382}
{"v": 1	"t": 615010	"P": 1829.0	"F": 5307}
{"v": 1	"t": 615030	"P": 1834.25	"F": 5263}
{"v": 1	"t": 615051	"P": 1834.0	"F": 5202}
{"v": 1	"t": 615071	"P": 1839.0	"F": 5263}
{"v": 1	"t": 615091	"P": 1838.25	"F": 5268}
{"v": 1	"t": 615112	"P": 1837.25	"F": 5223}
{"v": 1	"t": 615132	"P": 1832.0	"F": 5297}
{"v": 1	"t": 615152	"P": 1836.0	"F": 5236}
{"v": 1	"t": 615172	"P": 1829.5	"F": 5238}
{"v": 1	"t": 615193	"P": 1831.0	"F": 5175}
{"v": 1	"t": 615213	"P": 1826.25	"F": 5203}
{"v": 1	"t": 615233	"P": 1838.25	"F": 5334}
{"v": 1	"t": 615254	"P": 1835.0	"F": 5329}
{"v": 1	"t": 615274	"P": 1828.25	"F": 5137}
{"v": 1	"t": 615294	"P": 1827.25	"F": 5342}
{"v": 1	"t": 615315	"P": 1825.75	"F": 5385}
{"v": 1	"t": 615335	"P": 1837.25	"F": 5259}
{"v": 1	"t": 615355	"P": 1824.75	"F": 5212}
{"v": 1	"t": 615375	"P": 1833.75	"F": 5243}
{"v": 1	"t": 615396	"P": 1825.75	"F": 5180}
{"v": 1	"t": 615416	"P": 1837.5	"F": 5122}
{"v": 1	"t": 615436	"P": 1829.5	"F": 5437}
{"v": 1	"t": 615457	"P": 1833.25	"F": 5380}
{"v": 1	"t": 615477	"P": 1830.75	"F": 5403}
{"v": 1	"t": 615497	"P": 1830.5	"F": 5299}
{"v": 1	"t": 615518	"P": 1837.25	"F": 5502}
{"v": 1	"t": 615538	"P": 1828.25	"F": 5217}
{"v": 1	"t": 615558	"P": 1830.5	"F": 5417}
{"v": 1	"t": 615578	"P": 1837.75	"F": 5346}
{"v": 1	"t": 615599	"P": 1826.25	"F": 5240}
{"v": 1	"t": 615619	"P": 1831.25	"F": 5357}
{"v": 1	"t": 615639	"P": 1823.5	"F": 5226}
{"v": 1	"t": 615660	"P": 1831.5	"F": 5446}
{"v": 1	"t": 615680	"P": 1841.5	"F": 5258}
{"v": 1	"t": 615700	"P": 1834.0	"F": 5287}
{"v": 1	"t": 615720	"P": 1831.75	"F": 5238}
{"v": 1	"t": 615741	"P": 1827.25	"F": 5235}
{"v": 1	"t": 615761	"P": 1834.25	"F": 5226}
{"v": 1	"t": 615781	"P": 1838.5	"F": 5329}
{"v": 1	"t": 615802	"P": 1838.75	"F": 5326}
{"v": 1	"t": 615822	"P": 1830.5	"F": 5147}
{"v": 1	"t": 615842	"P": 1836.25	"F": 5220}
{"v": 1	"t": 615863	"P": 1823.25	"F": 5283}
{"v": 1	"t": 615883	"P": 1828.0	"F": 5332	"C": 47.88	"D": 3142	"sn": 54091779688249	"file": "/data/device_log/data0000.out"}
{"v": 1	"t": 615903	"P": 1828.5	"F": 5266}
{"v": 1	"t": 615923	"P": 1840.5	"F": 5250}
{"v": 1	"t": 615944	"P": 1831.75	"F": 5270}
{"v": 1	"t": 615964	"P": 1828.75	"F": 5313}
{"v": 1	"t": 615984	"P": 1830.0	"F": 5262}
{"v": 1	"t": 616005	"P": 1839.5	"F": 5219}
{"v": 1	"t": 616025	"P": 1839.25	"F": 5192}
{"v": 1	"t": 616045	"P": 1831.0	"F": 5334}
{"v": 1	"t": 616066	"P": 1831.25	"F": 5283}
{"v": 1	"t": 616086	"P": 1833.75	"F": 5163}
{"v": 1	"t": 616106	"P": 1835.75	"F": 5306}
{"v": 1	"t": 616127	"P": 1822.75	"F": 5178}
{"v": 1	"t": 616147	"P": 1828.25	"F": 5306}
{"v": 1	"t": 616167	"P": 1839.5	"F": 5382}
{"v": 1	"t": 616187	"P": 1821.5	"F": 5323}
{"v": 1	"t": 616208	"P": 1834.0	"F": 5326}
{"v": 1	"t": 616228	"P": 1826.5	"F": 5267}
{"v": 1	"t": 616248	"P": 1832.25	"F": 5302}
{"v": 1	"t": 616269	"P": 1833.25	"F": 5303}
{"v": 1	"t": 616289	"P": 1828.0	"F": 5210}
{"v": 1	"t": 616309	"P": 1824.75	"F": 5192}
{"v": 1	"t": 616329	"P": 1829.25	"F": 5446}
{"v": 1	"t": 616350	"P": 1835.75	"F": 5398}
{"v": 1	"t": 616370	"P": 1834.0	"F": 5340}
{"v": 1	"t": 616390	"P": 1831.75	"F": 5049}
{"v": 1	"t": 616411	"P": 1831.5	"F": 5350}
{"v": 1	"t": 616431	"P": 1830.5	"F": 5245}
{"v": 1	"t": 616451	"P": 1835.5	"F": 5318}
{"v": 1	"t": 616471	"P": 1828.0	"F": 5180}
{"v": 1	"t": 616492	"P": 1830.75	"F": 5376}
{"v": 1	"t": 616512	"P": 1832.75	"F": 5105}
{"v": 1	"t": 616532	"P": 1832.0	"F": 5200}
{"v": 1	"t": 616553	"P": 1832.75	"F": 5302}
{"v": 1	"t": 616573	"P": 1834.5	"F": 5258}
{"v": 1	"t": 616593	"P": 1830.5	"F": 5367}
{"v": 1	"t": 616614	"P": 1830.75	"F": 5300}
{"v": 1	"t": 616634	"P": 1830.0	"F": 5329}
{"v": 1	"t": 616654	"P": 1830.75	"F": 5273}
{"v": 1	"t": 616674	"P": 1835.75	"F": 5286}
{"v": 1	"t": 616695	"P": 1827.25	"F": 5351}
{"v": 1	"t": 616715	"P": 1824.0	"F": 5348}
{"v": 1	"t": 616735	"P": 1836.25	"F": 5467}
{"v": 1	"t": 616756	"P": 1827.75	"F": 5259}
{"v": 1	"t": 616776	"P": 1831.5	"F": 5358}
{"v": 1	"t": 616797	"P": 1829.75	"F": 5290}
{"v": 1	"t": 616817	"P": 1832.75	"F": 5420}
{"v": 1	"t": 616838	"P": 1834.25	"F": 5415}
{"v": 1	"t": 616858	"P": 1826.25	"F": 5193}
{"v": 1	"t": 616878	"P": 1831.5	"F": 5303}
{"v": 1	"t": 616898	"P": 1835.0	"F": 5351	"C": 47.885	"D": 3142	"sn": 54091779688249	"file": "/data/device_log/data0000.out"}
{"v": 1	"t": 616919	"P": 1834.5	"F": 5208}
{"v": 1	"t": 616939	"P": 1830.5	"F": 5229}
{"v": 1	"t": 616959	"P": 1830.0	"F": 5299}
{"v": 1	"t": 616980	"P": 1842.75	"F": 5336}
{"v": 1	"t": 617000	"P": 1834.75	"F": 5356}
{"v": 1	"t": 617020	"P": 1838.5	"F": 5383}
{"v": 1	"t": 617041	"P": 1832.25	"F": 5236}
{"v": 1	"t": 617061	"P": 1826.25	"F": 5289}
{"v": 1	"t": 617081	"P": 1838.0	"F": 5272}
{"v": 1	"t": 617101	"P": 1833.0	"F": 5355}
{"v": 1	"t": 617122	"P": 1832.75	"F": 5203}
{"v": 1	"t": 617142	"P": 1830.25	"F": 5391}
{"v": 1	"t": 617162	"P": 1833.75	"F": 5355}
{"v": 1	"t": 617183	"P": 1833.25	"F": 5447}
{"v": 1	"t": 617203	"P": 1825.5	"F": 5252}
{"v": 1	"t": 617223	"P": 1830.75	"F": 5301}
{"v": 1	"t": 617244	"P": 1831.25	"F": 5265}
{"v": 1	"t": 617264	"P": 1830.75	"F": 5301}
{"v": 1	"t": 617284	"P": 1834.0	"F": 5093}
{"v": 1	"t": 617304	"P": 1836.0	"F": 5469}
{"v": 1	"t": 617325	"P": 1835.5	"F": 5291}
{"v": 1	"t": 617345	"P": 1836.5	"F": 5518}
{"v": 1	"t": 617365	"P": 1826.25	"F": 5276}
{"v": 1	"t": 617386	"P": 1834.5	"F": 5352}
{"v": 1	"t": 617406	"P": 1831.5	"F": 5181}
{"v": 1	"t": 617426	"P": 1825.75	"F": 5247}
{"v": 1	"t": 617447	"P": 1828.75	"F": 5339}
{"v": 1	"t": 617467	"P": 1829.0	"F": 5342}
{"v": 1	"t": 617487	"P": 1831.0	"F": 5242}
{"v": 1	"t": 617507	"P": 1835.25	"F": 5446}
{"v": 1	"t": 617528	"P": 1831.5	"F": 5244}
{"v": 1	"t": 617548	"P": 1829.0	"F": 5227}
{"v": 1	"t": 617568	"P": 1834.0	"F": 5256}
{"v": 1	"t": 617589	"P": 1830.75	"F": 5234}
{"v": 1	"t": 617609	"P": 1830.75	"F": 5234}
{"v": 1	"t": 617629	"P": 1832.5	"F": 5228}
{"v": 1	"t": 617649	"P": 1825.5	"F": 5191}
{"v": 1	"t": 617670	"P": 1834.75	"F": 5280}
{"v": 1	"t": 617690	"P": 1830.5	"F": 5280}
{"v": 1	"t": 617710	"P": 1832.75	"F": 5397}
{"v": 1	"t": 617731	"P": 1827.0	"F": 5299}
{"v": 1	"t": 617751	"P": 1834.25	"F": 5411}
{"v": 1	"t": 617771	"P": 1834.25	"F": 5100}
{"v": 1	"t": 617792	"P": 1828.5	"F": 5132}
{"v": 1	"t": 617812	"P": 1829.75	"F": 5260}
{"v": 1	"t": 617832	"P": 1822.75	"F": 5133}
{"v": 1	"t": 617852	"P": 1839.25	"F": 5393}
{"v": 1	"t": 617873	"P": 1831.0	"F": 5168}
{"v": 1	"t": 617893	"P": 1835.0	"F": 5349}
{"v": 1	"t": 617913	"P": 1829.75	"F": 5286	"C": 47.86	"D": 3142	"sn": 54091779688249	"file": "/data/device_log/data0000.out"}
{"v": 1	"t": 617934	"P": 1836.25	"F": 5286}
{"v": 1	"t": 617954	"P": 1829.75	"F": 5198}
{"v": 1	"t": 617974	"P": 1832.25	"F": 5360}
{"v": 1	"t": 617995	"P": 1833.25	"F": 5213}
{"v": 1	"t": 618015	"P": 1834.25	"F": 5002}
{"v": 1	"t": 618035	"P": 1831.25	"F": 5249}
{"v": 1	"t": 618055	"P": 1833.0	"F": 5206}
{"v": 1	"t": 618076	"P": 1836.0	"F": 5259}
{"v": 1	"t": 618096	"P": 1829.0	"F": 5215}
{"v": 1	"t": 618116	"P": 1829.0	"F": 5112}
{"v": 1	"t": 618137	"P": 1826.25	"F": 5460}
{"v": 1	"t": 618157	"P": 1826.0	"F": 5319}
{"v": 1	"t": 618177	"P": 1835.0	"F": 5203}
{"v": 1	"t": 618198	"P": 1833.25	"F": 5323}
{"v": 1	"t": 618218	"P": 1827.75	"F": 5266}
{"v": 1	"t": 618238	"P": 1833.0	"F": 5291}
{"v": 1	"t": 618258	"P": 1840.0	"F": 5156}
{"v": 1	"t": 618279	"P": 1835.5	"F": 5175}
{"v": 1	"t": 618299	"P": 1834.75	"F": 5429}
{"v": 1	"t": 618319	"P": 1825.25	"F": 5370}
{"v": 1	"t": 618340	"P": 1832.25	"F": 5259}
{"v": 1	"t": 618360	"P": 1836.5	"F": 5296}
{"v": 1	"t": 618380	"P": 1832.0	"F": 5281}
{"v": 1	"t": 618400	"P": 1831.75	"F": 5240}
{"v": 1	"t": 618421	"P": 1832.75	"F": 5361}
{"v": 1	"t": 618441	"P": 1831.75	"F": 5293}
{"v": 1	"t": 618461	"P": 1830.0	"F": 5416}
{"v": 1	"t": 618482	"P": 1823.25	"F": 5218}
{"v": 1	"t": 618502	"P": 1830.25	"F": 5417}
{"v": 1	"t": 618522	"P": 1841.25	"F": 5419}
{"v": 1	"t": 618543	"P": 1836.25	"F": 5257}
{"v": 1	"t": 618563	"P": 1833.5	"F": 5325}
{"v": 1	"t": 618583	"P": 1827.5	"F": 5224}
{"v": 1	"t": 618603	"P": 1827.0	"F": 5322}
{"v": 1	"t": 618624	"P": 1831.75	"F": 5203}
{"v": 1	"t": 618644	"P": 1832.75	"F": 5537}
{"v": 1	"t": 618664	"P": 1832.5	"F": 5193}
{"v": 1	"t": 618685	"P": 1837.25	"F": 5174}
{"v": 1	"t": 618705	"P": 1834.0	"F": 5299}
{"v": 1	"t": 618725	"P": 1834.5	"F": 5279}
{"v": 1	"t": 618746	"P": 1827.75	"F": 5142}
{"v": 1	"t": 618766	"P": 1841.5	"F": 5320}
{"v": 1	"t": 618786	"P": 1826.5	"F": 5486}
{"v": 1	"t": 618806	"P": 1834.25	"F": 5443}
{"v": 1	"t": 618827	"P": 1821.75	"F": 5437}
{"v": 1	"t": 618847	"P": 1828.75	"F": 5158}
{"v": 1	"t": 618867	"P": 1838.5	"F": 5229}
{"v": 1	"t": 618888	"P": 1823.5	"F": 5305}
{"v": 1	"t": 618908	"P": 1827.75	"F": 5440}
{"v": 1	"t": 618928	"P": 1828.75	"F": 5427	"C": 47.825	"D": 3142	"sn": 54091779688249	"file": "/data/device_log/data0000.out"}
{"v": 1	"t": 618949	"P": 1834.5	"F": 5167}
{"v": 1	"t": 618969	"P": 1831.75	"F": 5214}
{"v": 1	"t": 618989	"P": 1825.5	"F": 5080}
{"v": 1	"t": 619009	"P": 1830.25	"F": 5456}
{"v": 1	"t": 619030	"P": 1835.25	"F": 5357}
{"v": 1	"t": 619050	"P": 1829.5	"F": 5290}
{"v": 1	"t": 619070	"P": 1824.75	"F": 5172}
{"v": 1	"t": 619091	"P": 1825.0	"F": 5161}
{"v": 1	"t": 619111	"P": 1827.25	"F": 5385}
{"v": 1	"t": 619131	"P": 1831.75	"F": 5340}
{"v": 1	"t": 619151	"P": 1824.25	"F": 5353}
{"v": 1	"t": 619172	"P": 1829.25	"F": 5271}
{"v": 1	"t": 619192	"P": 1827.75	"F": 5204}
{"v": 1	"t": 619212	"P": 1841.5	"F": 5346}
{"v": 1	"t": 619233	"P": 1830.0	"F": 5383}
{"v": 1	"t": 619253	"P": 1817.25	"F": 5445}
{"v": 1	"t": 619273	"P": 1831.0	"F": 5346}
{"v": 1	"t": 619294	"P": 1831.0	"F": 5283}
{"v": 1	"t": 619314	"P": 1833.75	"F": 5443}
{"v": 1	"t": 619334	"P": 1824.5	"F": 5253}
{"v": 1	"t": 619354	"P": 1827.25	"F": 5418}
{"v": 1	"t": 619375	"P": 1833.5	"F": 5322}
{"v": 1	"t": 619395	"P": 1830.5	"F": 5517}
{"v": 1	"t": 619415	"P": 1824.25	"F": 5163}
{"v": 1	"t": 619436	"P": 1835.75	"F": 5289}
{"v": 1	"t": 619456	"P": 1830.5	"F": 5302}
{"v": 1	"t": 619476	"P": 1824.5	"F": 5294}
{"v": 1	"t": 619497	"P": 1830.75	"F": 5355}
{"v": 1	"t": 619517	"P": 1828.25	"F": 5295}
{"v": 1	"t": 619537	"P": 1839.0	"F": 5360}
{"v": 1	"t": 619557	"P": 1838.75	"F": 5166}
{"v": 1	"t": 619578	"P": 1826.75	"F": 5202}
{"v": 1	"t": 619598	"P": 1830.0	"F": 5111}
{"v": 1	"t": 619618	"P": 1830.75	"F": 5117}
{"v": 1	"t": 619639	"P": 1835.75	"F": 5233}
{"v": 1	"t": 619659	"P": 1830.25	"F": 5141}
{"v": 1	"t": 619679	"P": 1834.5	"F": 5163}
{"v": 1	"t": 619699	"P": 1833.75	"F": 5316}
{"v": 1	"t": 619720	"P": 1833.5	"F": 5508}
{"v": 1	"t": 619740	"P": 1832.25	"F": 5365}
{"v": 1	"t": 619760	"P": 1833.5	"F": 5341}
{"v": 1	"t": 619781	"P": 1829.5	"F": 5430}
{"v": 1	"t": 619801	"P": 1836.0	"F": 5246}
{"v": 1	"t": 619821	"P": 1835.75	"F": 5183}
{"v": 1	"t": 619842	"P": 1825.25	"F": 5392}
{"v": 1	"t": 619862	"P": 1834.5	"F": 5300}
{"v": 1	"t": 619882	"P": 1827.0	"F": 5447}
{"v": 1	"t": 619902	"P": 1835.75	"F": 5330}
{"v": 1	"t": 619923	"P": 1830.25	"F": 5345}
{"v": 1	"t": 619943	"P": 1826.25	"F": 5348	"C": 47.845	"D": 3142	"sn": 54091779688249	"file": "/data/device_log/data0000.out"}
{"v": 1	"t": 619963	"P": 1835.5	"F": 5165}
{"v": 1	"t": 619984	"P": 1834.75	"F": 5309}
{"v": 1	"t": 620004	"P": 1831.0	"F": 5365}
{"v": 1	"t": 620024	"P": 1834.25	"F": 5420}
{"v": 1	"t": 620045	"P": 1840.25	"F": 5206}
{"v": 1	"t": 620065	"P": 1828.75	"F": 5328}
{"v": 1	"t": 620085	"P": 1839.25	"F": 5228}
{"v": 1	"t": 620106	"P": 1823.25	"F": 5413}
{"v": 1	"t": 620126	"P": 1836.5	"F": 5301}
{"v": 1	"t": 620146	"P": 1831.75	"F": 5325}
{"v": 1	"t": 620166	"P": 1829.25	"F": 5454}
{"v": 1	"t": 620187	"P": 1836.0	"F": 5317}
{"v": 1	"t": 620207	"P": 1828.25	"F": 5268}
{"v": 1	"t": 620227	"P": 1832.0	"F": 5295}
{"v": 1	"t": 620248	"P": 1839.0	"F": 5234}
{"v": 1	"t": 620268	"P": 1825.75	"F": 5187}
{"v": 1	"t": 620288	"P": 1838.25	"F": 5285}
{"v": 1	"t": 620309	"P": 1840.25	"F": 5444}
{"v": 1	"t": 620329	"P": 1832.0	"F": 5174}
{"v": 1	"t": 620349	"P": 1838.0	"F": 5319}
{"v": 1	"t": 620370	"P": 1831.25	"F": 5131}
{"v": 1	"t": 620390	"P": 1838.75	"F": 5307}
{"v": 1	"t": 620410	"P": 1832.5	"F": 5286}
{"v": 1	"t": 620431	"P": 1829.75	"F": 5332}
{"v": 1	"t": 620451	"P": 1831.5	"F": 5319}
{"v": 1	"t": 620471	"P": 1831.75	"F": 5151}
{"v": 1	"t": 620492	"P": 1826.5	"F": 5167}
{"v": 1	"t": 620512	"P": 1830.75	"F": 5461}
{"v": 1	"t": 620532	"P": 1818.0	"F": 5458}
{"v": 1	"t": 620553	"P": 1837.0	"F": 5360}
{"v": 1	"t": 620573	"P": 1828.0	"F": 5297}
{"v": 1	"t": 620593	"P": 1828.75	"F": 5407}
{"v": 1	"t": 620614	"P": 1831.25	"F": 5323}
{"v": 1	"t": 620634	"P": 1830.0	"F": 5390}
{"v": 1	"t": 620654	"P": 1826.5	"F": 5328}
{"v": 1	"t": 620674	"P": 1829.5	"F": 5442}
{"v": 1	"t": 620695	"P": 1831.25	"F": 5315}
{"v": 1	"t": 620715	"P": 1830.0	"F": 5224}
{"v": 1	"t": 620735	"P": 1832.25	"F": 5462}
{"v": 1	"t": 620756	"P": 1831.75	"F": 5175}
{"v": 1	"t": 620776	"P": 1841.0	"F": 5488}
{"v": 1	"t": 620796	"P": 1831.25	"F": 5128}
{"v": 1	"t": 620817	"P": 1818.75	"F": 5285}
{"v": 1	"t": 620837	"P": 1828.25	"F": 5291}
{"v": 1	"t": 620857	"P": 1830.0	"F": 5342}
{"v": 1	"t": 620877	"P": 1828.5	"F": 5209}
{"v": 1	"t": 620898	"P": 1831.0	"F": 5373}
{"v": 1	"t": 620918	"P": 1830.75	"F": 5391}
{"v": 1	"t": 620938	"P": 1834.25	"F": 5244}
{"v": 1	"t": 620959	"P": 1836.0	"F": 5189	"C": 47.815	"D": 3142	"sn": 54091779688249	"file": "/data/device_log/data0000.out"}
{"v": 1	"t": 620979	"P": 1827.75	"F": 5421}
{"v": 1	"t": 620999	"P": 1832.25	"F": 5251}
{"v": 1	"t": 621019	"P": 1832.75	"F": 5374}
{"v": 1	"t": 621040	"P": 1827.0	"F": 5220}
{"v": 1	"t": 621060	"P": 1836.0	"F": 5292}
{"v": 1	"t": 621080	"P": 1829.25	"F": 5234}
{"v": 1	"t": 621101	"P": 1833.5	"F": 5366}
{"v": 1	"t": 621121	"P": 1838.0	"F": 5287}
{"v": 1	"t": 621141	"P": 1829.0	"F": 5251}
{"v": 1	"t": 621162	"P": 1816.75	"F": 5332}
{"v": 1	"t": 621182	"P": 1832.0	"F": 5459}
{"v": 1	"t": 621202	"P": 1827.75	"F": 5260}
{"v": 1	"t": 621223	"P": 1824.5	"F": 5394}
{"v": 1	"t": 621243	"P": 1825.75	"F": 5170}
{"v": 1	"t": 621263	"P": 1830.0	"F": 5304}
{"v": 1	"t": 621283	"P": 1836.0	"F": 5250}
{"v": 1	"t": 621304	"P": 1824.75	"F": 5238}
{"v": 1	"t": 621324	"P": 1830.75	"F": 5398}
{"v": 1	"t": 621344	"P": 1824.25	"F": 5296}
{"v": 1	"t": 621365	"P": 1832.5	"F": 5321}
{"v": 1	"t": 621385	"P": 1830.25	"F": 5315}
{"v": 1	"t": 621405	"P": 1833.25	"F": 5212}
{"v": 1	"t": 621426	"P": 1820.5	"F": 5176}
{"v": 1	"t": 621446	"P": 1835.5	"F": 5355}
{"v": 1	"t": 621466	"P": 1824.25	"F": 5119}
{"v": 1	"t": 621486	"P": 1824.5	"F": 5254}
{"v": 1	"t": 621507	"P": 1832.25	"F": 5175}
{"v": 1	"t": 621527	"P": 1829.5	"F": 5431}
{"v": 1	"t": 621547	"P": 1827.75	"F": 5380}
{"v": 1	"t": 621568	"P": 1826.75	"F": 5227}
{"v": 1	"t": 621588	"P": 1825.75	"F": 5319}
{"v": 1	"t": 621608	"P": 1828.25	"F": 5452}
{"v": 1	"t": 621628	"P": 1833.75	"F": 5354}
{"v": 1	"t": 621649	"P": 1829.0	"F": 5389}
{"v": 1	"t": 621669	"P": 1829.25	"F": 5142}
{"v": 1	"t": 621689	"P": 1835.0	"F": 5355}
{"v": 1	"t": 621710	"P": 1839.0	"F": 5263}
{"v": 1	"t": 621730	"P": 1829.75	"F": 5076}
{"v": 1	"t": 621750	"P": 1830.75	"F": 5265}
{"v": 1	"t": 621771	"P": 1833.0	"F": 5290}
{"v": 1	"t": 621791	"P": 1832.5	"F": 5171}
{"v": 1	"t": 621811	"P": 1830.75	"F": 5191}
{"v": 1	"t": 621832	"P": 1830.75	"F": 5248}
{"v": 1	"t": 621852	"P": 1830.5	"F": 5232}
{"v": 1	"t": 621872	"P": 1829.5	"F": 5275}
{"v": 1	"t": 621892	"P": 1832.0	"F": 5287}
{"v": 1	"t": 621913	"P": 1829.5	"F": 5390}
{"v": 1	"t": 621933	"P": 1822.75	"F": 5210}
{"v": 1	"t": 621953	"P": 1836.0	"F": 5146}
{"v": 1	"t": 621974	"P": 1835.75	"F": 5387	"C": 47.805	"D": 3142	"sn": 54091779688249	"file": "/data/device_log/data0000.out"}
{"v": 1	"t": 621994	"P": 1828.75	"F": 5208}
{"v": 1	"t": 622014	"P": 1829.5	"F": 5397}
{"v": 1	"t": 622035	"P": 1824.75	"F": 5321}
{"v": 1	"t": 622055	"P": 1835.0	"F": 5370}
{"v": 1	"t": 622075	"P": 1831.25	"F": 5270}
{"v": 1	"t": 622095	"P": 1826.5	"F": 5284}
{"v": 1	"t": 622116	"P": 1839.0	"F": 5194}
{"v": 1	"t": 622136	"P": 1830.25	"F": 5370}
{"v": 1	"t": 622156	"P": 1840.0	"F": 5265}
{"v": 1	"t": 622177	"P": 1826.5	"F": 5201}
{"v": 1	"t": 622197	"P": 1827.0	"F": 5376}
{"v": 1	"t": 622217	"P": 1840.5	"F": 5444}
{"v": 1	"t": 622237	"P": 1835.0	"F": 5405}
{"v": 1	"t": 622258	"P": 1829.75	"F": 5163}
{"v": 1	"t": 622278	"P": 1825.75	"F": 5315}
{"v": 1	"t": 622298	"P": 1836.5	"F": 5300}
{"v": 1	"t": 622319	"P": 1830.5	"F": 5388}
{"v": 1	"t": 622339	"P": 1821.25	"F": 5114}
{"v": 1	"t": 622359	"P": 1825.0	"F": 5410}
{"v": 1	"t": 622380	"P": 1827.25	"F": 5234}
{"v": 1	"t": 622400	"P": 1836.0	"F": 5305}
{"v": 1	"t": 622420	"P": 1829.25	"F": 5329}
{"v": 1	"t": 622441	"P": 1829.25	"F": 5385}
{"v": 1	"t": 622461	"P": 1831.5	"F": 5316}
{"v": 1	"t": 622481	"P": 1822.25	"F": 5100}
{"v": 1	"t": 622501	"P": 1841.0	"F": 5328}
{"v": 1	"t": 622522	"P": 1826.25	"F": 5221}
{"v": 1	"t": 622542	"P": 1829.75	"F": 5273}
{"v": 1	"t": 622562	"P": 1832.5	"F": 5240}
{"v": 1	"t": 622583	"P": 1831.5	"F": 5499}
{"v": 1	"t": 622603	"P": 1831.75	"F": 5293}
{"v": 1	"t": 622623	"P": 1831.0	"F": 5295}
{"v": 1	"t": 622644	"P": 1835.75	"F": 5262}
{"v": 1	"t": 622664	"P": 1831.75	"F": 5369}
{"v": 1	"t": 622684	"P": 1830.0	"F": 5293}
{"v": 1	"t": 622704	"P": 1826.25	"F": 5209}
{"v": 1	"t": 622725	"P": 1836.0	"F": 5345}
{"v": 1	"t": 622745	"P": 1834.0	"F": 5282}
{"v": 1	"t": 622765	"P": 1828.75	"F": 5399}
{"v": 1	"t": 622786	"P": 1830.5	"F": 5227}
{"v": 1	"t": 622806	"P": 1832.0	"F": 5251}
{"v": 1	"t": 622826	"P": 1832.25	"F": 5326}
{"v": 1	"t": 622847	"P": 1833.75	"F": 5324}
{"v": 1	"t": 622867	"P": 1832.25	"F": 5341}
{"v": 1	"t": 622887	"P": 1830.75	"F": 5307}
{"v": 1	"t": 622907	"P": 1828.75	"F": 5351}
{"v": 1	"t": 622928	"P": 1830.0	"F": 5379}
{"v": 1	"t": 622948	"P": 1824.5	"F": 5273}
{"v": 1	"t": 622968	"P": 1840.0	"F": 5159}
{"v": 1	"t": 622989	"P": 1834.25	"F": 5363	"C": 47.855	"D": 3142	"sn": 54091779688249	"file": "/data/device_log/data0000.out"}
{"v": 1	"t": 623009	"P": 1832.25	"F": 5310}
{"v": 1	"t": 623029	"P": 1832.5	"F": 5299}
{"v": 1	"t": 623050	"P": 1829.0	"F": 5157}
{"v": 1	"t": 623070	"P": 1838.0	"F": 5438}
{"v": 1	"t": 623090	"P": 1830.0	"F": 5284}
{"v": 1	"t": 623111	"P": 1824.0	"F": 5337}
{"v": 1	"t": 623131	"P": 1831.5	"F": 5321}
{"v": 1	"t": 623151	"P": 1828.25	"F": 5235}
{"v": 1	"t": 623171	"P": 1829.75	"F": 5288}
{"v": 1	"t": 623192	"P": 1822.0	"F": 5290}
{"v": 1	"t": 623212	"P": 1830.75	"F": 5238}
{"v": 1	"t": 623232	"P": 1839.5	"F": 5235}
{"v": 1	"t": 623253	"P": 1833.5	"F": 5183}
{"v": 1	"t": 623273	"P": 1833.5	"F": 5353}
{"v": 1	"t": 623293	"P": 1829.5	"F": 5333}
{"v": 1	"t": 623313	"P": 1835.5	"F": 5294}
{"v": 1	"t": 623334	"P": 1825.75	"F": 5518}
{"v": 1	"t": 623354	"P": 1829.0	"F": 5448}
{"v": 1	"t": 623374	"P": 1819.25	"F": 5337}
{"v": 1	"t": 623395	"P": 1835.75	"F": 5447}
{"v": 1	"t": 623415	"P": 1828.5	"F": 5338}
{"v": 1	"t": 623435	"P": 1828.0	"F": 5287}
{"v": 1	"t": 623456	"P": 1831.0	"F": 5320}
{"v": 1	"t": 623476	"P": 1830.75	"F": 5399}
{"v": 1	"t": 623496	"P": 1826.75	"F": 5244}
{"v": 1	"t": 623516	"P": 1827.5	"F": 5307}
{"v": 1	"t": 623537	"P": 1838.5	"F": 5370}
{"v": 1	"t": 623557	"P": 1823.0	"F": 5319}
{"v": 1	"t": 623577	"P": 1839.75	"F": 5451}
{"v": 1	"t": 623598	"P": 1835.25	"F": 5256}
{"v": 1	"t": 623618	"P": 1830.75	"F": 5412}
{"v": 1	"t": 623638	"P": 1828.75	"F": 5143}
{"v": 1	"t": 623658	"P": 1834.0	"F": 5394}
{"v": 1	"t": 623679	"P": 1829.25	"F": 5420}
{"v": 1	"t": 623699	"P": 1830.25	"F": 5346}
{"v": 1	"t": 623719	"P": 1826.75	"F": 5214}
{"v": 1	"t": 623740	"P": 1834.5	"F": 5283}
{"v": 1	"t": 623760	"P": 1826.25	"F": 5280}
{"v": 1	"t": 623780	"P": 1831.25	"F": 5163}
{"v": 1	"t": 623801	"P": 1819.75	"F": 5329}
{"v": 1	"t": 623821	"P": 1838.5	"F": 5246}
{"v": 1	"t": 623842	"P": 1829.75	"F": 5064}
{"v": 1	"t": 623862	"P": 1829.0	"F": 5398}
{"v": 1	"t": 623882	"P": 1830.25	"F": 5156}
{"v": 1	"t": 623903	"P": 1831.0	"F": 5318}
{"v": 1	"t": 623923	"P": 1828.75	"F": 5328}
{"v": 1	"t": 623943	"P": 1829.5	"F": 5229}
{"v": 1	"t": 623964	"P": 1829.25	"F": 5138}
{"v": 1	"t": 623984	"P": 1833.75	"F": 5318}
{"v": 1	"t": 624004	"P": 1826.0	"F": 5243	"C": 47.845	"D": 3142	"sn": 54091779688249	"file": "/data/device_log/data0000.out"}
{"v": 1	"t": 624024	"P": 1828.75	"F": 5390}
{"v": 1	"t": 624045	"P": 1835.25	"F": 5402}
{"v": 1	"t": 624065	"P": 1827.5	"F": 5284}
{"v": 1	"t": 624085	"P": 1828.0	"F": 5322}
{"v": 1	"t": 624106	"P": 1832.0	"F": 5493}
{"v": 1	"t": 624126	"P": 1834.5	"F": 5322}
{"v": 1	"t": 624146	"P": 1827.0	"F": 5354}
{"v": 1	"t": 624167	"P": 1826.5	"F": 5246}
{"v": 1	"t": 624187	"P": 1826.5	"F": 5251}
{"v": 1	"t": 624207	"P": 1835.5	"F": 5385}
{"v": 1	"t": 624227	"P": 1828.5	"F": 5255}
{"v": 1	"t": 624248	"P": 1833.0	"F": 5171}
{"v": 1	"t": 624268	"P": 1830.75	"F": 5246}
{"v": 1	"t": 624288	"P": 1828.0	"F": 5167}
{"v": 1	"t": 624309	"P": 1838.25	"F": 5301}
{"v": 1	"t": 624329	"P": 1838.75	"F": 5217}
{"v": 1	"t": 624349	"P": 1830.75	"F": 5441}
{"v": 1	"t": 624370	"P": 1844.75	"F": 5412}
{"v": 1	"t": 624390	"P": 1837.25	"F": 5389}
{"v": 1	"t": 624410	"P": 1830.25	"F": 5386}
{"v": 1	"t": 624430	"P": 1829.0	"F": 5416}
{"v": 1	"t": 624451	"P": 1831.0	"F": 5282}
{"v": 1	"t": 624471	"P": 1832.25	"F": 5236}
{"v": 1	"t": 624491	"P": 1827.5	"F": 5292}
{"v": 1	"t": 624512	"P": 1829.25	"F": 5009}
{"v": 1	"t": 624532	"P": 1830.5	"F": 5325}
{"v": 1	"t": 624552	"P": 1832.5	"F": 5155}
{"v": 1	"t": 624573	"P": 1836.0	"F": 5425}
{"v": 1	"t": 624593	"P": 1826.25	"F": 5232}
{"v": 1	"t": 624613	"P": 1831.0	"F": 5415}
{"v": 1	"t": 624633	"P": 1832.25	"F": 5278}
{"v": 1	"t": 624654	"P": 1834.5	"F": 5233}
{"v": 1	"t": 624674	"P": 1832.0	"F": 5229}
{"v": 1	"t": 624694	"P": 1835.25	"F": 5409}
{"v": 1	"t": 624715	"P": 1833.5	"F": 5319}
{"v": 1	"t": 624735	"P": 1834.25	"F": 5322}
{"v": 1	"t": 624755	"P": 1831.25	"F": 5265}
{"v": 1	"t": 624776	"P": 1827.5	"F": 5495}
{"v": 1	"t": 624796	"P": 1833.75	"F": 5165}
{"v": 1	"t": 624816	"P": 1834.25	"F": 5327}
{"v": 1	"t": 624836	"P": 1829.0	"F": 5252}
{"v": 1	"t": 624857	"P": 1835.5	"F": 5153}
{"v": 1	"t": 624877	"P": 1832.25	"F": 5255}
{"v": 1	"t": 624897	"P": 1833.5	"F": 5326}
{"v": 1	"t": 624918	"P": 1824.5	"F": 5475}
{"v": 1	"t": 624938	"P": 1828.0	"F": 5352}
{"v": 1	"t": 624958	"P": 1827.25	"F": 5379}
{"v": 1	"t": 624978	"P": 1831.25	"F": 5311}
{"v": 1	"t": 624999	"P": 1827.75	"F": 5104}
{"v": 1	"t": 625019	"P": 1824.0	"F": 5429	"C": 47.85	"D": 3142	"sn": 54091779688249	"file": "/data/device_log/data0000.out"}
{"v": 1	"t": 625039	"P": 1829.0	"F": 5340}
{"v": 1	"t": 625060	"P": 1826.75	"F": 5350}
{"v": 1	"t": 625080	"P": 1829.0	"F": 5242}
{"v": 1	"t": 625100	"P": 1832.75	"F": 5229}
{"v": 1	"t": 625121	"P": 1828.75	"F": 5211}
{"v": 1	"t": 625141	"P": 1838.25	"F": 5333}
{"v": 1	"t": 625161	"P": 1823.75	"F": 5390}
{"v": 1	"t": 625182	"P": 1832.5	"F": 5310}
{"v": 1	"t": 625202	"P": 1832.0	"F": 5340}
{"v": 1	"t": 625222	"P": 1828.0	"F": 5316}
{"v": 1	"t": 625242	"P": 1828.0	"F": 5297}
{"v": 1	"t": 625263	"P": 1829.5	"F": 5283}
{"v": 1	"t": 625283	"P": 1826.0	"F": 5281}
{"v": 1	"t": 625303	"P": 1828.25	"F": 5287}
{"v": 1	"t": 625324	"P": 1826.5	"F": 5287}
{"v": 1	"t": 625344	"P": 1829.0	"F": 5406}
{"v": 1	"t": 625364	"P": 1838.0	"F": 5287}
{"v": 1	"t": 625385	"P": 1826.0	"F": 5425}
{"v": 1	"t": 625405	"P": 1832.75	"F": 5312}
{"v": 1	"t": 625425	"P": 1825.5	"F": 5253}
{"v": 1	"t": 625445	"P": 1826.0	"F": 5327}
{"v": 1	"t": 625466	"P": 1830.25	"F": 5359}
{"v": 1	"t": 625486	"P": 1826.25	"F": 5150}
{"v": 1	"t": 625506	"P": 1832.0	"F": 5463}
{"v": 1	"t": 625527	"P": 1831.75	"F": 5235}
{"v": 1	"t": 625547	"P": 1828.25	"F": 5415}
{"v": 1	"t": 625567	"P": 1832.0	"F": 5442}
{"v": 1	"t": 625587	"P": 1836.75	"F": 5295}
{"v": 1	"t": 625608	"P": 1827.5	"F": 5251}
{"v": 1	"t": 625628	"P": 1823.75	"F": 5189}
{"v": 1	"t": 625648	"P": 1835.25	"F": 5279}
{"v": 1	"t": 625669	"P": 1828.75	"F": 5465}
{"v": 1	"t": 625689	"P": 1833.25	"F": 5470}
{"v": 1	"t": 625709	"P": 1825.75	"F": 5250}
{"v": 1	"t": 625730	"P": 1833.5	"F": 5349}
{"v": 1	"t": 625750	"P": 1831.0	"F": 5302}
{"v": 1	"t": 625770	"P": 1830.5	"F": 5472}
{"v": 1	"t": 625790	"P": 1828.25	"F": 5143}
{"v": 1	"t": 625811	"P": 1834.75	"F": 5327}
{"v": 1	"t": 625831	"P": 1832.0	"F": 5525}
{"v": 1	"t": 625851	"P": 1836.0	"F": 5164}
{"v": 1	"t": 625872	"P": 1823.75	"F": 5101}
{"v": 1	"t": 625892	"P": 1835.5	"F": 5490}
{"v": 1	"t": 625912	"P": 1826.0	"F": 5252}
{"v": 1	"t": 625933	"P": 1830.25	"F": 5391}
{"v": 1	"t": 625953	"P": 1825.25	"F": 5312}
{"v": 1	"t": 625973	"P": 1833.0	"F": 5291}
{"v": 1	"t": 625993	"P": 1828.75	"F": 5389}
{"v": 1	"t": 626014	"P": 1829.0	"F": 5299}
{"v": 1	"t": 626034	"P": 1832.75	"F": 5227	"C": 47.85	"D": 3142	"sn": 54091779688249	"file": "/data/device_log/data0000.out"}
{"v": 1	"t": 626054	"P": 1832.0	"F": 5260}
{"v": 1	"t": 626075	"P": 1835.5	"F": 5156}
{"v": 1	"t": 626095	"P": 1830.0	"F": 5206}
{"v": 1	"t": 626115	"P": 1832.0	"F": 5285}
{"v": 1	"t": 626136	"P": 1827.75	"F": 5269}
{"v": 1	"t": 626156	"P": 1837.5	"F": 5331}
{"v": 1	"t": 626176	"P": 1826.75	"F": 5286}
{"v": 1	"t": 626196	"P": 1822.5	"F": 5415}
{"v": 1	"t": 626217	"P": 1829.25	"F": 5363}
{"v": 1	"t": 626237	"P": 1827.75	"F": 5264}
{"v": 1	"t": 626257	"P": 1840.0	"F": 5216}
{"v": 1	"t": 626278	"P": 1832.0	"F": 5202}
{"v": 1	"t": 626298	"P": 1823.0	"F": 5186}
{"v": 1	"t": 626318	"P": 1835.5	"F": 5413}
{"v": 1	"t": 626339	"P": 1835.5	"F": 5284}
{"v": 1	"t": 626359	"P": 1830.75	"F": 5248}
{"v": 1	"t": 626379	"P": 1818.25	"F": 5156}
{"v": 1	"t": 626399	"P": 1835.25	"F": 5365}
{"v": 1	"t": 626420	"P": 1836.25	"F": 5296}
{"v": 1	"t": 626440	"P": 1833.25	"F": 5347}
{"v": 1	"t": 626460	"P": 1833.25	"F": 5205}
{"v": 1	"t": 626481	"P": 1830.75	"F": 5330}
{"v": 1	"t": 626501	"P": 1832.75	"F": 5012}
{"v": 1	"t": 626521	"P": 1835.75	"F": 5243}
{"v": 1	"t": 626542	"P": 1824.0	"F": 5262}
{"v": 1	"t": 626562	"P": 1832.0	"F": 5258}
{"v": 1	"t": 626582	"P": 1832.5	"F": 5332}
{"v": 1	"t": 626602	"P": 1827.5	"F": 5259}
{"v": 1	"t": 626623	"P": 1831.25	"F": 5238}
{"v": 1	"t": 626643	"P": 1831.75	"F": 5400}
{"v": 1	"t": 626663	"P": 1836.5	"F": 5302}
{"v": 1	"t": 626684	"P": 1838.0	"F": 5347}
{"v": 1	"t": 626704	"P": 1828.0	"F": 5087}
{"v": 1	"t": 626724	"P": 1830.75	"F": 5292}
{"v": 1	"t": 626745	"P": 1832.0	"F": 5282}
{"v": 1	"t": 626765	"P": 1832.25	"F": 5364}
{"v": 1	"t": 626785	"P": 1825.25	"F": 5308}
{"v": 1	"t": 626805	"P": 1831.75	"F": 5211}
{"v": 1	"t": 626826	"P": 1829.25	"F": 5425}
{"v": 1	"t": 626846	"P": 1831.5	"F": 5211}
{"v": 1	"t": 626866	"P": 1839.0	"F": 5177}
{"v": 1	"t": 626887	"P": 1823.25	"F": 5261}
{"v": 1	"t": 626907	"P": 1832.25	"F": 5329}
{"v": 1	"t": 626927	"P": 1832.0	"F": 5313}
{"v": 1	"t": 626947	"P": 1833.75	"F": 5187}
{"v": 1	"t": 626968	"P": 1834.25	"F": 5345}
{"v": 1	"t": 626988	"P": 1827.25	"F": 5321}
{"v": 1	"t": 627008	"P": 1838.0	"F": 5435}
{"v": 1	"t": 627029	"P": 1836.0	"F": 5306}
{"v": 1	"t": 627049	"P": 1832.0	"F": 5564	"C": 47.825	"D": 3142	"sn": 54091779688249	"file": "/data/device_log/data0000.out"}
{"v": 1	"t": 627069	"P": 1830.25	"F": 5289}
{"v": 1	"t": 627090	"P": 1839.0	"F": 5186}
{"v": 1	"t": 627110	"P": 1827.5	"F": 5145}
{"v": 1	"t": 627130	"P": 1828.75	"F": 5401}
{"v": 1	"t": 627151	"P": 1829.25	"F": 5281}
{"v": 1	"t": 627171	"P": 1829.25	"F": 5330}
{"v": 1	"t": 627191	"P": 1825.25	"F": 5298}
{"v": 1	"t": 627212	"P": 1834.25	"F": 5289}
{"v": 1	"t": 627232	"P": 1832.0	"F": 5410}
{"v": 1	"t": 627252	"P": 1835.0	"F": 5121}
{"v": 1	"t": 627273	"P": 1829.75	"F": 5334}
{"v": 1	"t": 627293	"P": 1826.5	"F": 5291}
{"v": 1	"t": 627313	"P": 1831.0	"F": 5367}
{"v": 1	"t": 627334	"P": 1831.5	"F": 5301}
{"v": 1	"t": 627354	"P": 1836.25	"F": 5236}
{"v": 1	"t": 627374	"P": 1821.5	"F": 5224}
{"v": 1	"t": 627395	"P": 1831.75	"F": 5381}
{"v": 1	"t": 627415	"P": 1833.0	"F": 5283}
{"v": 1	"t": 627435	"P": 1827.25	"F": 5191}
{"v": 1	"t": 627456	"P": 1831.25	"F": 5306}
{"v": 1	"t": 627476	"P": 1831.5	"F": 5419}
{"v": 1	"t": 627496	"P": 1823.75	"F": 5356}
{"v": 1	"t": 627517	"P": 1822.5	"F": 5272}
{"v": 1	"t": 627537	"P": 1833.0	"F": 5327}
{"v": 1	"t": 627557	"P": 1831.75	"F": 5139}
{"v": 1	"t": 627577	"P": 1841.25	"F": 5309}
{"v": 1	"t": 627598	"P": 1819.5	"F": 5190}
{"v": 1	"t": 627618	"P": 1828.0	"F": 5255}
{"v": 1	"t": 627638	"P": 1832.75	"F": 5397}
{"v": 1	"t": 627659	"P": 1818.25	"F": 5292}
{"v": 1	"t": 627679	"P": 1832.75	"F": 5317}
{"v": 1	"t": 627699	"P": 1828.0	"F": 5353}
{"v": 1	"t": 627720	"P": 1837.5	"F": 5210}
{"v": 1	"t": 627740	"P": 1824.25	"F": 5382}
{"v": 1	"t": 627760	"P": 1828.25	"F": 5250}
{"v": 1	"t": 627780	"P": 1832.0	"F": 5361}
{"v": 1	"t": 627801	"P": 1831.75	"F": 5134}
{"v": 1	"t": 627821	"P": 1840.0	"F": 5346}
{"v": 1	"t": 627841	"P": 1828.0	"F": 5199}
{"v": 1	"t": 627862	"P": 1829.75	"F": 5373}
{"v": 1	"t": 627882	"P": 1824.25	"F": 5102}
{"v": 1	"t": 627902	"P": 1836.75	"F": 5246}
{"v": 1	"t": 627923	"P": 1825.0	"F": 5349}
{"v": 1	"t": 627943	"P": 1829.25	"F": 5443}
{"v": 1	"t": 627963	"P": 1829.0	"F": 5297}
{"v": 1	"t": 627983	"P": 1829.75	"F": 5311}
{"v": 1	"t": 628004	"P": 1832.25	"F": 5246}
{"v": 1	"t": 628024	"P": 1824.25	"F": 5051}
{"v": 1	"t": 628044	"P": 1829.75	"F": 5173}
{"v": 1	"t": 628065	"P": 1837.5	"F": 5281	"C": 47.815	"D": 3142	"sn": 54091779688249	"file": "/data/device_log/data0000.out"}
{"v": 1	"t": 628085	"P": 1822.25	"F": 5274}
{"v": 1	"t": 628105	"P": 1828.25	"F": 5276}
{"v": 1	"t": 628126	"P": 1823.75	"F": 5303}
{"v": 1	"t": 628146	"P": 1831.5	"F": 5353}
{"v": 1	"t": 628166	"P": 1833.5	"F": 5276}
{"v": 1	"t": 628186	"P": 1831.75	"F": 5150}
{"v": 1	"t": 628207	"P": 1830.5	"F": 5323}
{"v": 1	"t": 628227	"P": 1829.0	"F": 5336}
{"v": 1	"t": 628247	"P": 1840.0	"F": 5240}
{"v": 1	"t": 628268	"P": 1825.75	"F": 5386}
{"v": 1	"t": 628288	"P": 1837.75	"F": 5333}
{"v": 1	"t": 628308	"P": 1824.75	"F": 4960}
{"v": 1	"t": 628328	"P": 1835.75	"F": 5307}
{"v": 1	"t": 628349	"P": 1830.5	"F": 5370}
{"v": 1	"t": 628369	"P": 1824.5	"F": 5246}
{"v": 1	"t": 628389	"P": 1830.25	"F": 5220}
{"v": 1	"t": 628410	"P": 1832.0	"F": 5293}
{"v": 1	"t": 628430	"P": 1825.25	"F": 5376}
{"v": 1	"t": 628450	"P": 1824.0	"F": 5271}
{"v": 1	"t": 628471	"P": 1832.0	"F": 5375}
{"v": 1	"t": 628491	"P": 1831.5	"F": 5453}
{"v": 1	"t": 628511	"P": 1830.5	"F": 5276}
{"v": 1	"t": 628531	"P": 1833.25	"F": 5353}
{"v": 1	"t": 628552	"P": 1823.75	"F": 5379}
{"v": 1	"t": 628572	"P": 1834.25	"F": 5266}
{"v": 1	"t": 628592	"P": 1835.5	"F": 5370}
{"v": 1	"t": 628613	"P": 1824.5	"F": 5355}
{"v": 1	"t": 628633	"P": 1828.25	"F": 5361}
{"v": 1	"t": 628653	"P": 1834.25	"F": 5419}
{"v": 1	"t": 628674	"P": 1836.75	"F": 5314}
{"v": 1	"t": 628694	"P": 1832.0	"F": 5292}
{"v": 1	"t": 628714	"P": 1833.0	"F": 5431}
{"v": 1	"t": 628734	"P": 1831.5	"F": 5176}
{"v": 1	"t": 628755	"P": 1835.25	"F": 5297}
{"v": 1	"t": 628775	"P": 1832.25	"F": 5283}
{"v": 1	"t": 628795	"P": 1827.75	"F": 5320}
{"v": 1	"t": 628816	"P": 1827.0	"F": 5404}
{"v": 1	"t": 628836	"P": 1824.75	"F": 5342}
{"v": 1	"t": 628856	"P": 1824.75	"F": 5461}
{"v": 1	"t": 628876	"P": 1821.0	"F": 5440}
{"v": 1	"t": 628897	"P": 1833.0	"F": 5321}
{"v": 1	"t": 628917	"P": 1835.0	"F": 5378}
{"v": 1	"t": 628937	"P": 1828.75	"F": 5256}
{"v": 1	"t": 628958	"P": 1829.0	"F": 5337}
{"v": 1	"t": 628978	"P": 1828.75	"F": 5284}
{"v": 1	"t": 628998	"P": 1837.75	"F": 5238}
{"v": 1	"t": 629019	"P": 1835.25	"F": 5252}
{"v": 1	"t": 629039	"P": 1834.75	"F": 5344}
{"v": 1	"t": 629059	"P": 1824.25	"F": 5131}
{"v": 1	"t": 629080	"P": 1832.75	"F": 5438	"C": 47.81	"D": 3142	"sn": 54091779688249	"file": "/data/device_log/data0000.out"}
{"v": 1	"t": 629100	"P": 1828.5	"F": 5294}
{"v": 1	"t": 629120	"P": 1838.5	"F": 5263}
{"v": 1	"t": 629140	"P": 1835.0	"F": 5284}
{"v": 1	"t": 629161	"P": 1821.0	"F": 5223}
{"v": 1	"t": 629181	"P": 1838.0	"F": 5286}
{"v": 1	"t": 629201	"P": 1826.25	"F": 5270}
{"v": 1	"t": 629222	"P": 1836.25	"F": 5272}
{"v": 1	"t": 629242	"P": 1827.5	"F": 5282}
{"v": 1	"t": 629262	"P": 1831.0	"F": 5267}
{"v": 1	"t": 629283	"P": 1834.0	"F": 5223}
{"v": 1	"t": 629303	"P": 1835.5	"F": 5401}
{"v": 1	"t": 629323	"P": 1830.5	"F": 5349}
{"v": 1	"t": 629343	"P": 1829.5	"F": 5270}
{"v": 1	"t": 629364	"P": 1834.25	"F": 5278}
{"v": 1	"t": 629384	"P": 1831.5	"F": 5235}
{"v": 1	"t": 629404	"P": 1824.75	"F": 5434}
{"v": 1	"t": 629425	"P": 1823.0	"F": 5127}
{"v": 1	"t": 629445	"P": 1833.75	"F": 5407}
{"v": 1	"t": 629465	"P": 1830.75	"F": 5342}
{"v": 1	"t": 629485	"P": 1826.75	"F": 5368}
{"v": 1	"t": 629506	"P": 1833.25	"F": 5324}
{"v": 1	"t": 629526	"P": 1827.5	"F": 5180}
{"v": 1	"t": 629546	"P": 1831.0	"F": 5146}
{"v": 1	"t": 629567	"P": 1839.25	"F": 5409}
{"v": 1	"t": 629587	"P": 1836.0	"F": 5420}
{"v": 1	"t": 629607	"P": 1831.25	"F": 5461}
{"v": 1	"t": 629628	"P": 1829.0	"F": 5245}
{"v": 1	"t": 629648	"P": 1831.25	"F": 5301}
{"v": 1	"t": 629668	"P": 1822.25	"F": 5489}
{"v": 1	"t": 629689	"P": 1836.0	"F": 5256}
{"v": 1	"t": 629709	"P": 1820.75	"F": 5241}
{"v": 1	"t": 629729	"P": 1820.25	"F": 5409}
{"v": 1	"t": 629749	"P": 1830.5	"F": 5226}
{"v": 1	"t": 629770	"P": 1830.25	"F": 5234}
{"v": 1	"t": 629790	"P": 1824.75	"F": 5170}
{"v": 1	"t": 629810	"P": 1831.5	"F": 5007}
{"v": 1	"t": 629831	"P": 1828.0	"F": 5144}
{"v": 1	"t": 629851	"P": 1831.5	"F": 5170}
{"v": 1	"t": 629871	"P": 1821.75	"F": 5236}
{"v": 1	"t": 629891	"P": 1811.75	"F": 5352}
{"v": 1	"t": 629912	"P": 1805.75	"F": 5117}
{"v": 1	"t": 629932	"P": 1833.5	"F": 5394}
{"v": 1	"t": 629952	"P": 1834.75	"F": 5326}
{"v": 1	"t": 629973	"P": 1833.5	"F": 5273}
{"v": 1	"t": 629993	"P": 1819.75	"F": 5373}
{"v": 1	"t": 630013	"P": 1819.75	"F": 5327}
{"v": 1	"t": 630034	"P": 1827.0	"F": 5316}
{"v": 1	"t": 630054	"P": 1826.0	"F": 5205}
{"v": 1	"t": 630074	"P": 1824.25	"F": 5252}
{"v": 1	"t": 630094	"P": 1828.5	"F": 5223	"C": 47.815	"D": 3142	"sn": 54091779688249	"file": "/data/device_log/data0000.out"}
{"v": 1	"t": 630115	"P": 1828.75	"F": 5362}
{"v": 1	"t": 630135	"P": 1817.0	"F": 5143}
{"v": 1	"t": 630155	"P": 1829.5	"F": 5335}
{"v": 1	"t": 630176	"P": 1825.0	"F": 5165}
{"v": 1	"t": 630196	"P": 1828.0	"F": 5174}
{"v": 1	"t": 630216	"P": 1829.5	"F": 5325}
{"v": 1	"t": 630237	"P": 1822.5	"F": 5212}
{"v": 1	"t": 630257	"P": 1804.25	"F": 5372}
{"v": 1	"t": 630277	"P": 1813.75	"F": 5193}
{"v": 1	"t": 630297	"P": 1818.75	"F": 5234}
{"v": 1	"t": 630318	"P": 1821.75	"F": 5376}
{"v": 1	"t": 630338	"P": 1823.0	"F": 5315}
{"v": 1	"t": 630358	"P": 1822.25	"F": 5221}
{"v": 1	"t": 630379	"P": 1821.25	"F": 5116}
{"v": 1	"t": 630399	"P": 1811.75	"F": 5403}
{"v": 1	"t": 630419	"P": 1809.25	"F": 5224}
{"v": 1	"t": 630439	"P": 1819.25	"F": 5112}
{"v": 1	"t": 630460	"P": 1813.25	"F": 5330}
{"v": 1	"t": 630480	"P": 1819.0	"F": 5210}
{"v": 1	"t": 630500	"P": 1816.25	"F": 5431}
{"v": 1	"t": 630521	"P": 1824.75	"F": 5267}
{"v": 1	"t": 630541	"P": 1820.0	"F": 5300}
{"v": 1	"t": 630561	"P": 1820.0	"F": 5303}
{"v": 1	"t": 630582	"P": 1826.5	"F": 5499}
{"v": 1	"t": 630602	"P": 1815.25	"F": 5222}
{"v": 1	"t": 630622	"P": 1827.25	"F": 5213}
{"v": 1	"t": 630642	"P": 1828.75	"F": 5339}
{"v": 1	"t": 630663	"P": 1824.25	"F": 5328}
{"v": 1	"t": 630683	"P": 1818.5	"F": 5234}
{"v": 1	"t": 630703	"P": 1832.25	"F": 5403}
{"v": 1	"t": 630724	"P": 1823.75	"F": 5418}
{"v": 1	"t": 630744	"P": 1829.25	"F": 5244}
{"v": 1	"t": 630764	"P": 1828.5	"F": 5332}
{"v": 1	"t": 630785	"P": 1828.25	"F": 5296}
{"v": 1	"t": 630805	"P": 1822.75	"F": 5296}
{"v": 1	"t": 630825	"P": 1826.25	"F": 5244}
{"v": 1	"t": 630845	"P": 1818.0	"F": 5257}
{"v": 1	"t": 630866	"P": 1825.75	"F": 5095}
{"v": 1	"t": 630886	"P": 1824.75	"F": 5089}
{"v": 1	"t": 630906	"P": 1838.5	"F": 5405}
{"v": 1	"t": 630927	"P": 1826.0	"F": 5291}
{"v": 1	"t": 630947	"P": 1827.5	"F": 5336}
{"v": 1	"t": 630967	"P": 1826.25	"F": 5386}
{"v": 1	"t": 630988	"P": 1824.0	"F": 5327}
{"v": 1	"t": 631008	"P": 1833.5	"F": 5356}
{"v": 1	"t": 631028	"P": 1829.0	"F": 5121}
{"v": 1	"t": 631048	"P": 1832.75	"F": 5446}
{"v": 1	"t": 631069	"P": 1831.25	"F": 5260}
{"v": 1	"t": 631089	"P": 1829.0	"F": 5309}
{"v": 1	"t": 631109	"P": 1822.75	"F": 5273	"C": 47.825	"D": 3142	"sn": 54091779688249	"file": "/data/device_log/data0000.out"}
{"v": 1	"t": 631130	"P": 1827.5	"F": 5341}
{"v": 1	"t": 631150	"P": 1828.5	"F": 5170}
{"v": 1	"t": 631170	"P": 1827.0	"F": 5225}
{"v": 1	"t": 631191	"P": 1831.5	"F": 5232}
{"v": 1	"t": 631211	"P": 1826.75	"F": 5420}
{"v": 1	"t": 631231	"P": 1826.5	"F": 5191}
{"v": 1	"t": 631252	"P": 1830.0	"F": 5428}
{"v": 1	"t": 631272	"P": 1838.25	"F": 5286}
{"v": 1	"t": 631292	"P": 1842.5	"F": 5244}
{"v": 1	"t": 631313	"P": 1835.25	"F": 5221}
{"v": 1	"t": 631333	"P": 1835.5	"F": 5356}
{"v": 1	"t": 631353	"P": 1835.75	"F": 5178}
{"v": 1	"t": 631374	"P": 1839.75	"F": 5489}
{"v": 1	"t": 631394	"P": 1831.25	"F": 5365}
{"v": 1	"t": 631415	"P": 1841.0	"F": 5389}
{"v": 1	"t": 631435	"P": 1844.25	"F": 5111}
{"v": 1	"t": 631455	"P": 1828.5	"F": 5337}
{"v": 1	"t": 631476	"P": 1827.5	"F": 5357}
{"v": 1	"t": 631496	"P": 1834.25	"F": 5384}
{"v": 1	"t": 631516	"P": 1831.25	"F": 5425}
{"v": 1	"t": 631537	"P": 1828.25	"F": 5342}
{"v": 1	"t": 631557	"P": 1826.75	"F": 5358}
{"v": 1	"t": 631577	"P": 1823.0	"F": 5309}
{"v": 1	"t": 631598	"P": 1819.25	"F": 5346}
{"v": 1	"t": 631618	"P": 1826.25	"F": 5173}
{"v": 1	"t": 631639	"P": 1839.75	"F": 5279}
{"v": 1	"t": 631659	"P": 1828.5	"F": 5407}
{"v": 1	"t": 631679	"P": 1829.25	"F": 5167}
{"v": 1	"t": 631700	"P": 1839.75	"F": 5394}
{"v": 1	"t": 631720	"P": 1832.75	"F": 5343}
{"v": 1	"t": 631740	"P": 1832.0	"F": 5350}
{"v": 1	"t": 631761	"P": 1823.0	"F": 5446}
{"v": 1	"t": 631781	"P": 1827.5	"F": 5298}
{"v": 1	"t": 631802	"P": 1832.5	"F": 5135}
{"v": 1	"t": 631822	"P": 1823.5	"F": 5349}
{"v": 1	"t": 631842	"P": 1834.5	"F": 5463}
{"v": 1	"t": 631863	"P": 1829.25	"F": 5349}
{"v": 1	"t": 631883	"P": 1825.25	"F": 5336}
{"v": 1	"t": 631903	"P": 1833.25	"F": 5345}
{"v": 1	"t": 631924	"P": 1835.0	"F": 5178}
{"v": 1	"t": 631944	"P": 1825.5	"F": 5302}
{"v": 1	"t": 631965	"P": 1835.0	"F": 5254}
{"v": 1	"t": 631985	"P": 1824.5	"F": 5363}
{"v": 1	"t": 632005	"P": 1823.25	"F": 5342}
{"v": 1	"t": 632026	"P": 1829.25	"F": 5277}
{"v": 1	"t": 632046	"P": 1825.25	"F": 5334}
{"v": 1	"t": 632066	"P": 1830.5	"F": 5220}
{"v": 1	"t": 632087	"P": 1821.25	"F": 5358}
{"v": 1	"t": 632107	"P": 1830.75	"F": 5125}
{"v": 1	"t": 632128	"P": 1831.75	"F": 5310	"C": 47.84	"D": 3142	"sn": 54091779688249	"file": "/data/device_log/data0000.out"}
{"v": 1	"t": 632148	"P": 1833.25	"F": 5187}
{"v": 1	"t": 632168	"P": 1828.0	"F": 5292}
{"v": 1	"t": 632189	"P": 1835.5	"F": 5469}
{"v": 1	"t": 632209	"P": 1823.5	"F": 5253}
{"v": 1	"t": 632229	"P": 1837.75	"F": 5196}
{"v": 1	"t": 632250	"P": 1835.5	"F": 5295}
{"v": 1	"t": 632270	"P": 1827.5	"F": 5222}
{"v": 1	"t": 632291	"P": 1832.25	"F": 5291}
{"v": 1	"t": 632311	"P": 1826.0	"F": 5344}
{"v": 1	"t": 632331	"P": 1830.5	"F": 5379}
{"v": 1	"t": 632352	"P": 1832.0	"F": 5331}
{"v": 1	"t": 632372	"P": 1828.0	"F": 5305}
{"v": 1	"t": 632392	"P": 1834.0	"F": 5179}
{"v": 1	"t": 632413	"P": 1820.0	"F": 5101}
{"v": 1	"t": 632433	"P": 1828.0	"F": 5368}
{"v": 1	"t": 632453	"P": 1836.75	"F": 5316}
{"v": 1	"t": 632474	"P": 1822.5	"F": 5598}
{"v": 1	"t": 632494	"P": 1824.0	"F": 5272}
{"v": 1	"t": 632515	"P": 1825.0	"F": 5359}
{"v": 1	"t": 632535	"P": 1832.25	"F": 5172}
{"v": 1	"t": 632555	"P": 1830.75	"F": 5394}
{"v": 1	"t": 632576	"P": 1823.0	"F": 5255}
{"v": 1	"t": 632596	"P": 1835.5	"F": 5211}
{"v": 1	"t": 632617	"P": 1832.0	"F": 5336}
{"v": 1	"t": 632637	"P": 1826.75	"F": 5205}
{"v": 1	"t": 632657	"P": 1828.25	"F": 5384}
{"v": 1	"t": 632678	"P": 1822.5	"F": 5305}
{"v": 1	"t": 632698	"P": 1829.25	"F": 5443}
{"v": 1	"t": 632718	"P": 1833.75	"F": 5129}
{"v": 1	"t": 632739	"P": 1828.25	"F": 5412}
{"v": 1	"t": 632759	"P": 1819.75	"F": 5079}
{"v": 1	"t": 632780	"P": 1832.0	"F": 5350}
{"v": 1	"t": 632800	"P": 1827.25	"F": 5293}
{"v": 1	"t": 632820	"P": 1827.0	"F": 5252}
{"v": 1	"t": 632841	"P": 1826.0	"F": 5288}
{"v": 1	"t": 632861	"P": 1831.25	"F": 5248}
{"v": 1	"t": 632881	"P": 1826.5	"F": 5324}
{"v": 1	"t": 632902	"P": 1823.75	"F": 5222}
{"v": 1	"t": 632922	"P": 1832.5	"F": 5490}
{"v": 1	"t": 632943	"P": 1828.75	"F": 5468}
{"v": 1	"t": 632963	"P": 1824.5	"F": 5478}
{"v": 1	"t": 632983	"P": 1825.75	"F": 5531}
{"v": 1	"t": 633004	"P": 1829.25	"F": 5368}
{"v": 1	"t": 633024	"P": 1833.5	"F": 5284}
{"v": 1	"t": 633044	"P": 1825.0	"F": 5190}
{"v": 1	"t": 633065	"P": 1836.0	"F": 5321}
{"v": 1	"t": 633085	"P": 1823.75	"F": 5376}
{"v": 1	"t": 633106	"P": 1827.5	"F": 5313}
{"v": 1	"t": 633126	"P": 1832.0	"F": 5263}
{"v": 1	"t": 633146	"P": 1833.0	"F": 5184	"C": 47.79	"D": 3142	"sn": 54091779688249	"file": "/data/device_log/data0000.out"}
{"v": 1	"t": 633167	"P": 1825.75	"F": 5283}
{"v": 1	"t": 633187	"P": 1828.25	"F": 5258}
{"v": 1	"t": 633207	"P": 1831.5	"F": 5428}
{"v": 1	"t": 633228	"P": 1837.25	"F": 5344}
{"v": 1	"t": 633248	"P": 1828.25	"F": 5276}
{"v": 1	"t": 633268	"P": 1834.25	"F": 5219}
{"v": 1	"t": 633289	"P": 1836.75	"F": 5450}
{"v": 1	"t": 633309	"P": 1827.75	"F": 5394}
{"v": 1	"t": 633329	"P": 1828.75	"F": 5349}
{"v": 1	"t": 633350	"P": 1827.5	"F": 5367}
{"v": 1	"t": 633370	"P": 1837.25	"F": 5295}
{"v": 1	"t": 633390	"P": 1830.5	"F": 5230}
{"v": 1	"t": 633411	"P": 1836.5	"F": 5459}
{"v": 1	"t": 633431	"P": 1835.0	"F": 5185}
{"v": 1	"t": 633451	"P": 1828.25	"F": 5148}
{"v": 1	"t": 633472	"P": 1827.25	"F": 5205}
{"v": 1	"t": 633492	"P": 1834.25	"F": 5153}
{"v": 1	"t": 633512	"P": 1836.25	"F": 5441}
{"v": 1	"t": 633533	"P": 1832.0	"F": 5073}
{"v": 1	"t": 633553	"P": 1830.5	"F": 5511}
{"v": 1	"t": 633573	"P": 1837.0	"F": 5314}
{"v": 1	"t": 633593	"P": 1836.0	"F": 5171}
{"v": 1	"t": 633614	"P": 1829.75	"F": 4962}
{"v": 1	"t": 633634	"P": 1824.25	"F": 5304}
{"v": 1	"t": 633654	"P": 1823.5	"F": 5336}
{"v": 1	"t": 633675	"P": 1833.25	"F": 5196}
{"v": 1	"t": 633695	"P": 1832.0	"F": 5193}
{"v": 1	"t": 633715	"P": 1834.25	"F": 5411}
{"v": 1	"t": 633736	"P": 1832.75	"F": 5269}
{"v": 1	"t": 633756	"P": 1839.75	"F": 5376}
{"v": 1	"t": 633776	"P": 1845.0	"F": 5227}
{"v": 1	"t": 633797	"P": 1829.25	"F": 5199}
{"v": 1	"t": 633817	"P": 1834.0	"F": 5176}
{"v": 1	"t": 633837	"P": 1827.0	"F": 5165}
{"v": 1	"t": 633857	"P": 1842.5	"F": 5318}
{"v": 1	"t": 633878	"P": 1831.0	"F": 5471}
{"v": 1	"t": 633898	"P": 1833.75	"F": 5248}
{"v": 1	"t": 633918	"P": 1830.5	"F": 5230}
{"v": 1	"t": 633939	"P": 1827.75	"F": 5423}
{"v": 1	"t": 633959	"P": 1830.75	"F": 5376}
{"v": 1	"t": 633979	"P": 1828.25	"F": 5288}
{"v": 1	"t": 634000	"P": 1830.25	"F": 5232}
{"v": 1	"t": 634020	"P": 1824.25	"F": 5349}
{"v": 1	"t": 634040	"P": 1835.5	"F": 5420}
{"v": 1	"t": 634060	"P": 1831.25	"F": 5257}
{"v": 1	"t": 634081	"P": 1841.25	"F": 5190}
{"v": 1	"t": 634101	"P": 1832.25	"F": 5412}
{"v": 1	"t": 634121	"P": 1831.75	"F": 5361}
{"v": 1	"t": 634142	"P": 1827.75	"F": 5471}
{"v": 1	"t": 634162	"P": 1832.5	"F": 5335	"C": 47.8	"D": 3142	"sn": 54091779688249	"file": "/data/device_log/data0000.out"}
{"v": 1	"t": 634182	"P": 1833.75	"F": 5410}
{"v": 1	"t": 634203	"P": 1829.75	"F": 5339}
{"v": 1	"t": 634223	"P": 1818.25	"F": 5161}
{"v": 1	"t": 634243	"P": 1823.25	"F": 5257}
{"v": 1	"t": 634263	"P": 1829.0	"F": 5128}
{"v": 1	"t": 634284	"P": 1827.25	"F": 5292}
{"v": 1	"t": 634304	"P": 1823.25	"F": 5370}
{"v": 1	"t": 634324	"P": 1828.75	"F": 5456}
{"v": 1	"t": 634345	"P": 1826.0	"F": 5436}
{"v": 1	"t": 634365	"P": 1827.25	"F": 5372}
{"v": 1	"t": 634385	"P": 1830.75	"F": 5504}
{"v": 1	"t": 634406	"P": 1826.75	"F": 5324}
{"v": 1	"t": 634426	"P": 1835.5	"F": 5296}
{"v": 1	"t": 634446	"P": 1828.25	"F": 5341}
{"v": 1	"t": 634466	"P": 1829.5	"F": 5326}
{"v": 1	"t": 634487	"P": 1823.5	"F": 5323}
{"v": 1	"t": 634507	"P": 1827.5	"F": 5296}
{"v": 1	"t": 634527	"P": 1836.0	"F": 5229}
{"v": 1	"t": 634548	"P": 1823.0	"F": 5226}
{"v": 1	"t": 634568	"P": 1820.75	"F": 5136}
{"v": 1	"t": 634588	"P": 1832.75	"F": 5237}
{"v": 1	"t": 634609	"P": 1828.0	"F": 5292}
{"v": 1	"t": 634629	"P": 1828.5	"F": 5297}
{"v": 1	"t": 634649	"P": 1830.0	"F": 5433}
{"v": 1	"t": 634670	"P": 1844.75	"F": 5055}
{"v": 1	"t": 634690	"P": 1825.25	"F": 5355}
{"v": 1	"t": 634710	"P": 1834.25	"F": 5274}
{"v": 1	"t": 634731	"P": 1833.25	"F": 5378}
{"v": 1	"t": 634751	"P": 1837.25	"F": 5144}
{"v": 1	"t": 634771	"P": 1830.75	"F": 5034}
{"v": 1	"t": 634792	"P": 1833.75	"F": 5228}
{"v": 1	"t": 634812	"P": 1831.0	"F": 5424}
{"v": 1	"t": 634832	"P": 1830.25	"F": 5252}
{"v": 1	"t": 634853	"P": 1831.0	"F": 5119}
{"v": 1	"t": 634873	"P": 1826.75	"F": 5291}
{"v": 1	"t": 634893	"P": 1831.0	"F": 5203}
{"v": 1	"t": 634914	"P": 1833.0	"F": 5226}
{"v": 1	"t": 634934	"P": 1826.5	"F": 5430}
{"v": 1	"t": 634954	"P": 1823.25	"F": 5195}
{"v": 1	"t": 634975	"P": 1832.25	"F": 5291}
{"v": 1	"t": 634995	"P": 1826.0	"F": 5517}
{"v": 1	"t": 635015	"P": 1828.75	"F": 5215}
{"v": 1	"t": 635036	"P": 1825.5	"F": 5267}
{"v": 1	"t": 635056	"P": 1829.0	"F": 5306}
{"v": 1	"t": 635076	"P": 1836.5	"F": 5145}
{"v": 1	"t": 635096	"P": 1831.25	"F": 5400}
{"v": 1	"t": 635117	"P": 1825.0	"F": 5239}
{"v": 1	"t": 635137	"P": 1820.5	"F": 5250}
{"v": 1	"t": 635157	"P": 1836.0	"F": 5325}
{"v": 1	"t": 635178	"P": 1826.0	"F": 5262	"C": 47.805	"D": 3142	"sn": 54091779688249	"file": "/data/device_log/data0000.out"}
{"v": 1	"t": 635198	"P": 1827.25	"F": 5283}
{"v": 1	"t": 635218	"P": 1823.25	"F": 5450}
{"v": 1	"t": 635238	"P": 1831.25	"F": 5491}
{"v": 1	"t": 635259	"P": 1830.0	"F": 5260}
{"v": 1	"t": 635279	"P": 1827.25	"F": 5290}
{"v": 1	"t": 635299	"P": 1832.75	"F": 5274}
{"v": 1	"t": 635320	"P": 1825.75	"F": 5422}
{"v": 1	"t": 635340	"P": 1827.0	"F": 5141}
{"v": 1	"t": 635360	"P": 1831.5	"F": 5143}
{"v": 1	"t": 635381	"P": 1834.0	"F": 5313}
{"v": 1	"t": 635401	"P": 1827.75	"F": 5283}
{"v": 1	"t": 635421	"P": 1827.25	"F": 5374}
{"v": 1	"t": 635442	"P": 1827.0	"F": 5277}
{"v": 1	"t": 635462	"P": 1820.25	"F": 5422}
{"v": 1	"t": 635482	"P": 1832.0	"F": 5333}
{"v": 1	"t": 635503	"P": 1833.75	"F": 5302}
{"v": 1	"t": 635523	"P": 1826.5	"F": 5457}
{"v": 1	"t": 635543	"P": 1827.25	"F": 5219}
{"v": 1	"t": 635564	"P": 1831.75	"F": 5444}
{"v": 1	"t": 635584	"P": 1834.0	"F": 5268}
{"v": 1	"t": 635604	"P": 1835.5	"F": 5284}
{"v": 1	"t": 635624	"P": 1824.75	"F": 5284}
{"v": 1	"t": 635645	"P": 1830.0	"F": 5303}
{"v": 1	"t": 635665	"P": 1828.25	"F": 5261}
{"v": 1	"t": 635685	"P": 1828.0	"F": 5364}
{"v": 1	"t": 635706	"P": 1829.5	"F": 5190}
{"v": 1	"t": 635726	"P": 1832.0	"F": 5274}
{"v": 1	"t": 635746	"P": 1821.5	"F": 5097}
{"v": 1	"t": 635767	"P": 1823.5	"F": 5335}
{"v": 1	"t": 635787	"P": 1831.25	"F": 5354}
{"v": 1	"t": 635807	"P": 1827.75	"F": 5392}
{"v": 1	"t": 635828	"P": 1833.0	"F": 5348}
{"v": 1	"t": 635848	"P": 1823.25	"F": 5396}
{"v": 1	"t": 635868	"P": 1829.0	"F": 5252}
{"v": 1	"t": 635888	"P": 1837.0	"F": 5281}
{"v": 1	"t": 635909	"P": 1831.5	"F": 5371}
{"v": 1	"t": 635929	"P": 1823.75	"F": 5340}
{"v": 1	"t": 635950	"P": 1832.25	"F": 5355}
{"v": 1	"t": 635970	"P": 1829.25	"F": 5377}
{"v": 1	"t": 635990	"P": 1827.5	"F": 5425}
{"v": 1	"t": 636011	"P": 1830.5	"F": 5258}
{"v": 1	"t": 636031	"P": 1829.75	"F": 5431}
{"v": 1	"t": 636051	"P": 1826.0	"F": 5502}
{"v": 1	"t": 636072	"P": 1828.25	"F": 5236}
{"v": 1	"t": 636092	"P": 1820.5	"F": 5268}
{"v": 1	"t": 636112	"P": 1833.25	"F": 5316}
{"v": 1	"t": 636133	"P": 1831.0	"F": 5132}
{"v": 1	"t": 636153	"P": 1830.25	"F": 5314}
{"v": 1	"t": 636173	"P": 1833.75	"F": 5309}
{"v": 1	"t": 636193	"P": 1833.5	"F": 5114	"C": 47.8	"D": 3142	"sn": 54091779688249	"file": "/data/device_log/data0000.out"}
{"v": 1	"t": 636214	"P": 1825.5	"F": 5259}
{"v": 1	"t": 636234	"P": 1833.75	"F": 5261}
{"v": 1	"t": 636254	"P": 1832.75	"F": 5175}
{"v": 1	"t": 636275	"P": 1825.0	"F": 5309}
{"v": 1	"t": 636295	"P": 1832.5	"F": 5401}
{"v": 1	"t": 636315	"P": 1819.5	"F": 5281}
{"v": 1	"t": 636336	"P": 1834.5	"F": 5200}
{"v": 1	"t": 636356	"P": 1838.0	"F": 5337}
{"v": 1	"t": 636376	"P": 1823.5	"F": 5306}
{"v": 1	"t": 636397	"P": 1833.0	"F": 5265}
{"v": 1	"t": 636417	"P": 1829.75	"F": 5103}
{"v": 1	"t": 636437	"P": 1836.75	"F": 5359}
{"v": 1	"t": 636458	"P": 1830.75	"F": 5365}
{"v": 1	"t": 636478	"P": 1832.0	"F": 5408}
{"v": 1	"t": 636499	"P": 1833.5	"F": 5334}
{"v": 1	"t": 636519	"P": 1831.5	"F": 5295}
{"v": 1	"t": 636539	"P": 1825.5	"F": 5290}
{"v": 1	"t": 636559	"P": 1827.75	"F": 5160}
{"v": 1	"t": 636580	"P": 1834.0	"F": 5359}
{"v": 1	"t": 636600	"P": 1825.0	"F": 5347}
{"v": 1	"t": 636620	"P": 1833.5	"F": 5486}
{"v": 1	"t": 636641	"P": 1825.0	"F": 5366}
{"v": 1	"t": 636661	"P": 1832.25	"F": 5308}
{"v": 1	"t": 636681	"P": 1832.5	"F": 5297}
{"v": 1	"t": 636702	"P": 1830.75	"F": 5351}
{"v": 1	"t": 636722	"P": 1832.75	"F": 5395}
{"v": 1	"t": 636742	"P": 1830.5	"F": 5242}
{"v": 1	"t": 636763	"P": 1838.0	"F": 5266}
{"v": 1	"t": 636783	"P": 1824.75	"F": 5156}
{"v": 1	"t": 636803	"P": 1828.25	"F": 5112}
{"v": 1	"t": 636823	"P": 1839.0	"F": 5376}
{"v": 1	"t": 636844	"P": 1832.5	"F": 5232}
{"v": 1	"t": 636864	"P": 1833.75	"F": 5361}
{"v": 1	"t": 636884	"P": 1821.5	"F": 5206}
{"v": 1	"t": 636905	"P": 1837.75	"F": 5253}
{"v": 1	"t": 636925	"P": 1829.0	"F": 5337}
{"v": 1	"t": 636945	"P": 1825.0	"F": 5232}
{"v": 1	"t": 636966	"P": 1830.5	"F": 5329}
{"v": 1	"t": 636986	"P": 1827.75	"F": 5287}
{"v": 1	"t": 637006	"P": 1835.25	"F": 5324}
{"v": 1	"t": 637027	"P": 1828.75	"F": 5424}
{"v": 1	"t": 637047	"P": 1823.25	"F": 5420}
{"v": 1	"t": 637068	"P": 1832.25	"F": 5146}
{"v": 1	"t": 637088	"P": 1833.0	"F": 5332}
{"v": 1	"t": 637108	"P": 1830.75	"F": 5234}
{"v": 1	"t": 637129	"P": 1837.25	"F": 5301}
{"v": 1	"t": 637149	"P": 1826.25	"F": 5255}
{"v": 1	"t": 637169	"P": 1829.25	"F": 5297}
{"v": 1	"t": 637190	"P": 1828.5	"F": 5342}
{"v": 1	"t": 637210	"P": 1824.0	"F": 5392	"C": 47.815	"D": 3142	"sn": 54091779688249	"file": "/data/device_log/data0000.out"}
{"v": 1	"t": 637230	"P": 1825.5	"F": 5287}
{"v": 1	"t": 637250	"P": 1822.5	"F": 5295}
{"v": 1	"t": 637271	"P": 1832.75	"F": 5321}
{"v": 1	"t": 637291	"P": 1828.75	"F": 5443}
{"v": 1	"t": 637311	"P": 1829.5	"F": 5498}
{"v": 1	"t": 637332	"P": 1826.0	"F": 5254}
{"v": 1	"t": 637352	"P": 1832.75	"F": 5357}
{"v": 1	"t": 637372	"P": 1829.25	"F": 5215}
{"v": 1	"t": 637393	"P": 1833.25	"F": 5220}
{"v": 1	"t": 637413	"P": 1817.75	"F": 5340}
{"v": 1	"t": 637433	"P": 1831.25	"F": 5302}
{"v": 1	"t": 637454	"P": 1827.25	"F": 5261}
{"v": 1	"t": 637474	"P": 1832.25	"F": 5253}
{"v": 1	"t": 637494	"P": 1829.75	"F": 5265}
{"v": 1	"t": 637514	"P": 1830.5	"F": 5224}
{"v": 1	"t": 637535	"P": 1827.25	"F": 5200}
{"v": 1	"t": 637555	"P": 1833.0	"F": 5410}
{"v": 1	"t": 637576	"P": 1827.75	"F": 5328}
{"v": 1	"t": 637596	"P": 1832.5	"F": 5331}
{"v": 1	"t": 637616	"P": 1831.5	"F": 5418}
{"v": 1	"t": 637637	"P": 1825.75	"F": 5296}
{"v": 1	"t": 637657	"P": 1832.0	"F": 5302}
{"v": 1	"t": 637677	"P": 1836.5	"F": 5412}
{"v": 1	"t": 637698	"P": 1831.5	"F": 5145}
{"v": 1	"t": 637718	"P": 1832.0	"F": 5241}
{"v": 1	"t": 637738	"P": 1831.5	"F": 5308}
{"v": 1	"t": 637759	"P": 1829.0	"F": 5386}
{"v": 1	"t": 637779	"P": 1825.5	"F": 5459}
{"v": 1	"t": 637799	"P": 1823.75	"F": 5212}
{"v": 1	"t": 637819	"P": 1828.75	"F": 5374}
{"v": 1	"t": 637840	"P": 1837.25	"F": 5422}
{"v": 1	"t": 637860	"P": 1839.25	"F": 5208}
{"v": 1	"t": 637880	"P": 1823.75	"F": 5302}
{"v": 1	"t": 637901	"P": 1832.25	"F": 5228}
{"v": 1	"t": 637921	"P": 1834.25	"F": 5381}
{"v": 1	"t": 637941	"P": 1822.0	"F": 5305}
{"v": 1	"t": 637962	"P": 1830.25	"F": 5088}
{"v": 1	"t": 637982	"P": 1826.0	"F": 5149}
{"v": 1	"t": 638002	"P": 1832.0	"F": 5361}
{"v": 1	"t": 638023	"P": 1832.25	"F": 5311}
{"v": 1	"t": 638043	"P": 1827.75	"F": 5214}
{"v": 1	"t": 638063	"P": 1826.0	"F": 5352}
{"v": 1	"t": 638083	"P": 1836.75	"F": 5272}
{"v": 1	"t": 638104	"P": 1833.5	"F": 5221}
{"v": 1	"t": 638124	"P": 1826.0	"F": 5084}
{"v": 1	"t": 638145	"P": 1836.0	"F": 5111}
{"v": 1	"t": 638165	"P": 1834.25	"F": 5444}
{"v": 1	"t": 638186	"P": 1833.0	"F": 5320}
{"v": 1	"t": 638206	"P": 1840.0	"F": 5349}
{"v": 1	"t": 638227	"P": 1831.25	"F": 5185	"C": 47.795	"D": 3142	"sn": 54091779688249	"file": "/data/device_log/data0000.out"}
{"v": 1	"t": 638247	"P": 1838.0	"F": 5327}
{"v": 1	"t": 638268	"P": 1820.5	"F": 5395}
{"v": 1	"t": 638288	"P": 1829.5	"F": 5275}
{"v": 1	"t": 638309	"P": 1832.5	"F": 5183}
{"v": 1	"t": 638329	"P": 1831.0	"F": 5271}
{"v": 1	"t": 638349	"P": 1823.75	"F": 5474}
{"v": 1	"t": 638369	"P": 1833.5	"F": 5268}
{"v": 1	"t": 638390	"P": 1828.5	"F": 5224}
{"v": 1	"t": 638410	"P": 1838.5	"F": 5262}
{"v": 1	"t": 638430	"P": 1823.25	"F": 5407}
{"v": 1	"t": 638451	"P": 1828.25	"F": 5265}
{"v": 1	"t": 638471	"P": 1837.75	"F": 5291}
{"v": 1	"t": 638491	"P": 1832.75	"F": 5350}
{"v": 1	"t": 638512	"P": 1827.75	"F": 5529}
{"v": 1	"t": 638532	"P": 1824.75	"F": 5169}
{"v": 1	"t": 638552	"P": 1841.25	"F": 5325}
{"v": 1	"t": 638572	"P": 1829.0	"F": 5365}
{"v": 1	"t": 638593	"P": 1829.5	"F": 5204}
{"v": 1	"t": 638613	"P": 1831.75	"F": 5284}
{"v": 1	"t": 638633	"P": 1826.75	"F": 5236}
{"v": 1	"t": 638654	"P": 1833.5	"F": 5455}
{"v": 1	"t": 638674	"P": 1829.5	"F": 5296}
{"v": 1	"t": 638694	"P": 1821.25	"F": 5261}
{"v": 1	"t": 638715	"P": 1837.0	"F": 5077}
{"v": 1	"t": 638735	"P": 1831.5	"F": 5325}
{"v": 1	"t": 638755	"P": 1829.5	"F": 5234}
{"v": 1	"t": 638776	"P": 1834.5	"F": 5313}
{"v": 1	"t": 638796	"P": 1830.0	"F": 5400}
{"v": 1	"t": 638816	"P": 1833.25	"F": 5355}
{"v": 1	"t": 638837	"P": 1833.25	"F": 5123}
{"v": 1	"t": 638857	"P": 1829.75	"F": 5129}
{"v": 1	"t": 638878	"P": 1832.25	"F": 5425}
{"v": 1	"t": 638898	"P": 1832.0	"F": 5254}
{"v": 1	"t": 638918	"P": 1829.5	"F": 5368}
{"v": 1	"t": 638938	"P": 1833.0	"F": 5297}
{"v": 1	"t": 638959	"P": 1827.0	"F": 5367}
{"v": 1	"t": 638979	"P": 1819.25	"F": 5365}
{"v": 1	"t": 638999	"P": 1827.25	"F": 5232}
{"v": 1	"t": 639020	"P": 1829.5	"F": 5348}
{"v": 1	"t": 639040	"P": 1830.0	"F": 5258}
{"v": 1	"t": 639060	"P": 1831.5	"F": 5183}
{"v": 1	"t": 639081	"P": 1823.25	"F": 5367}
{"v": 1	"t": 639101	"P": 1830.5	"F": 5191}
{"v": 1	"t": 639121	"P": 1835.0	"F": 5267}
{"v": 1	"t": 639141	"P": 1822.25	"F": 5503}
{"v": 1	"t": 639162	"P": 1826.25	"F": 5250}
{"v": 1	"t": 639182	"P": 1835.0	"F": 5347}
{"v": 1	"t": 639202	"P": 1831.25	"F": 5255}
{"v": 1	"t": 639223	"P": 1837.75	"F": 5336}
{"v": 1	"t": 639243	"P": 1828.75	"F": 5294	"C": 47.785	"D": 3142	"sn": 54091779688249	"file": "/data/device_log/data0000.out"}
{"v": 1	"t": 639263	"P": 1832.25	"F": 5261}
{"v": 1	"t": 639284	"P": 1844.5	"F": 5272}
{"v": 1	"t": 639304	"P": 1824.0	"F": 5320}
{"v": 1	"t": 639324	"P": 1825.0	"F": 5320}
{"v": 1	"t": 639345	"P": 1823.25	"F": 5197}
{"v": 1	"t": 639365	"P": 1830.5	"F": 5109}
{"v": 1	"t": 639385	"P": 1825.25	"F": 5212}
{"v": 1	"t": 639406	"P": 1831.25	"F": 5254}
{"v": 1	"t": 639426	"P": 1835.5	"F": 5375}
{"v": 1	"t": 639446	"P": 1827.0	"F": 5261}
{"v": 1	"t": 639467	"P": 1834.75	"F": 5239}
{"v": 1	"t": 639487	"P": 1826.0	"F": 5166}
{"v": 1	"t": 639507	"P": 1837.25	"F": 5350}
{"v": 1	"t": 639528	"P": 1820.25	"F": 5184}
{"v": 1	"t": 639548	"P": 1835.0	"F": 5253}
{"v": 1	"t": 639568	"P": 1821.5	"F": 5249}
{"v": 1	"t": 639589	"P": 1837.0	"F": 5453}
{"v": 1	"t": 639609	"P": 1831.5	"F": 5375}
{"v": 1	"t": 639629	"P": 1826.25	"F": 5426}
{"v": 1	"t": 639649	"P": 1828.25	"F": 5272}
{"v": 1	"t": 639670	"P": 1835.5	"F": 5315}
{"v": 1	"t": 639690	"P": 1830.25	"F": 5224}
{"v": 1	"t": 639710	"P": 1824.75	"F": 5301}
{"v": 1	"t": 639731	"P": 1830.25	"F": 5382}
{"v": 1	"t": 639751	"P": 1831.0	"F": 5354}
{"v": 1	"t": 639771	"P": 1829.5	"F": 5315}
{"v": 1	"t": 639792	"P": 1822.0	"F": 5349}
{"v": 1	"t": 639812	"P": 1826.0	"F": 5163}
{"v": 1	"t": 639832	"P": 1832.75	"F": 5368}
{"v": 1	"t": 639853	"P": 1824.75	"F": 5256}
{"v": 1	"t": 639873	"P": 1823.5	"F": 5253}
{"v": 1	"t": 639893	"P": 1832.25	"F": 5279}
{"v": 1	"t": 639914	"P": 1827.25	"F": 5387}
{"v": 1	"t": 639934	"P": 1831.0	"F": 5191}
{"v": 1	"t": 639955	"P": 1831.25	"F": 5319}
{"v": 1	"t": 639975	"P": 1819.5	"F": 5324}
{"v": 1	"t": 639995	"P": 1831.0	"F": 5414}
{"v": 1	"t": 640015	"P": 1827.25	"F": 5283}
{"v": 1	"t": 640036	"P": 1829.0	"F": 5230}
{"v": 1	"t": 640056	"P": 1830.0	"F": 5359}
{"v": 1	"t": 640076	"P": 1832.0	"F": 5398}
{"v": 1	"t": 640097	"P": 1825.75	"F": 5305}
{"v": 1	"t": 640117	"P": 1827.75	"F": 5441}
{"v": 1	"t": 640137	"P": 1835.0	"F": 5216}
{"v": 1	"t": 640158	"P": 1831.75	"F": 5263}
{"v": 1	"t": 640178	"P": 1822.5	"F": 5428}
{"v": 1	"t": 640198	"P": 1829.0	"F": 5221}
{"v": 1	"t": 640218	"P": 1833.25	"F": 5217}
{"v": 1	"t": 640239	"P": 1830.25	"F": 5337}
{"v": 1	"t": 640259	"P": 1826.0	"F": 5360	"C": 47.79	"D": 3142	"sn": 54091779688249	"file": "/data/device_log/data0000.out"}
{"v": 1	"t": 640279	"P": 1821.5	"F": 5348}
{"v": 1	"t": 640300	"P": 1837.25	"F": 5265}
{"v": 1	"t": 640320	"P": 1831.75	"F": 5358}
{"v": 1	"t": 640340	"P": 1816.0	"F": 5209}
{"v": 1	"t": 640361	"P": 1828.75	"F": 5500}
{"v": 1	"t": 640381	"P": 1833.0	"F": 5449}
{"v": 1	"t": 640401	"P": 1823.75	"F": 5356}
{"v": 1	"t": 640422	"P": 1828.0	"F": 5314}
{"v": 1	"t": 640442	"P": 1828.5	"F": 5454}
{"v": 1	"t": 640462	"P": 1831.75	"F": 5293}
{"v": 1	"t": 640483	"P": 1828.75	"F": 5340}
{"v": 1	"t": 640503	"P": 1829.25	"F": 5386}
{"v": 1	"t": 640523	"P": 1826.75	"F": 5340}
{"v": 1	"t": 640544	"P": 1832.5	"F": 5404}
{"v": 1	"t": 640564	"P": 1821.0	"F": 5281}
{"v": 1	"t": 640584	"P": 1819.5	"F": 5422}
{"v": 1	"t": 640605	"P": 1831.0	"F": 5239}
{"v": 1	"t": 640625	"P": 1825.25	"F": 5182}
{"v": 1	"t": 640645	"P": 1828.25	"F": 5269}
{"v": 1	"t": 640666	"P": 1832.0	"F": 5395}
{"v": 1	"t": 640686	"P": 1833.75	"F": 5295}
{"v": 1	"t": 640706	"P": 1828.5	"F": 5367}
{"v": 1	"t": 640726	"P": 1827.5	"F": 5351}
{"v": 1	"t": 640747	"P": 1827.5	"F": 5149}
{"v": 1	"t": 640767	"P": 1835.25	"F": 5238}
{"v": 1	"t": 640787	"P": 1828.25	"F": 5353}
{"v": 1	"t": 640808	"P": 1825.5	"F": 5300}
{"v": 1	"t": 640828	"P": 1833.5	"F": 5366}
{"v": 1	"t": 640848	"P": 1830.5	"F": 5305}
{"v": 1	"t": 640869	"P": 1834.75	"F": 5175}
{"v": 1	"t": 640889	"P": 1834.0	"F": 5240}
{"v": 1	"t": 640909	"P": 1823.25	"F": 5417}
{"v": 1	"t": 640930	"P": 1829.25	"F": 5304}
{"v": 1	"t": 640950	"P": 1835.75	"F": 5297}
{"v": 1	"t": 640970	"P": 1833.5	"F": 5450}
{"v": 1	"t": 640991	"P": 1827.5	"F": 5318}
{"v": 1	"t": 641011	"P": 1823.0	"F": 5269}
{"v": 1	"t": 641031	"P": 1825.0	"F": 5302}
{"v": 1	"t": 641052	"P": 1829.0	"F": 5321}
{"v": 1	"t": 641072	"P": 1832.5	"F": 5194}
{"v": 1	"t": 641092	"P": 1834.25	"F": 5365}
{"v": 1	"t": 641113	"P": 1823.75	"F": 5261}
{"v": 1	"t": 641133	"P": 1828.75	"F": 5425}
{"v": 1	"t": 641153	"P": 1827.25	"F": 5327}
{"v": 1	"t": 641174	"P": 1840.75	"F": 5151}
{"v": 1	"t": 641194	"P": 1822.0	"F": 5134}
{"v": 1	"t": 641214	"P": 1830.75	"F": 5373}
{"v": 1	"t": 641235	"P": 1825.0	"F": 5250}
{"v": 1	"t": 641255	"P": 1837.25	"F": 5179}
{"v": 1	"t": 641275	"P": 1826.5	"F": 5370	"C": 47.81	"D": 3142	"sn": 54091779688249	"file": "/data/device_log/data0000.out"}
{"v": 1	"t": 641296	"P": 1829.0	"F": 5065}
{"v": 1	"t": 641316	"P": 1833.5	"F": 5280}
{"v": 1	"t": 641336	"P": 1826.0	"F": 5256}
{"v": 1	"t": 641356	"P": 1830.25	"F": 5359}
{"v": 1	"t": 641377	"P": 1820.75	"F": 5116}
{"v": 1	"t": 641397	"P": 1828.75	"F": 5262}
{"v": 1	"t": 641417	"P": 1838.0	"F": 5377}
{"v": 1	"t": 641438	"P": 1829.75	"F": 5316}
{"v": 1	"t": 641458	"P": 1829.25	"F": 5303}
{"v": 1	"t": 641478	"P": 1834.5	"F": 5198}
{"v": 1	"t": 641499	"P": 1831.0	"F": 5282}
{"v": 1	"t": 641519	"P": 1830.25	"F": 5370}
{"v": 1	"t": 641539	"P": 1821.25	"F": 5250}
{"v": 1	"t": 641560	"P": 1828.75	"F": 5322}
{"v": 1	"t": 641580	"P": 1830.75	"F": 5246}
{"v": 1	"t": 641601	"P": 1823.5	"F": 5357}
{"v": 1	"t": 641621	"P": 1831.75	"F": 5357}
{"v": 1	"t": 641642	"P": 1824.25	"F": 5297}
{"v": 1	"t": 641662	"P": 1834.0	"F": 5231}
{"v": 1	"t": 641683	"P": 1832.5	"F": 5364}
{"v": 1	"t": 641703	"P": 1829.0	"F": 5298}
{"v": 1	"t": 641723	"P": 1828.5	"F": 5251}
{"v": 1	"t": 641744	"P": 1827.5	"F": 5347}
{"v": 1	"t": 641764	"P": 1832.5	"F": 5500}
{"v": 1	"t": 641785	"P": 1828.5	"F": 5422}
{"v": 1	"t": 641805	"P": 1831.5	"F": 5316}
{"v": 1	"t": 641825	"P": 1828.5	"F": 5299}
{"v": 1	"t": 641846	"P": 1824.5	"F": 5261}
{"v": 1	"t": 641866	"P": 1838.5	"F": 5269}
{"v": 1	"t": 641886	"P": 1832.25	"F": 5454}
{"v": 1	"t": 641907	"P": 1826.25	"F": 5303}
{"v": 1	"t": 641927	"P": 1829.0	"F": 5487}
{"v": 1	"t": 641947	"P": 1832.25	"F": 5526}
{"v": 1	"t": 641967	"P": 1826.5	"F": 5396}
{"v": 1	"t": 641988	"P": 1823.0	"F": 5506}
{"v": 1	"t": 642008	"P": 1826.5	"F": 5096}
{"v": 1	"t": 642028	"P": 1826.25	"F": 5334}
{"v": 1	"t": 642049	"P": 1837.5	"F": 5100}
{"v": 1	"t": 642069	"P": 1821.75	"F": 5324}
{"v": 1	"t": 642089	"P": 1823.75	"F": 5246}
{"v": 1	"t": 642110	"P": 1834.25	"F": 5251}
{"v": 1	"t": 642130	"P": 1830.5	"F": 5335}
{"v": 1	"t": 642150	"P": 1824.75	"F": 5474}
{"v": 1	"t": 642171	"P": 1834.0	"F": 5256}
{"v": 1	"t": 642191	"P": 1823.75	"F": 5386}
{"v": 1	"t": 642211	"P": 1841.25	"F": 5313}
{"v": 1	"t": 642232	"P": 1827.75	"F": 5500}
{"v": 1	"t": 642252	"P": 1818.0	"F": 5378}
{"v": 1	"t": 642272	"P": 1829.0	"F": 5192}
{"v": 1	"t": 642293	"P": 1832.0	"F": 5216	"C": 47.77	"D": 3142	"sn": 54091779688249	"file": "/data/device_log/data0000.out"}
{"v": 1	"t": 642313	"P": 1823.0	"F": 5321}
{"v": 1	"t": 642333	"P": 1827.0	"F": 5350}
{"v": 1	"t": 642354	"P": 1833.0	"F": 5278}
{"v": 1	"t": 642374	"P": 1827.75	"F": 5052}
{"v": 1	"t": 642394	"P": 1826.0	"F": 5215}
{"v": 1	"t": 642415	"P": 1836.75	"F": 5322}
{"v": 1	"t": 642435	"P": 1831.5	"F": 5044}
{"v": 1	"t": 642455	"P": 1828.75	"F": 5327}
{"v": 1	"t": 642476	"P": 1833.75	"F": 5206}
{"v": 1	"t": 642496	"P": 1825.0	"F": 5264}
{"v": 1	"t": 642516	"P": 1830.0	"F": 5345}
{"v": 1	"t": 642536	"P": 1838.5	"F": 5317}
{"v": 1	"t": 642557	"P": 1828.0	"F": 5303}
{"v": 1	"t": 642577	"P": 1830.5	"F": 5329}
{"v": 1	"t": 642597	"P": 1838.25	"F": 5378}
{"v": 1	"t": 642618	"P": 1820.0	"F": 5329}
{"v": 1	"t": 642638	"P": 1824.25	"F": 5320}
{"v": 1	"t": 642658	"P": 1824.25	"F": 5350}
{"v": 1	"t": 642679	"P": 1833.5	"F": 5434}
{"v": 1	"t": 642699	"P": 1828.0	"F": 5150}
{"v": 1	"t": 642719	"P": 1827.5	"F": 5380}
{"v": 1	"t": 642739	"P": 1833.75	"F": 5135}
{"v": 1	"t": 642760	"P": 1832.0	"F": 5311}
{"v": 1	"t": 642780	"P": 1832.5	"F": 5311}
{"v": 1	"t": 642800	"P": 1835.25	"F": 5276}
{"v": 1	"t": 642821	"P": 1822.25	"F": 5249}
{"v": 1	"t": 642841	"P": 1829.25	"F": 5381}
{"v": 1	"t": 642862	"P": 1823.25	"F": 5287}
{"v": 1	"t": 642882	"P": 1827.5	"F": 5118}
{"v": 1	"t": 642902	"P": 1829.5	"F": 5282}
{"v": 1	"t": 642923	"P": 1830.25	"F": 5202}
{"v": 1	"t": 642943	"P": 1823.0	"F": 5206}
{"v": 1	"t": 642963	"P": 1838.0	"F": 5384}
{"v": 1	"t": 642984	"P": 1826.75	"F": 5248}
{"v": 1	"t": 643004	"P": 1830.5	"F": 5405}
{"v": 1	"t": 643024	"P": 1828.5	"F": 5267}
{"v": 1	"t": 643044	"P": 1830.75	"F": 5146}
{"v": 1	"t": 643065	"P": 1844.25	"F": 5355}
{"v": 1	"t": 643085	"P": 1823.0	"F": 5276}
{"v": 1	"t": 643105	"P": 1825.5	"F": 5364}
{"v": 1	"t": 643126	"P": 1831.0	"F": 5222}
{"v": 1	"t": 643146	"P": 1830.75	"F": 5457}
{"v": 1	"t": 643166	"P": 1827.75	"F": 5366}
{"v": 1	"t": 643187	"P": 1823.0	"F": 5368}
{"v": 1	"t": 643207	"P": 1827.25	"F": 5289}
{"v": 1	"t": 643227	"P": 1826.5	"F": 5274}
{"v": 1	"t": 643248	"P": 1827.75	"F": 5282}
{"v": 1	"t": 643268	"P": 1832.75	"F": 5148}
{"v": 1	"t": 643288	"P": 1831.25	"F": 5104}
{"v": 1	"t": 643308	"P": 1832.0	"F": 5304	"C": 47.815	"D": 3142	"sn": 54091779688249	"file": "/data/device_log/data0000.out"}
{"v": 1	"t": 643329	"P": 1835.0	"F": 5293}
{"v": 1	"t": 643349	"P": 1829.75	"F": 5400}
{"v": 1	"t": 643369	"P": 1826.0	"F": 5400}
{"v": 1	"t": 643390	"P": 1830.25	"F": 5231}
{"v": 1	"t": 643410	"P": 1831.5	"F": 5455}
{"v": 1	"t": 643431	"P": 1828.75	"F": 5288}
{"v": 1	"t": 643451	"P": 1835.5	"F": 5274}
{"v": 1	"t": 643471	"P": 1835.0	"F": 5287}
{"v": 1	"t": 643492	"P": 1829.75	"F": 5322}
{"v": 1	"t": 643512	"P": 1824.0	"F": 5404}
{"v": 1	"t": 643532	"P": 1832.25	"F": 5323}
{"v": 1	"t": 643553	"P": 1827.0	"F": 5367}
{"v": 1	"t": 643573	"P": 1825.0	"F": 5359}
{"v": 1	"t": 643593	"P": 1826.5	"F": 5289}
{"v": 1	"t": 643613	"P": 1827.5	"F": 5488}
{"v": 1	"t": 643634	"P": 1828.75	"F": 5516}
{"v": 1	"t": 643654	"P": 1820.5	"F": 5229}
{"v": 1	"t": 643674	"P": 1830.25	"F": 5332}
{"v": 1	"t": 643695	"P": 1832.75	"F": 5383}
{"v": 1	"t": 643715	"P": 1828.75	"F": 5162}
{"v": 1	"t": 643735	"P": 1827.25	"F": 5339}
{"v": 1	"t": 643756	"P": 1831.75	"F": 5375}
{"v": 1	"t": 643776	"P": 1826.25	"F": 5430}
{"v": 1	"t": 643796	"P": 1831.25	"F": 5213}
{"v": 1	"t": 643816	"P": 1824.5	"F": 5308}
{"v": 1	"t": 643837	"P": 1830.25	"F": 5304}
{"v": 1	"t": 643857	"P": 1833.25	"F": 5494}
{"v": 1	"t": 643877	"P": 1827.5	"F": 5300}
{"v": 1	"t": 643898	"P": 1826.5	"F": 5233}
{"v": 1	"t": 643918	"P": 1839.75	"F": 5410}
{"v": 1	"t": 643939	"P": 1830.5	"F": 5254}
{"v": 1	"t": 643959	"P": 1823.75	"F": 5362}
{"v": 1	"t": 643979	"P": 1823.5	"F": 5218}
{"v": 1	"t": 644000	"P": 1832.5	"F": 5305}
{"v": 1	"t": 644020	"P": 1829.25	"F": 5498}
{"v": 1	"t": 644040	"P": 1819.5	"F": 5283}
{"v": 1	"t": 644061	"P": 1825.75	"F": 5371}
{"v": 1	"t": 644081	"P": 1833.0	"F": 5271}
{"v": 1	"t": 644101	"P": 1829.75	"F": 5254}
{"v": 1	"t": 644121	"P": 1826.5	"F": 5274}
{"v": 1	"t": 644142	"P": 1830.5	"F": 5479}
{"v": 1	"t": 644162	"P": 1821.0	"F": 5203}
{"v": 1	"t": 644182	"P": 1828.75	"F": 5297}
{"v": 1	"t": 644203	"P": 1831.0	"F": 5328}
{"v": 1	"t": 644223	"P": 1826.0	"F": 5244}
{"v": 1	"t": 644243	"P": 1830.75	"F": 5180}
{"v": 1	"t": 644264	"P": 1830.0	"F": 5416}
{"v": 1	"t": 644284	"P": 1830.0	"F": 5470}
{"v": 1	"t": 644304	"P": 1824.0	"F": 5326}
{"v": 1	"t": 644325	"P": 1831.25	"F": 5342	"C": 47.79	"D": 3142	"sn": 54091779688249	"file": "/data/device_log/data0000.out"}
{"v": 1	"t": 644345	"P": 1830.25	"F": 5360}
{"v": 1	"t": 644365	"P": 1827.75	"F": 5219}
{"v": 1	"t": 644385	"P": 1825.5	"F": 5233}
{"v": 1	"t": 644406	"P": 1832.75	"F": 5307}
{"v": 1	"t": 644426	"P": 1833.75	"F": 5353}
{"v": 1	"t": 644446	"P": 1827.75	"F": 5269}
{"v": 1	"t": 644467	"P": 1823.25	"F": 5258}
{"v": 1	"t": 644487	"P": 1823.5	"F": 5180}
{"v": 1	"t": 644508	"P": 1825.5	"F": 5464}
{"v": 1	"t": 644528	"P": 1823.0	"F": 5271}
{"v": 1	"t": 644548	"P": 1838.25	"F": 5422}
{"v": 1	"t": 644569	"P": 1831.25	"F": 5294}
{"v": 1	"t": 644589	"P": 1830.5	"F": 5305}
{"v": 1	"t": 644609	"P": 1827.75	"F": 5293}
{"v": 1	"t": 644630	"P": 1833.75	"F": 5303}
{"v": 1	"t": 644650	"P": 1833.5	"F": 5249}
{"v": 1	"t": 644670	"P": 1826.25	"F": 5280}
{"v": 1	"t": 644691	"P": 1832.25	"F": 5236}
{"v": 1	"t": 644711	"P": 1837.0	"F": 5551}
{"v": 1	"t": 644731	"P": 1826.5	"F": 5193}
{"v": 1	"t": 644752	"P": 1827.0	"F": 5267}
{"v": 1	"t": 644772	"P": 1829.0	"F": 5182}
{"v": 1	"t": 644792	"P": 1834.75	"F": 5087}
{"v": 1	"t": 644812	"P": 1833.25	"F": 5370}
{"v": 1	"t": 644833	"P": 1826.0	"F": 5155}
{"v": 1	"t": 644853	"P": 1825.25	"F": 5161}
{"v": 1	"t": 644873	"P": 1827.25	"F": 5284}
{"v": 1	"t": 644894	"P": 1830.5	"F": 5303}
{"v": 1	"t": 644914	"P": 1823.75	"F": 5398}
{"v": 1	"t": 644934	"P": 1824.0	"F": 5329}
{"v": 1	"t": 644955	"P": 1834.0	"F": 5258}
{"v": 1	"t": 644975	"P": 1832.75	"F": 5328}
{"v": 1	"t": 644995	"P": 1830.75	"F": 5216}
{"v": 1	"t": 645016	"P": 1829.0	"F": 5448}
{"v": 1	"t": 645036	"P": 1831.0	"F": 5203}
{"v": 1	"t": 645056	"P": 1828.0	"F": 5170}
{"v": 1	"t": 645077	"P": 1829.75	"F": 5240}
{"v": 1	"t": 645097	"P": 1833.5	"F": 5375}
{"v": 1	"t": 645118	"P": 1831.25	"F": 5351}
{"v": 1	"t": 645138	"P": 1829.75	"F": 5505}
{"v": 1	"t": 645159	"P": 1824.75	"F": 5326}
{"v": 1	"t": 645179	"P": 1829.75	"F": 5276}
{"v": 1	"t": 645200	"P": 1830.75	"F": 5228}
{"v": 1	"t": 645220	"P": 1832.75	"F": 5388}
{"v": 1	"t": 645241	"P": 1824.75	"F": 5374}
{"v": 1	"t": 645261	"P": 1830.25	"F": 5305}
{"v": 1	"t": 645281	"P": 1827.5	"F": 5456}
{"v": 1	"t": 645301	"P": 1827.75	"F": 5249}
{"v": 1	"t": 645322	"P": 1821.25	"F": 5361}
{"v": 1	"t": 645342	"P": 1835.5	"F": 5333	"C": 47.77	"D": 3142	"sn": 54091779688249	"file": "/data/device_log/data0000.out"}
{"v": 1	"t": 645362	"P": 1829.0	"F": 5211}
{"v": 1	"t": 645383	"P": 1827.75	"F": 5386}
{"v": 1	"t": 645403	"P": 1827.0	"F": 5136}
{"v": 1	"t": 645423	"P": 1832.0	"F": 5483}
{"v": 1	"t": 645444	"P": 1822.25	"F": 5363}
{"v": 1	"t": 645464	"P": 1829.0	"F": 5461}
{"v": 1	"t": 645484	"P": 1820.5	"F": 5418}
{"v": 1	"t": 645505	"P": 1825.75	"F": 5227}
{"v": 1	"t": 645525	"P": 1828.25	"F": 5441}
{"v": 1	"t": 645545	"P": 1826.0	"F": 5150}
{"v": 1	"t": 645565	"P": 1824.25	"F": 5383}
{"v": 1	"t": 645586	"P": 1827.0	"F": 5300}
{"v": 1	"t": 645606	"P": 1838.25	"F": 5260}
{"v": 1	"t": 645626	"P": 1824.5	"F": 5376}
{"v": 1	"t": 645647	"P": 1830.25	"F": 5301}
{"v": 1	"t": 645667	"P": 1824.5	"F": 5320}
{"v": 1	"t": 645687	"P": 1831.0	"F": 5322}
{"v": 1	"t": 645708	"P": 1831.75	"F": 5395}
{"v": 1	"t": 645728	"P": 1823.25	"F": 5170}
{"v": 1	"t": 645748	"P": 1829.0	"F": 5357}
{"v": 1	"t": 645769	"P": 1825.25	"F": 5215}
{"v": 1	"t": 645789	"P": 1826.0	"F": 5340}
{"v": 1	"t": 645810	"P": 1825.5	"F": 5330}
{"v": 1	"t": 645830	"P": 1824.75	"F": 5244}
{"v": 1	"t": 645850	"P": 1826.25	"F": 5342}
{"v": 1	"t": 645871	"P": 1828.0	"F": 5205}
{"v": 1	"t": 645891	"P": 1828.0	"F": 5408}
{"v": 1	"t": 645911	"P": 1827.25	"F": 5312}
{"v": 1	"t": 645932	"P": 1827.75	"F": 5427}
{"v": 1	"t": 645952	"P": 1828.25	"F": 5300}
{"v": 1	"t": 645972	"P": 1837.5	"F": 5331}
{"v": 1	"t": 645992	"P": 1832.5	"F": 5313}
{"v": 1	"t": 646013	"P": 1832.0	"F": 5275}
{"v": 1	"t": 646033	"P": 1829.5	"F": 5319}
{"v": 1	"t": 646053	"P": 1835.0	"F": 5349}
{"v": 1	"t": 646074	"P": 1829.25	"F": 5207}
{"v": 1	"t": 646094	"P": 1833.5	"F": 5382}
{"v": 1	"t": 646114	"P": 1831.75	"F": 5244}
{"v": 1	"t": 646135	"P": 1828.75	"F": 5324}
{"v": 1	"t": 646155	"P": 1833.75	"F": 5512}
{"v": 1	"t": 646175	"P": 1829.0	"F": 5121}
{"v": 1	"t": 646196	"P": 1828.75	"F": 5379}
{"v": 1	"t": 646216	"P": 1832.0	"F": 5377}
{"v": 1	"t": 646236	"P": 1838.5	"F": 5311}
{"v": 1	"t": 646256	"P": 1823.25	"F": 5296}
{"v": 1	"t": 646277	"P": 1825.5	"F": 5469}
{"v": 1	"t": 646297	"P": 1830.25	"F": 5406}
{"v": 1	"t": 646318	"P": 1831.0	"F": 5281}
{"v": 1	"t": 646338	"P": 1823.0	"F": 5486}
{"v": 1	"t": 646358	"P": 1832.0	"F": 5318	"C": 47.795	"D": 3142	"sn": 54091779688249	"file": "/data/device_log/data0000.out"}
{"v": 1	"t": 646379	"P": 1818.5	"F": 5313}
{"v": 1	"t": 646399	"P": 1827.25	"F": 5361}
{"v": 1	"t": 646420	"P": 1836.5	"F": 5074}
{"v": 1	"t": 646440	"P": 1830.25	"F": 5282}
{"v": 1	"t": 646460	"P": 1827.25	"F": 5300}
{"v": 1	"t": 646480	"P": 1830.25	"F": 5301}
{"v": 1	"t": 646501	"P": 1839.25	"F": 5381}
{"v": 1	"t": 646521	"P": 1823.75	"F": 5182}
{"v": 1	"t": 646541	"P": 1829.0	"F": 5295}
{"v": 1	"t": 646562	"P": 1829.25	"F": 5376}
{"v": 1	"t": 646582	"P": 1823.75	"F": 5232}
{"v": 1	"t": 646602	"P": 1831.25	"F": 5351}
{"v": 1	"t": 646623	"P": 1832.5	"F": 5295}
{"v": 1	"t": 646643	"P": 1828.5	"F": 5272}
{"v": 1	"t": 646663	"P": 1825.0	"F": 5281}
{"v": 1	"t": 646684	"P": 1832.25	"F": 5351}
{"v": 1	"t": 646704	"P": 1828.25	"F": 5292}
{"v": 1	"t": 646724	"P": 1828.5	"F": 5242}
{"v": 1	"t": 646744	"P": 1831.5	"F": 5336}
{"v": 1	"t": 646765	"P": 1835.25	"F": 5330}
{"v": 1	"t": 646785	"P": 1826.5	"F": 5310}
{"v": 1	"t": 646805	"P": 1836.5	"F": 5335}
{"v": 1	"t": 646826	"P": 1825.25	"F": 5398}
{"v": 1	"t": 646846	"P": 1827.5	"F": 5357}
{"v": 1	"t": 646867	"P": 1836.25	"F": 5229}
{"v": 1	"t": 646887	"P": 1829.5	"F": 5331}
{"v": 1	"t": 646907	"P": 1838.5	"F": 5315}
{"v": 1	"t": 646928	"P": 1830.0	"F": 5413}
{"v": 1	"t": 646948	"P": 1827.25	"F": 5272}
{"v": 1	"t": 646968	"P": 1829.0	"F": 5369}
{"v": 1	"t": 646988	"P": 1835.5	"F": 5342}
{"v": 1	"t": 647009	"P": 1835.0	"F": 5246}
{"v": 1	"t": 647029	"P": 1830.5	"F": 5406}
{"v": 1	"t": 647049	"P": 1821.0	"F": 5340}
{"v": 1	"t": 647070	"P": 1833.75	"F": 5450}
{"v": 1	"t": 647090	"P": 1829.0	"F": 5265}
{"v": 1	"t": 647110	"P": 1825.75	"F": 5291}
{"v": 1	"t": 647131	"P": 1833.25	"F": 5432}
{"v": 1	"t": 647151	"P": 1827.0	"F": 5311}
{"v": 1	"t": 647171	"P": 1828.5	"F": 5332}
{"v": 1	"t": 647192	"P": 1827.25	"F": 5272}
{"v": 1	"t": 647212	"P": 1824.0	"F": 5102}
{"v": 1	"t": 647232	"P": 1825.5	"F": 5496}
{"v": 1	"t": 647252	"P": 1831.25	"F": 5235}
{"v": 1	"t": 647273	"P": 1826.5	"F": 5438}
{"v": 1	"t": 647293	"P": 1826.5	"F": 5346}
{"v": 1	"t": 647313	"P": 1834.25	"F": 5268}
{"v": 1	"t": 647334	"P": 1825.5	"F": 5359}
{"v": 1	"t": 647354	"P": 1832.75	"F": 5489}
{"v": 1	"t": 647374	"P": 1829.0	"F": 5338	"C": 47.785	"D": 3142	"sn": 54091779688249	"file": "/data/device_log/data0000.out"}
{"v": 1	"t": 647395	"P": 1834.75	"F": 5518}
{"v": 1	"t": 647415	"P": 1823.25	"F": 5222}
{"v": 1	"t": 647436	"P": 1826.75	"F": 5422}
{"v": 1	"t": 647456	"P": 1823.0	"F": 5266}
{"v": 1	"t": 647476	"P": 1834.25	"F": 5066}
{"v": 1	"t": 647497	"P": 1831.5	"F": 5528}
{"v": 1	"t": 647517	"P": 1828.25	"F": 5283}
{"v": 1	"t": 647538	"P": 1832.75	"F": 5486}
{"v": 1	"t": 647558	"P": 1830.25	"F": 5292}
{"v": 1	"t": 647578	"P": 1828.0	"F": 5272}
{"v": 1	"t": 647599	"P": 1831.0	"F": 5252}
{"v": 1	"t": 647619	"P": 1828.0	"F": 5435}
{"v": 1	"t": 647639	"P": 1832.75	"F": 5294}
{"v": 1	"t": 647660	"P": 1832.75	"F": 5215}
{"v": 1	"t": 647680	"P": 1826.75	"F": 5318}
{"v": 1	"t": 647700	"P": 1821.5	"F": 5300}
{"v": 1	"t": 647721	"P": 1829.25	"F": 5277}
{"v": 1	"t": 647741	"P": 1831.0	"F": 5240}
{"v": 1	"t": 647762	"P": 1833.5	"F": 5379}
{"v": 1	"t": 647782	"P": 1827.0	"F": 5406}
{"v": 1	"t": 647802	"P": 1830.0	"F": 5380}
{"v": 1	"t": 647823	"P": 1825.0	"F": 5258}
{"v": 1	"t": 647843	"P": 1821.25	"F": 5344}
{"v": 1	"t": 647863	"P": 1832.25	"F": 5204}
{"v": 1	"t": 647884	"P": 1819.25	"F": 5271}
{"v": 1	"t": 647904	"P": 1834.5	"F": 5291}
{"v": 1	"t": 647925	"P": 1831.75	"F": 5231}
{"v": 1	"t": 647945	"P": 1832.5	"F": 5322}
{"v": 1	"t": 647965	"P": 1830.0	"F": 5421}
{"v": 1	"t": 647986	"P": 1822.75	"F": 5330}
{"v": 1	"t": 648006	"P": 1831.0	"F": 5435}
{"v": 1	"t": 648026	"P": 1832.5	"F": 5240}
{"v": 1	"t": 648047	"P": 1817.5	"F": 5226}
{"v": 1	"t": 648067	"P": 1824.5	"F": 5296}
{"v": 1	"t": 648088	"P": 1823.0	"F": 5222}
{"v": 1	"t": 648108	"P": 1825.0	"F": 5203}
{"v": 1	"t": 648128	"P": 1822.25	"F": 5331}
{"v": 1	"t": 648149	"P": 1827.25	"F": 5250}
{"v": 1	"t": 648169	"P": 1817.75	"F": 5360}
{"v": 1	"t": 648189	"P": 1826.5	"F": 5215}
{"v": 1	"t": 648210	"P": 1833.5	"F": 5342}
{"v": 1	"t": 648230	"P": 1825.5	"F": 5465}
{"v": 1	"t": 648251	"P": 1807.75	"F": 5297}
{"v": 1	"t": 648271	"P": 1815.5	"F": 5437}
{"v": 1	"t": 648291	"P": 1810.25	"F": 5301}
{"v": 1	"t": 648312	"P": 1809.5	"F": 5314}
{"v": 1	"t": 648332	"P": 1824.25	"F": 5234}
{"v": 1	"t": 648352	"P": 1822.25	"F": 5478}
{"v": 1	"t": 648373	"P": 1822.25	"F": 5329}
{"v": 1	"t": 648393	"P": 1834.5	"F": 5345	"C": 47.78	"D": 3142	"sn": 54091779688249	"file": "/data/device_log/data0000.out"}
{"v": 1	"t": 648414	"P": 1830.5	"F": 5350}
{"v": 1	"t": 648434	"P": 1824.5	"F": 5405}
{"v": 1	"t": 648454	"P": 1821.5	"F": 5351}
{"v": 1	"t": 648475	"P": 1819.25	"F": 5439}
{"v": 1	"t": 648495	"P": 1819.25	"F": 5292}
{"v": 1	"t": 648515	"P": 1810.75	"F": 5448}
{"v": 1	"t": 648536	"P": 1825.0	"F": 5408}
{"v": 1	"t": 648556	"P": 1825.5	"F": 5303}
{"v": 1	"t": 648577	"P": 1831.25	"F": 5477}
{"v": 1	"t": 648597	"P": 1815.5	"F": 5187}
{"v": 1	"t": 648617	"P": 1821.25	"F": 5311}
{"v": 1	"t": 648638	"P": 1830.25	"F": 5250}
{"v": 1	"t": 648658	"P": 1815.5	"F": 5336}
{"v": 1	"t": 648678	"P": 1828.5	"F": 5364}
{"v": 1	"t": 648699	"P": 1818.0	"F": 5298}
{"v": 1	"t": 648719	"P": 1823.25	"F": 5336}
{"v": 1	"t": 648740	"P": 1816.25	"F": 5263}
{"v": 1	"t": 648760	"P": 1814.75	"F": 5293}
{"v": 1	"t": 648780	"P": 1813.25	"F": 5382}
{"v": 1	"t": 648801	"P": 1809.25	"F": 5213}
{"v": 1	"t": 648821	"P": 1814.0	"F": 5441}
{"v": 1	"t": 648842	"P": 1816.0	"F": 5126}
{"v": 1	"t": 648862	"P": 1823.5	"F": 5211}
{"v": 1	"t": 648882	"P": 1815.75	"F": 5292}
{"v": 1	"t": 648903	"P": 1825.75	"F": 5430}
{"v": 1	"t": 648923	"P": 1813.25	"F": 5102}
{"v": 1	"t": 648944	"P": 1816.5	"F": 5233}
{"v": 1	"t": 648964	"P": 1797.5	"F": 5193}
{"v": 1	"t": 648984	"P": 1802.25	"F": 5455}
{"v": 1	"t": 649005	"P": 1818.25	"F": 5275}
{"v": 1	"t": 649025	"P": 1824.25	"F": 5343}
{"v": 1	"t": 649045	"P": 1825.0	"F": 5386}
{"v": 1	"t": 649065	"P": 1818.75	"F": 5243}
{"v": 1	"t": 649086	"P": 1821.5	"F": 5214}
{"v": 1	"t": 649106	"P": 1825.25	"F": 5367}
{"v": 1	"t": 649126	"P": 1826.0	"F": 5374}
{"v": 1	"t": 649147	"P": 1817.5	"F": 5334}
{"v": 1	"t": 649167	"P": 1818.0	"F": 5258}
{"v": 1	"t": 649187	"P": 1822.5	"F": 5230}
{"v": 1	"t": 649207	"P": 1821.75	"F": 5316}
{"v": 1	"t": 649228	"P": 1817.75	"F": 5247}
{"v": 1	"t": 649248	"P": 1823.0	"F": 5290}
{"v": 1	"t": 649268	"P": 1819.0	"F": 5365}
{"v": 1	"t": 649289	"P": 1819.25	"F": 5361}
{"v": 1	"t": 649309	"P": 1816.75	"F": 5215}
{"v": 1	"t": 649329	"P": 1820.75	"F": 5184}
{"v": 1	"t": 649349	"P": 1819.25	"F": 5386}
{"v": 1	"t": 649370	"P": 1813.75	"F": 5315}
{"v": 1	"t": 649390	"P": 1826.25	"F": 5343}
{"v": 1	"t": 649410	"P": 1823.5	"F": 5309	"C": 47.805	"D": 3142	"sn": 54091779688249	"file": "/data/device_log/data0000.out"}
{"v": 1	"t": 649431	"P": 1820.0	"F": 5105}
{"v": 1	"t": 649451	"P": 1828.75	"F": 5255}
{"v": 1	"t": 649471	"P": 1827.0	"F": 5280}
{"v": 1	"t": 649492	"P": 1822.75	"F": 5291}
{"v": 1	"t": 649512	"P": 1821.75	"F": 5288}
{"v": 1	"t": 649532	"P": 1824.5	"F": 5380}
{"v": 1	"t": 649553	"P": 1829.25	"F": 5138}
{"v": 1	"t": 649573	"P": 1823.75	"F": 5429}
{"v": 1	"t": 649593	"P": 1825.0	"F": 5192}
{"v": 1	"t": 649613	"P": 1830.5	"F": 5382}
{"v": 1	"t": 649634	"P": 1820.5	"F": 5191}
{"v": 1	"t": 649654	"P": 1816.5	"F": 5449}
{"v": 1	"t": 649675	"P": 1825.5	"F": 5247}
{"v": 1	"t": 649695	"P": 1823.5	"F": 5318}
{"v": 1	"t": 649715	"P": 1818.5	"F": 5359}
{"v": 1	"t": 649736	"P": 1815.0	"F": 5305}
{"v": 1	"t": 649756	"P": 1818.0	"F": 5103}
{"v": 1	"t": 649776	"P": 1827.75	"F": 5341}
{"v": 1	"t": 649797	"P": 1816.5	"F": 5318}
{"v": 1	"t": 649817	"P": 1816.25	"F": 5517}
{"v": 1	"t": 649837	"P": 1814.25	"F": 5325}
{"v": 1	"t": 649858	"P": 1815.25	"F": 5408}
{"v": 1	"t": 649878	"P": 1815.5	"F": 5326}
{"v": 1	"t": 649898	"P": 1821.0	"F": 5398}
{"v": 1	"t": 649919	"P": 1820.0	"F": 5100}
{"v": 1	"t": 649939	"P": 1822.0	"F": 5215}
{"v": 1	"t": 649960	"P": 1822.25	"F": 5248}
{"v": 1	"t": 649980	"P": 1825.0	"F": 5130}
{"v": 1	"t": 650000	"P": 1823.5	"F": 5394}
{"v": 1	"t": 650021	"P": 1817.5	"F": 5371}
{"v": 1	"t": 650041	"P": 1815.25	"F": 5412}
{"v": 1	"t": 650061	"P": 1815.5	"F": 5356}
{"v": 1	"t": 650082	"P": 1816.0	"F": 5490}
{"v": 1	"t": 650102	"P": 1813.75	"F": 5325}
{"v": 1	"t": 650122	"P": 1815.75	"F": 5198}
{"v": 1	"t": 650143	"P": 1804.75	"F": 5355}
{"v": 1	"t": 650163	"P": 1816.25	"F": 5509}
{"v": 1	"t": 650183	"P": 1809.25	"F": 5285}
{"v": 1	"t": 650204	"P": 1812.75	"F": 5322}
{"v": 1	"t": 650224	"P": 1801.0	"F": 5435}
{"v": 1	"t": 650244	"P": 1798.5	"F": 5368}
{"v": 1	"t": 650265	"P": 1803.25	"F": 5314}
{"v": 1	"t": 650285	"P": 1816.75	"F": 5128}
{"v": 1	"t": 650305	"P": 1817.25	"F": 5418}
{"v": 1	"t": 650325	"P": 1810.5	"F": 5185}
{"v": 1	"t": 650346	"P": 1815.25	"F": 5280}
{"v": 1	"t": 650366	"P": 1810.0	"F": 5321}
{"v": 1	"t": 650386	"P": 1807.25	"F": 5450}
{"v": 1	"t": 650407	"P": 1797.5	"F": 5287}
{"v": 1	"t": 650427	"P": 1809.5	"F": 5341	"C": 47.745	"D": 3142	"sn": 54091779688249	"file": "/data/device_log/data0000.out"}
{"v": 1	"t": 650447	"P": 1816.0	"F": 5537}
{"v": 1	"t": 650467	"P": 1819.75	"F": 5391}
{"v": 1	"t": 650488	"P": 1808.25	"F": 5278}
{"v": 1	"t": 650508	"P": 1801.0	"F": 5344}
{"v": 1	"t": 650528	"P": 1822.25	"F": 5523}
{"v": 1	"t": 650549	"P": 1808.5	"F": 5336}
{"v": 1	"t": 650569	"P": 1807.25	"F": 5403}
{"v": 1	"t": 650589	"P": 1797.5	"F": 5205}
{"v": 1	"t": 650610	"P": 1804.0	"F": 5271}
{"v": 1	"t": 650630	"P": 1805.5	"F": 5240}
{"v": 1	"t": 650650	"P": 1811.75	"F": 5344}
{"v": 1	"t": 650670	"P": 1809.0	"F": 5421}
{"v": 1	"t": 650691	"P": 1808.5	"F": 5302}
{"v": 1	"t": 650711	"P": 1820.75	"F": 5466}
{"v": 1	"t": 650731	"P": 1811.5	"F": 5333}
{"v": 1	"t": 650752	"P": 1801.0	"F": 5417}
{"v": 1	"t": 650772	"P": 1828.5	"F": 5334}
{"v": 1	"t": 650792	"P": 1846.75	"F": 5356}
{"v": 1	"t": 650813	"P": 1865.75	"F": 5078}
{"v": 1	"t": 650833	"P": 1860.0	"F": 5499}
{"v": 1	"t": 650853	"P": 1848.25	"F": 5164}
{"v": 1	"t": 650874	"P": 1814.5	"F": 5316}
{"v": 1	"t": 650894	"P": 1795.75	"F": 5452}
{"v": 1	"t": 650914	"P": 1794.25	"F": 5320}
{"v": 1	"t": 650934	"P": 1811.5	"F": 5323}
{"v": 1	"t": 650955	"P": 1829.0	"F": 5361}
{"v": 1	"t": 650975	"P": 1820.75	"F": 5546}
{"v": 1	"t": 650995	"P": 1815.75	"F": 5395}
{"v": 1	"t": 651016	"P": 1830.0	"F": 5434}
{"v": 1	"t": 651036	"P": 1832.0	"F": 5310}
{"v": 1	"t": 651056	"P": 1819.5	"F": 5196}
{"v": 1	"t": 651077	"P": 1808.25	"F": 5280}
{"v": 1	"t": 651097	"P": 1826.25	"F": 5267}
{"v": 1	"t": 651117	"P": 1832.0	"F": 5345}
{"v": 1	"t": 651137	"P": 1842.75	"F": 5361}
{"v": 1	"t": 651158	"P": 1839.75	"F": 5185}
{"v": 1	"t": 651178	"P": 1848.5	"F": 5543}
{"v": 1	"t": 651198	"P": 1852.5	"F": 5438}
{"v": 1	"t": 651219	"P": 1846.75	"F": 5369}
{"v": 1	"t": 651239	"P": 1842.75	"F": 5569}
{"v": 1	"t": 651259	"P": 1839.25	"F": 5239}
{"v": 1	"t": 651279	"P": 1844.0	"F": 5264}
{"v": 1	"t": 651300	"P": 1851.75	"F": 5250}
{"v": 1	"t": 651320	"P": 1856.0	"F": 5348}
{"v": 1	"t": 651340	"P": 1844.25	"F": 5278}
{"v": 1	"t": 651361	"P": 1843.75	"F": 5342}
{"v": 1	"t": 651381	"P": 1837.0	"F": 5509}
{"v": 1	"t": 651401	"P": 1833.5	"F": 5337}
{"v": 1	"t": 651422	"P": 1843.75	"F": 5365}
{"v": 1	"t": 651442	"P": 1837.75	"F": 5221	"C": 47.785	"D": 3142	"sn": 54091779688249	"file": "/data/device_log/data0000.out"}
{"v": 1	"t": 651463	"P": 1851.75	"F": 5263}
{"v": 1	"t": 651483	"P": 1852.25	"F": 5359}
{"v": 1	"t": 651503	"P": 1864.5	"F": 5372}
{"v": 1	"t": 651524	"P": 1857.5	"F": 5414}
{"v": 1	"t": 651544	"P": 1849.5	"F": 5463}
{"v": 1	"t": 651564	"P": 1863.5	"F": 5287}
{"v": 1	"t": 651585	"P": 1850.25	"F": 5429}
{"v": 1	"t": 651605	"P": 1855.5	"F": 5340}
{"v": 1	"t": 651625	"P": 1846.0	"F": 5344}
{"v": 1	"t": 651646	"P": 1842.75	"F": 5301}
{"v": 1	"t": 651666	"P": 1848.25	"F": 5449}
{"v": 1	"t": 651687	"P": 1848.5	"F": 5361}
{"v": 1	"t": 651707	"P": 1842.5	"F": 5270}
{"v": 1	"t": 651727	"P": 1836.75	"F": 5111}
{"v": 1	"t": 651748	"P": 1841.25	"F": 5405}
{"v": 1	"t": 651768	"P": 1835.5	"F": 5280}
{"v": 1	"t": 651788	"P": 1838.75	"F": 5311}
{"v": 1	"t": 651809	"P": 1841.25	"F": 5218}
{"v": 1	"t": 651829	"P": 1828.5	"F": 5471}
{"v": 1	"t": 651850	"P": 1838.0	"F": 5386}
{"v": 1	"t": 651870	"P": 1832.5	"F": 5466}
{"v": 1	"t": 651890	"P": 1838.5	"F": 5266}
{"v": 1	"t": 651911	"P": 1838.5	"F": 5396}
{"v": 1	"t": 651931	"P": 1846.0	"F": 5279}
{"v": 1	"t": 651951	"P": 1825.75	"F": 5389}
{"v": 1	"t": 651972	"P": 1834.0	"F": 5286}
{"v": 1	"t": 651992	"P": 1833.25	"F": 5340}
{"v": 1	"t": 652013	"P": 1833.0	"F": 5365}
{"v": 1	"t": 652033	"P": 1832.25	"F": 5363}
{"v": 1	"t": 652054	"P": 1834.75	"F": 5391}
{"v": 1	"t": 652074	"P": 1826.0	"F": 5419}
{"v": 1	"t": 652095	"P": 1833.75	"F": 5370}
{"v": 1	"t": 652115	"P": 1832.0	"F": 5315}
{"v": 1	"t": 652135	"P": 1829.25	"F": 5386}
{"v": 1	"t": 652156	"P": 1842.25	"F": 5182}
{"v": 1	"t": 652176	"P": 1841.25	"F": 5386}
{"v": 1	"t": 652196	"P": 1833.0	"F": 5290}
{"v": 1	"t": 652217	"P": 1837.25	"F": 5384}
{"v": 1	"t": 652237	"P": 1833.25	"F": 5227}
{"v": 1	"t": 652257	"P": 1835.5	"F": 5492}
{"v": 1	"t": 652278	"P": 1833.75	"F": 5365}
{"v": 1	"t": 652298	"P": 1842.25	"F": 5296}
{"v": 1	"t": 652319	"P": 1843.75	"F": 5363}
{"v": 1	"t": 652339	"P": 1847.5	"F": 5329}
{"v": 1	"t": 652359	"P": 1838.75	"F": 5071}
{"v": 1	"t": 652380	"P": 1837.0	"F": 5310}
{"v": 1	"t": 652400	"P": 1835.0	"F": 5218}
{"v": 1	"t": 652420	"P": 1837.5	"F": 5354}
{"v": 1	"t": 652441	"P": 1836.5	"F": 5282}
{"v": 1	"t": 652461	"P": 1835.0	"F": 5431	"C": 47.75	"D": 3142	"sn": 54091779688249	"file": "/data/device_log/data0000.out"}
{"v": 1	"t": 652481	"P": 1827.75	"F": 5185}
{"v": 1	"t": 652502	"P": 1829.0	"F": 5445}
{"v": 1	"t": 652522	"P": 1838.75	"F": 5254}
{"v": 1	"t": 652543	"P": 1836.25	"F": 5295}
{"v": 1	"t": 652563	"P": 1828.75	"F": 5445}
{"v": 1	"t": 652583	"P": 1830.5	"F": 5407}
{"v": 1	"t": 652604	"P": 1833.75	"F": 5417}
{"v": 1	"t": 652624	"P": 1826.25	"F": 5589}
{"v": 1	"t": 652644	"P": 1826.75	"F": 5343}
{"v": 1	"t": 652665	"P": 1831.0	"F": 5538}
{"v": 1	"t": 652685	"P": 1821.5	"F": 5140}
{"v": 1	"t": 652706	"P": 1821.25	"F": 5406}
{"v": 1	"t": 652726	"P": 1830.25	"F": 5430}
{"v": 1	"t": 652746	"P": 1828.0	"F": 5360}
{"v": 1	"t": 652767	"P": 1817.25	"F": 5328}
{"v": 1	"t": 652787	"P": 1824.25	"F": 5460}
{"v": 1	"t": 652807	"P": 1823.5	"F": 5336}
{"v": 1	"t": 652828	"P": 1817.75	"F": 5396}
{"v": 1	"t": 652848	"P": 1827.5	"F": 5429}
{"v": 1	"t": 652868	"P": 1823.0	"F": 5457}
{"v": 1	"t": 652889	"P": 1825.0	"F": 5331}
{"v": 1	"t": 652909	"P": 1826.75	"F": 5406}
{"v": 1	"t": 652930	"P": 1825.25	"F": 5391}
{"v": 1	"t": 652950	"P": 1826.75	"F": 5187}
{"v": 1	"t": 652970	"P": 1831.75	"F": 5430}
{"v": 1	"t": 652991	"P": 1831.25	"F": 5539}
{"v": 1	"t": 653011	"P": 1833.75	"F": 5180}
{"v": 1	"t": 653031	"P": 1830.25	"F": 5527}
{"v": 1	"t": 653052	"P": 1824.75	"F": 5385}
{"v": 1	"t": 653072	"P": 1829.75	"F": 5510}
{"v": 1	"t": 653092	"P": 1833.5	"F": 5367}
{"v": 1	"t": 653113	"P": 1825.25	"F": 5302}
{"v": 1	"t": 653133	"P": 1822.75	"F": 5244}
{"v": 1	"t": 653154	"P": 1827.25	"F": 5505}
{"v": 1	"t": 653174	"P": 1826.5	"F": 5392}
{"v": 1	"t": 653194	"P": 1819.75	"F": 5405}
{"v": 1	"t": 653215	"P": 1834.75	"F": 5331}
{"v": 1	"t": 653235	"P": 1835.5	"F": 5342}
{"v": 1	"t": 653255	"P": 1822.75	"F": 5299}
{"v": 1	"t": 653276	"P": 1836.5	"F": 5392}
{"v": 1	"t": 653296	"P": 1833.75	"F": 5430}
{"v": 1	"t": 653317	"P": 1834.0	"F": 5442}
{"v": 1	"t": 653337	"P": 1819.25	"F": 5405}
{"v": 1	"t": 653357	"P": 1826.25	"F": 5273}
{"v": 1	"t": 653378	"P": 1835.25	"F": 5377}
{"v": 1	"t": 653398	"P": 1835.5	"F": 5235}
{"v": 1	"t": 653418	"P": 1833.25	"F": 5405}
{"v": 1	"t": 653439	"P": 1829.25	"F": 5462}
{"v": 1	"t": 653459	"P": 1829.25	"F": 5329}
{"v": 1	"t": 653479	"P": 1825.25	"F": 5214	"C": 47.76	"D": 3142	"sn": 54091779688249	"file": "/data/device_log/data0000.out"}
{"v": 1	"t": 653500	"P": 1836.25	"F": 5351}
{"v": 1	"t": 653520	"P": 1831.0	"F": 5258}
{"v": 1	"t": 653541	"P": 1826.5	"F": 5519}
{"v": 1	"t": 653561	"P": 1833.75	"F": 5481}
{"v": 1	"t": 653581	"P": 1833.25	"F": 5239}
{"v": 1	"t": 653602	"P": 1825.25	"F": 5353}
{"v": 1	"t": 653622	"P": 1840.0	"F": 5199}
{"v": 1	"t": 653642	"P": 1830.75	"F": 5330}
{"v": 1	"t": 653663	"P": 1833.5	"F": 5293}
{"v": 1	"t": 653683	"P": 1829.75	"F": 5073}
{"v": 1	"t": 653704	"P": 1835.25	"F": 5455}
{"v": 1	"t": 653724	"P": 1835.5	"F": 5405}
{"v": 1	"t": 653744	"P": 1828.75	"F": 5191}
{"v": 1	"t": 653765	"P": 1830.5	"F": 5513}
{"v": 1	"t": 653785	"P": 1825.25	"F": 5389}
{"v": 1	"t": 653805	"P": 1826.75	"F": 5351}
{"v": 1	"t": 653826	"P": 1830.5	"F": 5349}
{"v": 1	"t": 653846	"P": 1830.25	"F": 5394}
{"v": 1	"t": 653866	"P": 1829.25	"F": 5404}
{"v": 1	"t": 653887	"P": 1825.0	"F": 5289}
{"v": 1	"t": 653907	"P": 1832.0	"F": 5296}
{"v": 1	"t": 653928	"P": 1836.25	"F": 5304}
{"v": 1	"t": 653948	"P": 1832.5	"F": 5494}
{"v": 1	"t": 653968	"P": 1828.5	"F": 5198}
{"v": 1	"t": 653989	"P": 1835.5	"F": 5479}
{"v": 1	"t": 654009	"P": 1827.5	"F": 5315}
{"v": 1	"t": 654029	"P": 1838.0	"F": 5315}
{"v": 1	"t": 654050	"P": 1831.0	"F": 5390}
{"v": 1	"t": 654070	"P": 1823.5	"F": 5211}
{"v": 1	"t": 654091	"P": 1827.5	"F": 5492}
{"v": 1	"t": 654111	"P": 1833.0	"F": 5490}
{"v": 1	"t": 654131	"P": 1834.75	"F": 5269}
{"v": 1	"t": 654152	"P": 1828.0	"F": 5297}
{"v": 1	"t": 654172	"P": 1834.5	"F": 5398}
{"v": 1	"t": 654192	"P": 1830.0	"F": 5281}
{"v": 1	"t": 654213	"P": 1824.5	"F": 5363}
{"v": 1	"t": 654233	"P": 1836.25	"F": 5417}
{"v": 1	"t": 654253	"P": 1830.0	"F": 5473}
{"v": 1	"t": 654274	"P": 1834.75	"F": 5355}
{"v": 1	"t": 654294	"P": 1825.25	"F": 5375}
{"v": 1	"t": 654315	"P": 1832.0	"F": 5307}
{"v": 1	"t": 654335	"P": 1829.75	"F": 5332}
{"v": 1	"t": 654355	"P": 1830.75	"F": 5368}
{"v": 1	"t": 654376	"P": 1827.75	"F": 5275}
{"v": 1	"t": 654396	"P": 1833.5	"F": 5262}
{"v": 1	"t": 654416	"P": 1836.5	"F": 5425}
{"v": 1	"t": 654437	"P": 1826.25	"F": 5300}
{"v": 1	"t": 654457	"P": 1835.0	"F": 5324}
{"v": 1	"t": 654478	"P": 1832.0	"F": 5249}
{"v": 1	"t": 654498	"P": 1830.0	"F": 5168	"C": 47.78	"D": 3142	"sn": 54091779688249	"file": "/data/device_log/data0000.out"}
{"v": 1	"t": 654518	"P": 1829.5	"F": 5445}
{"v": 1	"t": 654539	"P": 1825.75	"F": 5309}
{"v": 1	"t": 654559	"P": 1836.0	"F": 5325}
{"v": 1	"t": 654579	"P": 1825.0	"F": 5377}
{"v": 1	"t": 654600	"P": 1827.0	"F": 5364}
{"v": 1	"t": 654620	"P": 1832.0	"F": 5446}
{"v": 1	"t": 654640	"P": 1831.25	"F": 5363}
{"v": 1	"t": 654661	"P": 1823.75	"F": 5363}
{"v": 1	"t": 654681	"P": 1836.75	"F": 5325}
{"v": 1	"t": 654702	"P": 1824.25	"F": 5420}
{"v": 1	"t": 654722	"P": 1824.5	"F": 5237}
{"v": 1	"t": 654742	"P": 1833.75	"F": 5390}
{"v": 1	"t": 654763	"P": 1826.75	"F": 5424}
{"v": 1	"t": 654783	"P": 1826.5	"F": 5530}
{"v": 1	"t": 654803	"P": 1821.5	"F": 5409}
{"v": 1	"t": 654824	"P": 1836.5	"F": 5501}
{"v": 1	"t": 654844	"P": 1831.0	"F": 5103}
{"v": 1	"t": 654865	"P": 1828.5	"F": 5413}
{"v": 1	"t": 654885	"P": 1832.0	"F": 5306}
{"v": 1	"t": 654905	"P": 1823.5	"F": 5319}
{"v": 1	"t": 654926	"P": 1830.0	"F": 5516}
{"v": 1	"t": 654946	"P": 1827.25	"F": 5270}
{"v": 1	"t": 654966	"P": 1831.75	"F": 5372}
{"v": 1	"t": 654987	"P": 1824.0	"F": 5193}
{"v": 1	"t": 655007	"P": 1828.75	"F": 5439}
{"v": 1	"t": 655028	"P": 1832.25	"F": 5462}
{"v": 1	"t": 655048	"P": 1820.0	"F": 5391}
{"v": 1	"t": 655068	"P": 1832.5	"F": 5512}
{"v": 1	"t": 655089	"P": 1830.5	"F": 5388}
{"v": 1	"t": 655109	"P": 1832.75	"F": 5288}
{"v": 1	"t": 655129	"P": 1829.25	"F": 5491}
{"v": 1	"t": 655150	"P": 1833.0	"F": 5508}
{"v": 1	"t": 655170	"P": 1832.75	"F": 5415}
{"v": 1	"t": 655190	"P": 1830.5	"F": 5400}
{"v": 1	"t": 655211	"P": 1830.0	"F": 5446}
{"v": 1	"t": 655231	"P": 1829.0	"F": 5352}
{"v": 1	"t": 655252	"P": 1837.5	"F": 5296}
{"v": 1	"t": 655272	"P": 1827.0	"F": 5234}
{"v": 1	"t": 655292	"P": 1836.25	"F": 5375}
{"v": 1	"t": 655313	"P": 1821.75	"F": 5319}
{"v": 1	"t": 655333	"P": 1826.5	"F": 5351}
{"v": 1	"t": 655353	"P": 1825.25	"F": 5276}
{"v": 1	"t": 655374	"P": 1834.75	"F": 5403}
{"v": 1	"t": 655394	"P": 1827.0	"F": 5395}
{"v": 1	"t": 655415	"P": 1829.75	"F": 5321}
{"v": 1	"t": 655435	"P": 1823.0	"F": 5393}
{"v": 1	"t": 655456	"P": 1826.25	"F": 5424}
{"v": 1	"t": 655476	"P": 1826.5	"F": 5376}
{"v": 1	"t": 655496	"P": 1829.25	"F": 5368}
{"v": 1	"t": 655517	"P": 1826.25	"F": 5386	"C": 47.77	"D": 3142	"sn": 54091779688249	"file": "/data/device_log/data0000.out"}
{"v": 1	"t": 655537	"P": 1823.75	"F": 5355}
{"v": 1	"t": 655557	"P": 1831.75	"F": 5258}
{"v": 1	"t": 655578	"P": 1827.25	"F": 5397}
{"v": 1	"t": 655598	"P": 1819.5	"F": 5225}
{"v": 1	"t": 655619	"P": 1834.75	"F": 5257}
{"v": 1	"t": 655639	"P": 1825.0	"F": 5469}
{"v": 1	"t": 655659	"P": 1830.75	"F": 5237}
{"v": 1	"t": 655680	"P": 1828.5	"F": 5388}
{"v": 1	"t": 655700	"P": 1829.0	"F": 5478}
{"v": 1	"t": 655720	"P": 1828.25	"F": 5171}
{"v": 1	"t": 655741	"P": 1829.25	"F": 5343}
{"v": 1	"t": 655761	"P": 1833.0	"F": 5455}
{"v": 1	"t": 655782	"P": 1826.0	"F": 5479}
{"v": 1	"t": 655802	"P": 1827.0	"F": 5303}
{"v": 1	"t": 655822	"P": 1828.25	"F": 5408}
{"v": 1	"t": 655843	"P": 1824.5	"F": 5389}
{"v": 1	"t": 655863	"P": 1821.25	"F": 5396}
{"v": 1	"t": 655883	"P": 1827.0	"F": 5463}
{"v": 1	"t": 655904	"P": 1834.0	"F": 5423}
{"v": 1	"t": 655924	"P": 1828.0	"F": 5375}
{"v": 1	"t": 655944	"P": 1830.25	"F": 5343}
{"v": 1	"t": 655965	"P": 1830.5	"F": 5248}
{"v": 1	"t": 655985	"P": 1836.25	"F": 5373}
{"v": 1	"t": 656006	"P": 1829.5	"F": 5361}
{"v": 1	"t": 656026	"P": 1829.0	"F": 5533}
{"v": 1	"t": 656046	"P": 1829.75	"F": 5341}
{"v": 1	"t": 656067	"P": 1832.5	"F": 5255}
{"v": 1	"t": 656087	"P": 1827.0	"F": 5265}
{"v": 1	"t": 656107	"P": 1833.0	"F": 5248}
{"v": 1	"t": 656128	"P": 1829.25	"F": 5250}
{"v": 1	"t": 656148	"P": 1827.75	"F": 5360}
{"v": 1	"t": 656168	"P": 1831.0	"F": 5423}
{"v": 1	"t": 656189	"P": 1832.75	"F": 5339}
{"v": 1	"t": 656209	"P": 1825.0	"F": 5374}
{"v": 1	"t": 656230	"P": 1827.75	"F": 5230}
{"v": 1	"t": 656250	"P": 1832.5	"F": 5347}
{"v": 1	"t": 656270	"P": 1824.75	"F": 5517}
{"v": 1	"t": 656291	"P": 1830.75	"F": 5320}
{"v": 1	"t": 656311	"P": 1831.0	"F": 5379}
{"v": 1	"t": 656331	"P": 1827.25	"F": 5323}
{"v": 1	"t": 656352	"P": 1833.0	"F": 5291}
{"v": 1	"t": 656372	"P": 1829.0	"F": 5336}
{"v": 1	"t": 656393	"P": 1825.0	"F": 5242}
{"v": 1	"t": 656413	"P": 1817.0	"F": 5348}
{"v": 1	"t": 656433	"P": 1833.75	"F": 5351}
{"v": 1	"t": 656454	"P": 1829.75	"F": 5329}
{"v": 1	"t": 656474	"P": 1834.0	"F": 5345}
{"v": 1	"t": 656494	"P": 1825.75	"F": 5334}
{"v": 1	"t": 656515	"P": 1837.0	"F": 5542}
{"v": 1	"t": 656535	"P": 1822.0	"F": 5378	"C": 47.72	"D": 3142	"sn": 54091779688249	"file": "/data/device_log/data0000.out"}
{"v": 1	"t": 656556	"P": 1826.5	"F": 5344}
{"v": 1	"t": 656576	"P": 1829.75	"F": 5378}
{"v": 1	"t": 656596	"P": 1825.5	"F": 5466}
{"v": 1	"t": 656617	"P": 1828.0	"F": 5284}
{"v": 1	"t": 656637	"P": 1828.25	"F": 5430}
{"v": 1	"t": 656657	"P": 1832.25	"F": 5237}
{"v": 1	"t": 656678	"P": 1823.75	"F": 5341}
{"v": 1	"t": 656698	"P": 1831.75	"F": 5232}
{"v": 1	"t": 656718	"P": 1834.25	"F": 5569}
{"v": 1	"t": 656739	"P": 1830.25	"F": 5308}
{"v": 1	"t": 656759	"P": 1825.25	"F": 5243}
{"v": 1	"t": 656780	"P": 1828.5	"F": 5197}
{"v": 1	"t": 656800	"P": 1831.0	"F": 5382}
{"v": 1	"t": 656820	"P": 1826.75	"F": 5357}
{"v": 1	"t": 656841	"P": 1830.0	"F": 5253}
{"v": 1	"t": 656861	"P": 1835.25	"F": 5312}
{"v": 1	"t": 656881	"P": 1831.5	"F": 5375}
{"v": 1	"t": 656902	"P": 1822.75	"F": 5311}
{"v": 1	"t": 656922	"P": 1832.25	"F": 5235}
{"v": 1	"t": 656943	"P": 1838.25	"F": 5236}
{"v": 1	"t": 656963	"P": 1831.0	"F": 5395}
{"v": 1	"t": 656983	"P": 1831.5	"F": 5388}
{"v": 1	"t": 657004	"P": 1824.5	"F": 5297}
{"v": 1	"t": 657024	"P": 1831.25	"F": 5407}
{"v": 1	"t": 657044	"P": 1823.5	"F": 5394}
{"v": 1	"t": 657065	"P": 1839.75	"F": 5339}
{"v": 1	"t": 657085	"P": 1831.25	"F": 5361}
{"v": 1	"t": 657106	"P": 1834.5	"F": 5374}
{"v": 1	"t": 657126	"P": 1828.0	"F": 5457}
{"v": 1	"t": 657146	"P": 1835.0	"F": 5362}
{"v": 1	"t": 657167	"P": 1816.0	"F": 5172}
{"v": 1	"t": 657187	"P": 1830.5	"F": 5228}
{"v": 1	"t": 657207	"P": 1825.5	"F": 5203}
{"v": 1	"t": 657228	"P": 1829.25	"F": 5402}
{"v": 1	"t": 657248	"P": 1829.25	"F": 5187}
{"v": 1	"t": 657269	"P": 1840.25	"F": 5467}
{"v": 1	"t": 657289	"P": 1824.5	"F": 5314}
{"v": 1	"t": 657309	"P": 1829.0	"F": 5188}
{"v": 1	"t": 657330	"P": 1828.5	"F": 5311}
{"v": 1	"t": 657350	"P": 1833.0	"F": 5316}
{"v": 1	"t": 657370	"P": 1824.5	"F": 5350}
{"v": 1	"t": 657391	"P": 1829.75	"F": 5337}
{"v": 1	"t": 657411	"P": 1829.75	"F": 5441}
{"v": 1	"t": 657431	"P": 1822.0	"F": 5244}
{"v": 1	"t": 657452	"P": 1824.5	"F": 5371}
{"v": 1	"t": 657472	"P": 1837.5	"F": 5340}
{"v": 1	"t": 657493	"P": 1829.0	"F": 5278}
{"v": 1	"t": 657513	"P": 1826.25	"F": 5288}
{"v": 1	"t": 657533	"P": 1824.25	"F": 5246}
{"v": 1	"t": 657554	"P": 1826.5	"F": 5358	"C": 47.76	"D": 3142	"sn": 54091779688249	"file": "/data/device_log/data0000.out"}
{"v": 1	"t": 657574	"P": 1825.75	"F": 5302}
{"v": 1	"t": 657594	"P": 1816.5	"F": 5373}
{"v": 1	"t": 657615	"P": 1832.25	"F": 5085}
{"v": 1	"t": 657635	"P": 1822.0	"F": 5339}
{"v": 1	"t": 657656	"P": 1824.5	"F": 5262}
{"v": 1	"t": 657676	"P": 1829.0	"F": 5472}
{"v": 1	"t": 657696	"P": 1829.5	"F": 5318}
{"v": 1	"t": 657717	"P": 1827.75	"F": 5415}
{"v": 1	"t": 657737	"P": 1833.25	"F": 5371}
{"v": 1	"t": 657758	"P": 1834.5	"F": 5248}
{"v": 1	"t": 657778	"P": 1828.0	"F": 5305}
{"v": 1	"t": 657798	"P": 1824.5	"F": 5293}
{"v": 1	"t": 657819	"P": 1834.75	"F": 5202}
{"v": 1	"t": 657839	"P": 1829.0	"F": 5318}
{"v": 1	"t": 657859	"P": 1833.75	"F": 5337}
{"v": 1	"t": 657880	"P": 1827.5	"F": 5546}
{"v": 1	"t": 657900	"P": 1832.0	"F": 5429}
{"v": 1	"t": 657921	"P": 1826.25	"F": 5307}
{"v": 1	"t": 657941	"P": 1828.25	"F": 5430}
{"v": 1	"t": 657961	"P": 1836.5	"F": 5552}
{"v": 1	"t": 657982	"P": 1826.0	"F": 5423}
{"v": 1	"t": 658002	"P": 1820.0	"F": 5368}
{"v": 1	"t": 658022	"P": 1827.75	"F": 5387}
{"v": 1	"t": 658043	"P": 1828.5	"F": 5359}
{"v": 1	"t": 658063	"P": 1821.25	"F": 5410}
{"v": 1	"t": 658083	"P": 1827.0	"F": 5338}
{"v": 1	"t": 658104	"P": 1833.25	"F": 5421}
{"v": 1	"t": 658124	"P": 1825.75	"F": 5332}
{"v": 1	"t": 658145	"P": 1828.25	"F": 5518}
{"v": 1	"t": 658165	"P": 1831.0	"F": 5316}
{"v": 1	"t": 658185	"P": 1827.75	"F": 5499}
{"v": 1	"t": 658206	"P": 1828.25	"F": 5262}
{"v": 1	"t": 658226	"P": 1830.25	"F": 5242}
{"v": 1	"t": 658246	"P": 1827.5	"F": 5241}
{"v": 1	"t": 658267	"P": 1830.75	"F": 5241}
{"v": 1	"t": 658287	"P": 1826.5	"F": 5319}
{"v": 1	"t": 658308	"P": 1830.75	"F": 5328}
{"v": 1	"t": 658328	"P": 1831.5	"F": 5229}
{"v": 1	"t": 658348	"P": 1828.75	"F": 5331}
{"v": 1	"t": 658369	"P": 1831.25	"F": 5255}
{"v": 1	"t": 658389	"P": 1828.0	"F": 5426}
{"v": 1	"t": 658410	"P": 1828.25	"F": 5479}
{"v": 1	"t": 658430	"P": 1832.5	"F": 5322}
{"v": 1	"t": 658450	"P": 1827.0	"F": 5475}
{"v": 1	"t": 658471	"P": 1825.75	"F": 5199}
{"v": 1	"t": 658491	"P": 1832.0	"F": 5267}
{"v": 1	"t": 658511	"P": 1831.75	"F": 5274}
{"v": 1	"t": 658532	"P": 1821.0	"F": 5390}
{"v": 1	"t": 658552	"P": 1827.75	"F": 5232}
{"v": 1	"t": 658572	"P": 1828.0	"F": 5394	"C": 47.69	"D": 3142	"sn": 54091779688249	"file": "/data/device_log/data0000.out"}
{"v": 1	"t": 658593	"P": 1825.0	"F": 5432}
{"v": 1	"t": 658613	"P": 1824.75	"F": 5243}
{"v": 1	"t": 658634	"P": 1832.5	"F": 5181}
{"v": 1	"t": 658654	"P": 1825.75	"F": 5188}
{"v": 1	"t": 658674	"P": 1830.5	"F": 5194}
{"v": 1	"t": 658695	"P": 1823.5	"F": 5193}
{"v": 1	"t": 658715	"P": 1825.25	"F": 5306}
{"v": 1	"t": 658735	"P": 1822.0	"F": 5293}
{"v": 1	"t": 658756	"P": 1823.0	"F": 5228}
{"v": 1	"t": 658776	"P": 1825.25	"F": 5299}
{"v": 1	"t": 658797	"P": 1818.25	"F": 5094}
{"v": 1	"t": 658817	"P": 1823.0	"F": 4888}
{"v": 1	"t": 658837	"P": 1818.25	"F": 4957}
{"v": 1	"t": 658858	"P": 1815.75	"F": 5044}
{"v": 1	"t": 658878	"P": 1818.0	"F": 5229}
{"v": 1	"t": 658899	"P": 1820.5	"F": 5057}
{"v": 1	"t": 658919	"P": 1813.75	"F": 4986}
{"v": 1	"t": 658940	"P": 1823.75	"F": 5103}
{"v": 1	"t": 658960	"P": 1817.0	"F": 5023}
{"v": 1	"t": 658980	"P": 1818.75	"F": 4819}
{"v": 1	"t": 659001	"P": 1817.5	"F": 5212}
{"v": 1	"t": 659021	"P": 1820.5	"F": 4972}
{"v": 1	"t": 659042	"P": 1815.75	"F": 5208}
{"v": 1	"t": 659062	"P": 1809.25	"F": 4973}
{"v": 1	"t": 659082	"P": 1824.0	"F": 5145}
{"v": 1	"t": 659103	"P": 1817.25	"F": 5203}
{"v": 1	"t": 659123	"P": 1819.25	"F": 5196}
{"v": 1	"t": 659143	"P": 1813.75	"F": 5195}
{"v": 1	"t": 659164	"P": 1822.0	"F": 4975}
{"v": 1	"t": 659184	"P": 1816.25	"F": 4979}
{"v": 1	"t": 659204	"P": 1817.25	"F": 5232}
{"v": 1	"t": 659225	"P": 1824.0	"F": 5152}
{"v": 1	"t": 659245	"P": 1819.0	"F": 5199}
{"v": 1	"t": 659266	"P": 1815.5	"F": 5096}
{"v": 1	"t": 659286	"P": 1823.0	"F": 5287}
{"v": 1	"t": 659306	"P": 1818.0	"F": 5207}
{"v": 1	"t": 659327	"P": 1818.25	"F": 5277}
{"v": 1	"t": 659347	"P": 1820.5	"F": 5148}
{"v": 1	"t": 659367	"P": 1822.0	"F": 5094}
{"v": 1	"t": 659388	"P": 1822.5	"F": 5185}
{"v": 1	"t": 659408	"P": 1815.5	"F": 5163}
{"v": 1	"t": 659429	"P": 1825.0	"F": 5065}
{"v": 1	"t": 659449	"P": 1815.25	"F": 5300}
{"v": 1	"t": 659469	"P": 1817.0	"F": 5279}
{"v": 1	"t": 659490	"P": 1822.5	"F": 5176}
{"v": 1	"t": 659510	"P": 1820.5	"F": 5022}
{"v": 1	"t": 659530	"P": 1823.25	"F": 5197}
{"v": 1	"t": 659551	"P": 1820.75	"F": 5272}
{"v": 1	"t": 659571	"P": 1826.0	"F": 5242}
{"v": 1	"t": 659592	"P": 1817.75	"F": 5235	"C": 47.765	"D": 3141	"sn": 54091779688249	"file": "/data/device_log/data0000.out"}
{"v": 1	"t": 659612	"P": 1822.0	"F": 5261}
{"v": 1	"t": 659632	"P": 1814.75	"F": 5159}
{"v": 1	"t": 659653	"P": 1816.0	"F": 5107}
{"v": 1	"t": 659673	"P": 1811.0	"F": 4973}
{"v": 1	"t": 659694	"P": 1826.25	"F": 5248}
{"v": 1	"t": 659714	"P": 1819.5	"F": 5271}
{"v": 1	"t": 659734	"P": 1817.5	"F": 5181}
{"v": 1	"t": 659755	"P": 1815.5	"F": 5139}
{"v": 1	"t": 659775	"P": 1827.25	"F": 5266}
{"v": 1	"t": 659795	"P": 1817.25	"F": 5287}
{"v": 1	"t": 659816	"P": 1814.25	"F": 5269}
{"v": 1	"t": 659836	"P": 1816.25	"F": 5103}
{"v": 1	"t": 659856	"P": 1810.75	"F": 5069}
{"v": 1	"t": 659877	"P": 1809.0	"F": 5091}
{"v": 1	"t": 659897	"P": 1805.5	"F": 4757}
{"v": 1	"t": 659918	"P": 1803.25	"F": 4574}
{"v": 1	"t": 659938	"P": 1798.75	"F": 4692}
{"v": 1	"t": 659958	"P": 1781.75	"F": 4360}
{"v": 1	"t": 659979	"P": 1771.75	"F": 3965}
{"v": 1	"t": 659999	"P": 1734.0	"F": 3496}
{"v": 1	"t": 660019	"P": 1705.25	"F": 2608}
{"v": 1	"t": 660040	"P": 1683.75	"F": 2144}
{"v": 1	"t": 660060	"P": 1656.75	"F": 1629}
{"v": 1	"t": 660081	"P": 1630.75	"F": 1324}
{"v": 1	"t": 660101	"P": 1612.25	"F": 1013}
{"v": 1	"t": 660121	"P": 1593.0	"F": 716}
{"v": 1	"t": 660142	"P": 1574.75	"F": 517}
{"v": 1	"t": 660162	"P": 1571.5	"F": 399}
{"v": 1	"t": 660182	"P": 1564.0	"F": 248}
{"v": 1	"t": 660203	"P": 1554.25	"F": 187}
{"v": 1	"t": 660223	"P": 1551.5	"F": 127}
{"v": 1	"t": 660244	"P": 1542.25	"F": 80}
{"v": 1	"t": 660264	"P": 1532.25	"F": 48}
{"v": 1	"t": 660284	"P": 1523.5	"F": 20}
{"v": 1	"t": 660305	"P": 1526.75	"F": 16}
{"v": 1	"t": 660325	"P": 1526.0	"F": 13}
{"v": 1	"t": 660345	"P": 1520.5	"F": 11}
{"v": 1	"t": 660366	"P": 1521.0	"F": 9}
{"v": 1	"t": 660386	"P": 1522.75	"F": 8}
{"v": 1	"t": 660407	"P": 1518.25	"F": 7}
{"v": 1	"t": 660427	"P": 1515.5	"F": 6}
{"v": 1	"t": 660447	"P": 1519.0	"F": 5}
{"v": 1	"t": 660468	"P": 1514.0	"F": 5}
{"v": 1	"t": 660488	"P": 1510.5	"F": 5}
{"v": 1	"t": 660508	"P": 1510.25	"F": 5}
{"v": 1	"t": 660529	"P": 1512.5	"F": 4}
{"v": 1	"t": 660549	"P": 1506.75	"F": 4}
{"v": 1	"t": 660569	"P": 1507.25	"F": 3}
{"v": 1	"t": 660590	"P": 1512.25	"F": 3}
{"v": 1	"t": 660610	"P": 1504.75	"F": 3	"C": 47.765	"D": 3141	"sn": 54091779688249	"file": "/data/device_log/data0000.out"}
{"v": 1	"t": 660631	"P": 1500.5	"F": 3}
{"v": 1	"t": 660651	"P": 1502.5	"F": 3}
{"v": 1	"t": 660671	"P": 1499.0	"F": 3}
{"v": 1	"t": 660692	"P": 1493.75	"F": 3}
{"v": 1	"t": 660712	"P": 1495.25	"F": 4}
{"v": 1	"t": 660732	"P": 1497.0	"F": 3}
{"v": 1	"t": 660753	"P": 1488.75	"F": 3}
{"v": 1	"t": 660773	"P": 1488.75	"F": 2}
{"v": 1	"t": 660794	"P": 1488.5	"F": 2}
{"v": 1	"t": 660814	"P": 1486.5	"F": 1}
{"v": 1	"t": 660834	"P": 1483.0	"F": 1}
{"v": 1	"t": 660855	"P": 1485.0	"F": 0}
{"v": 1	"t": 660875	"P": 1482.5	"F": 1}
{"v": 1	"t": 660896	"P": 1479.75	"F": 2}
{"v": 1	"t": 660916	"P": 1482.5	"F": 2}
{"v": 1	"t": 660936	"P": 1479.5	"F": 2}
{"v": 1	"t": 660957	"P": 1472.75	"F": 3}
{"v": 1	"t": 660977	"P": 1475.5	"F": 3}
{"v": 1	"t": 660997	"P": 1474.5	"F": 3}
{"v": 1	"t": 661018	"P": 1467.25	"F": 2}
{"v": 1	"t": 661038	"P": 1466.75	"F": 1}
{"v": 1	"t": 661059	"P": 1467.25	"F": 0}
{"v": 1	"t": 661079	"P": 1465.0	"F": 0}
{"v": 1	"t": 661099	"P": 1462.0	"F": 0}
{"v": 1	"t": 661120	"P": 1465.75	"F": 0}
{"v": 1	"t": 661140	"P": 1461.5	"F": 1}
{"v": 1	"t": 661160	"P": 1460.25	"F": 1}
{"v": 1	"t": 661181	"P": 1461.5	"F": 2}
{"v": 1	"t": 661201	"P": 1461.75	"F": 2}
{"v": 1	"t": 661222	"P": 1457.25	"F": 2}
{"v": 1	"t": 661242	"P": 1456.0	"F": 2}
{"v": 1	"t": 661262	"P": 1457.0	"F": 2}
{"v": 1	"t": 661283	"P": 1452.25	"F": 1}
{"v": 1	"t": 661303	"P": 1449.5	"F": 0}
{"v": 1	"t": 661323	"P": 1449.75	"F": 0}
{"v": 1	"t": 661344	"P": 1448.75	"F": 0}
{"v": 1	"t": 661364	"P": 1445.25	"F": 0}
{"v": 1	"t": 661384	"P": 1445.75	"F": 1}
{"v": 1	"t": 661405	"P": 1448.25	"F": 1}
{"v": 1	"t": 661425	"P": 1443.5	"F": 1}
{"v": 1	"t": 661446	"P": 1440.75	"F": 2}
{"v": 1	"t": 661466	"P": 1443.25	"F": 2}
{"v": 1	"t": 661486	"P": 1438.0	"F": 2}
{"v": 1	"t": 661507	"P": 1436.25	"F": 2}
{"v": 1	"t": 661527	"P": 1437.0	"F": 1}
{"v": 1	"t": 661548	"P": 1433.75	"F": 1}
{"v": 1	"t": 661568	"P": 1428.75	"F": 0}
{"v": 1	"t": 661588	"P": 1432.75	"F": 0}
{"v": 1	"t": 661609	"P": 1433.0	"F": 0}
{"v": 1	"t": 661629	"P": 1428.25	"F": 0	"C": 47.76	"D": 3141	"sn": 54091779688249	"file": "/data/device_log/data0000.out"}
{"v": 1	"t": 661649	"P": 1424.75	"F": 1}
{"v": 1	"t": 661670	"P": 1429.25	"F": 1}
{"v": 1	"t": 661690	"P": 1423.75	"F": 1}
{"v": 1	"t": 661711	"P": 1421.75	"F": 1}
{"v": 1	"t": 661731	"P": 1424.25	"F": 1}
{"v": 1	"t": 661751	"P": 1422.25	"F": 1}
{"v": 1	"t": 661772	"P": 1418.25	"F": 0}
{"v": 1	"t": 661792	"P": 1419.5	"F": 0}
{"v": 1	"t": 661812	"P": 1422.0	"F": 0}
{"v": 1	"t": 661833	"P": 1416.0	"F": 0}
{"v": 1	"t": 661853	"P": 1414.75	"F": 0}
{"v": 1	"t": 661874	"P": 1420.0	"F": 0}
{"v": 1	"t": 661894	"P": 1417.75	"F": 1}
{"v": 1	"t": 661914	"P": 1412.5	"F": 1}
{"v": 1	"t": 661935	"P": 1416.75	"F": 1}
{"v": 1	"t": 661955	"P": 1416.25	"F": 0}
{"v": 1	"t": 661975	"P": 1413.0	"F": 1}
{"v": 1	"t": 661996	"P": 1415.25	"F": 0}
{"v": 1	"t": 662016	"P": 1415.75	"F": 0}
{"v": 1	"t": 662037	"P": 1412.25	"F": 0}
{"v": 1	"t": 662057	"P": 1410.25	"F": 0}
{"v": 1	"t": 662077	"P": 1415.75	"F": 1}
{"v": 1	"t": 662098	"P": 1411.75	"F": 1}
{"v": 1	"t": 662118	"P": 1408.75	"F": 1}
{"v": 1	"t": 662139	"P": 1414.0	"F": 1}
{"v": 1	"t": 662159	"P": 1409.0	"F": 1}
{"v": 1	"t": 662180	"P": 1409.75	"F": 1}
{"v": 1	"t": 662200	"P": 1412.5	"F": 1}
{"v": 1	"t": 662220	"P": 1407.25	"F": 0}
{"v": 1	"t": 662241	"P": 1407.5	"F": 0}
{"v": 1	"t": 662261	"P": 1411.0	"F": 0}
{"v": 1	"t": 662282	"P": 1406.5	"F": 0}
{"v": 1	"t": 662302	"P": 1405.5	"F": 0}
{"v": 1	"t": 662322	"P": 1408.75	"F": 0}
{"v": 1	"t": 662343	"P": 1405.0	"F": 1}
{"v": 1	"t": 662363	"P": 1402.5	"F": 1}
{"v": 1	"t": 662384	"P": 1407.0	"F": 1}
{"v": 1	"t": 662404	"P": 1401.75	"F": 1}
{"v": 1	"t": 662424	"P": 1398.25	"F": 1}
{"v": 1	"t": 662445	"P": 1404.75	"F": 0}
{"v": 1	"t": 662465	"P": 1403.5	"F": 0}
{"v": 1	"t": 662486	"P": 1400.75	"F": -1}
{"v": 1	"t": 662506	"P": 1409.25	"F": -1}
{"v": 1	"t": 662526	"P": 1412.0	"F": 0}
{"v": 1	"t": 662547	"P": 1405.0	"F": 1}
{"v": 1	"t": 662567	"P": 1400.0	"F": 0}
{"v": 1	"t": 662587	"P": 1399.25	"F": 2}
{"v": 1	"t": 662608	"P": 1392.0	"F": 1}
{"v": 1	"t": 662628	"P": 1390.5	"F": 0}
{"v": 1	"t": 662648	"P": 1398.75	"F": 0	"C": 47.785	"D": 3141	"sn": 54091779688249	"file": "/data/device_log/data0000.out"}
{"v": 1	"t": 662669	"P": 1399.0	"F": 2}
{"v": 1	"t": 662689	"P": 1393.0	"F": 1}
{"v": 1	"t": 662710	"P": 1392.0	"F": 0}
{"v": 1	"t": 662730	"P": 1395.0	"F": -1}
{"v": 1	"t": 662750	"P": 1392.25	"F": 0}
{"v": 1	"t": 662771	"P": 1386.75	"F": 2}
{"v": 1	"t": 662791	"P": 1388.25	"F": -1}
{"v": 1	"t": 662811	"P": 1384.5	"F": 1}
{"v": 1	"t": 662832	"P": 1379.5	"F": 2}
{"v": 1	"t": 662852	"P": 1382.5	"F": -1}
{"v": 1	"t": 662873	"P": 1383.5	"F": 1}
{"v": 1	"t": 662893	"P": 1377.75	"F": 2}
{"v": 1	"t": 662913	"P": 1379.0	"F": 1}
{"v": 1	"t": 662934	"P": 1378.75	"F": 0}
{"v": 1	"t": 662954	"P": 1374.5	"F": 0}
{"v": 1	"t": 662974	"P": 1371.75	"F": 1}
{"v": 1	"t": 662995	"P": 1375.5	"F": 0}
{"v": 1	"t": 663015	"P": 1372.5	"F": -2}
{"v": 1	"t": 663036	"P": 1372.75	"F": 1}
{"v": 1	"t": 663056	"P": 1376.75	"F": 0}
{"v": 1	"t": 663076	"P": 1373.25	"F": 0}
{"v": 1	"t": 663097	"P": 1368.5	"F": 0}
{"v": 1	"t": 663117	"P": 1373.5	"F": 1}
{"v": 1	"t": 663138	"P": 1372.5	"F": 0}
{"v": 1	"t": 663158	"P": 1368.75	"F": 0}
{"v": 1	"t": 663178	"P": 1369.5	"F": 0}
{"v": 1	"t": 663199	"P": 1372.5	"F": 0}
{"v": 1	"t": 663219	"P": 1370.0	"F": 0}
{"v": 1	"t": 663239	"P": 1365.75	"F": 0}
{"v": 1	"t": 663260	"P": 1369.25	"F": 2}
{"v": 1	"t": 663280	"P": 1368.75	"F": -3}
{"v": 1	"t": 663300	"P": 1364.25	"F": 3}
{"v": 1	"t": 663321	"P": 1365.25	"F": 0}
{"v": 1	"t": 663341	"P": 1366.0	"F": 2}
{"v": 1	"t": 663362	"P": 1362.0	"F": -2}
{"v": 1	"t": 663382	"P": 1358.25	"F": 1}
{"v": 1	"t": 663402	"P": 1362.25	"F": 0}
{"v": 1	"t": 663423	"P": 1358.0	"F": 1}
{"v": 1	"t": 663443	"P": 1354.25	"F": -1}
{"v": 1	"t": 663463	"P": 1358.5	"F": 1}
{"v": 1	"t": 663484	"P": 1354.5	"F": 1}
{"v": 1	"t": 663504	"P": 1349.5	"F": -1}
{"v": 1	"t": 663525	"P": 1353.0	"F": 0}
{"v": 1	"t": 663545	"P": 1354.0	"F": 1}
{"v": 1	"t": 663565	"P": 1349.75	"F": 1}
{"v": 1	"t": 663586	"P": 1350.5	"F": 0}
{"v": 1	"t": 663606	"P": 1348.25	"F": 2}
{"v": 1	"t": 663627	"P": 1342.0	"F": 0}
{"v": 1	"t": 663647	"P": 1347.5	"F": 0}
{"v": 1	"t": 663668	"P": 1345.25	"F": 1	"C": 47.72	"D": 3141	"sn": 54091779688249	"file": "/data/device_log/data0000.out"}
{"v": 1	"t": 663688	"P": 1341.5	"F": 0}
{"v": 1	"t": 663708	"P": 1342.0	"F": 0}
{"v": 1	"t": 663729	"P": 1341.5	"F": -1}
{"v": 1	"t": 663749	"P": 1337.75	"F": 1}
{"v": 1	"t": 663770	"P": 1338.75	"F": 0}
{"v": 1	"t": 663790	"P": 1341.5	"F": 0}
{"v": 1	"t": 663810	"P": 1337.0	"F": 1}
{"v": 1	"t": 663831	"P": 1334.75	"F": 0}
{"v": 1	"t": 663851	"P": 1338.5	"F": 4}
{"v": 1	"t": 663871	"P": 1339.25	"F": -6}
{"v": 1	"t": 663892	"P": 1339.75	"F": 3}
{"v": 1	"t": 663912	"P": 1342.5	"F": -3}
{"v": 1	"t": 663932	"P": 1341.75	"F": 5}
{"v": 1	"t": 663953	"P": 1334.5	"F": -2}
{"v": 1	"t": 663973	"P": 1336.75	"F": -2}
{"v": 1	"t": 663994	"P": 1350.0	"F": -1}
{"v": 1	"t": 664014	"P": 1348.5	"F": 2}
{"v": 1	"t": 664034	"P": 1343.0	"F": 1}
{"v": 1	"t": 664055	"P": 1343.25	"F": 0}
{"v": 1	"t": 664075	"P": 1339.25	"F": 1}
{"v": 1	"t": 664095	"P": 1335.5	"F": -1}
{"v": 1	"t": 664116	"P": 1333.75	"F": 1}
{"v": 1	"t": 664136	"P": 1340.0	"F": 0}
{"v": 1	"t": 664157	"P": 1334.75	"F": 1}
{"v": 1	"t": 664177	"P": 1332.25	"F": -1}
{"v": 1	"t": 664197	"P": 1338.75	"F": 0}
{"v": 1	"t": 664218	"P": 1335.75	"F": 0}
{"v": 1	"t": 664238	"P": 1333.0	"F": -1}
{"v": 1	"t": 664258	"P": 1344.0	"F": -3}
{"v": 1	"t": 664279	"P": 1348.0	"F": 0}
{"v": 1	"t": 664299	"P": 1345.25	"F": 0}
{"v": 1	"t": 664320	"P": 1350.25	"F": 1}
{"v": 1	"t": 664340	"P": 1350.0	"F": -1}
{"v": 1	"t": 664360	"P": 1347.75	"F": 2}
{"v": 1	"t": 664381	"P": 1347.5	"F": 0}
{"v": 1	"t": 664401	"P": 1349.0	"F": 1}
{"v": 1	"t": 664422	"P": 1342.5	"F": 0}
{"v": 1	"t": 664442	"P": 1340.5	"F": 0}
{"v": 1	"t": 664462	"P": 1345.25	"F": 0}
{"v": 1	"t": 664483	"P": 1340.0	"F": 3}
{"v": 1	"t": 664503	"P": 1324.5	"F": 3}
{"v": 1	"t": 664523	"P": 1318.75	"F": -1}
{"v": 1	"t": 664544	"P": 1309.75	"F": 7}
{"v": 1	"t": 664564	"P": 1242.75	"F": 40}
{"v": 1	"t": 664585	"P": 1179.75	"F": 14}
{"v": 1	"t": 664605	"P": 1146.0	"F": 13}
{"v": 1	"t": 664625	"P": 1120.25	"F": 3}
{"v": 1	"t": 664646	"P": 1105.5	"F": 8}
{"v": 1	"t": 664666	"P": 1100.25	"F": 1}
{"v": 1	"t": 664686	"P": 1094.0	"F": 1	"C": 47.775	"D": 3140	"sn": 54091779688249	"file": "/data/device_log/data0000.out"}
{"v": 1	"t": 664707	"P": 1084.25	"F": 0}
{"v": 1	"t": 664727	"P": 1080.25	"F": 1}
{"v": 1	"t": 664747	"P": 1075.5	"F": -1}
{"v": 1	"t": 664768	"P": 1060.0	"F": 0}
{"v": 1	"t": 664788	"P": 1050.25	"F": 1}
{"v": 1	"t": 664809	"P": 1049.0	"F": 3}
{"v": 1	"t": 664829	"P": 1036.75	"F": 4}
{"v": 1	"t": 664849	"P": 1031.0	"F": 3}
{"v": 1	"t": 664870	"P": 1034.0	"F": 4}
{"v": 1	"t": 664890	"P": 1024.5	"F": 4}
{"v": 1	"t": 664910	"P": 1014.5	"F": 1}
{"v": 1	"t": 664931	"P": 1018.5	"F": -1}
{"v": 1	"t": 664951	"P": 1013.0	"F": -1}
{"v": 1	"t": 664972	"P": 1008.25	"F": -2}
{"v": 1	"t": 664992	"P": 1012.25	"F": -1}
{"v": 1	"t": 665012	"P": 1010.0	"F": 0}
{"v": 1	"t": 665033	"P": 1005.25	"F": 1}
{"v": 1	"t": 665053	"P": 1002.75	"F": 1}
{"v": 1	"t": 665074	"P": 1009.0	"F": 2}
{"v": 1	"t": 665094	"P": 1005.5	"F": 3}
{"v": 1	"t": 665114	"P": 1002.5	"F": 2}
{"v": 1	"t": 665135	"P": 1005.5	"F": 1}
{"v": 1	"t": 665155	"P": 1005.25	"F": 0}
{"v": 1	"t": 665175	"P": 998.75	"F": -1}
{"v": 1	"t": 665196	"P": 1001.75	"F": -2}
{"v": 1	"t": 665216	"P": 1005.25	"F": -1}
{"v": 1	"t": 665237	"P": 1001.5	"F": -1}
{"v": 1	"t": 665257	"P": 999.75	"F": 1}
{"v": 1	"t": 665277	"P": 1005.75	"F": 1}
{"v": 1	"t": 665298	"P": 1001.5	"F": 2}
{"v": 1	"t": 665318	"P": 998.0	"F": 2}
{"v": 1	"t": 665338	"P": 1001.75	"F": 2}
{"v": 1	"t": 665359	"P": 1002.75	"F": 1}
{"v": 1	"t": 665379	"P": 999.25	"F": 0}
{"v": 1	"t": 665399	"P": 997.0	"F": 0}
{"v": 1	"t": 665420	"P": 1003.25	"F": -1}
{"v": 1	"t": 665440	"P": 999.75	"F": -1}
{"v": 1	"t": 665461	"P": 996.25	"F": -1}
{"v": 1	"t": 665481	"P": 1001.5	"F": -1}
{"v": 1	"t": 665501	"P": 1000.75	"F": 0}
{"v": 1	"t": 665522	"P": 997.0	"F": 1}
{"v": 1	"t": 665542	"P": 1000.5	"F": 2}
{"v": 1	"t": 665563	"P": 1001.5	"F": 2}
{"v": 1	"t": 665583	"P": 996.75	"F": 2}
{"v": 1	"t": 665603	"P": 1000.5	"F": 1}
{"v": 1	"t": 665624	"P": 999.75	"F": 0}
{"v": 1	"t": 665644	"P": 996.25	"F": -1}
{"v": 1	"t": 665665	"P": 1000.75	"F": -1}
{"v": 1	"t": 665685	"P": 999.0	"F": -1}
{"v": 1	"t": 665705	"P": 994.25	"F": -1	"C": 47.785	"D": 3140	"sn": 54091779688249	"file": "/data/device_log/data0000.out"}
{"v": 1	"t": 665726	"P": 1000.75	"F": 0}
{"v": 1	"t": 665746	"P": 999.75	"F": 1}
{"v": 1	"t": 665767	"P": 997.25	"F": 1}
{"v": 1	"t": 665787	"P": 999.0	"F": 2}
{"v": 1	"t": 665808	"P": 999.0	"F": 1}
{"v": 1	"t": 665828	"P": 995.75	"F": 1}
{"v": 1	"t": 665848	"P": 1000.5	"F": 0}
{"v": 1	"t": 665869	"P": 1000.0	"F": 0}
{"v": 1	"t": 665889	"P": 996.0	"F": 0}
{"v": 1	"t": 665910	"P": 997.75	"F": -1}
{"v": 1	"t": 665930	"P": 1000.0	"F": -1}
{"v": 1	"t": 665950	"P": 998.0	"F": -1}
{"v": 1	"t": 665971	"P": 997.0	"F": 0}
{"v": 1	"t": 665991	"P": 1001.25	"F": 0}
{"v": 1	"t": 666011	"P": 997.75	"F": 1}
{"v": 1	"t": 666032	"P": 996.5	"F": 1}
{"v": 1	"t": 666052	"P": 1000.0	"F": 1}
{"v": 1	"t": 666073	"P": 1000.0	"F": 1}
{"v": 1	"t": 666093	"P": 997.75	"F": 0}
{"v": 1	"t": 666113	"P": 996.75	"F": 0}
{"v": 1	"t": 666134	"P": 999.5	"F": -1}
{"v": 1	"t": 666154	"P": 999.25	"F": -1}
{"v": 1	"t": 666174	"P": 996.25	"F": 0}
{"v": 1	"t": 666195	"P": 1000.25	"F": 0}
{"v": 1	"t": 666215	"P": 999.5	"F": 0}
{"v": 1	"t": 666235	"P": 995.5	"F": 1}
{"v": 1	"t": 666256	"P": 998.0	"F": 1}
{"v": 1	"t": 666276	"P": 1000.5	"F": 1}
{"v": 1	"t": 666297	"P": 996.5	"F": 1}
{"v": 1	"t": 666317	"P": 996.0	"F": 0}
{"v": 1	"t": 666337	"P": 1000.25	"F": 0}
{"v": 1	"t": 666358	"P": 997.75	"F": 0}
{"v": 1	"t": 666378	"P": 994.5	"F": 0}
{"v": 1	"t": 666398	"P": 1003.25	"F": -1}
{"v": 1	"t": 666419	"P": 999.25	"F": 0}
{"v": 1	"t": 666439	"P": 994.0	"F": 0}
{"v": 1	"t": 666460	"P": 998.75	"F": 0}
{"v": 1	"t": 666480	"P": 999.5	"F": 1}
{"v": 1	"t": 666500	"P": 995.0	"F": 1}
{"v": 1	"t": 666521	"P": 997.0	"F": 1}
{"v": 1	"t": 666541	"P": 999.5	"F": 0}
{"v": 1	"t": 666562	"P": 995.75	"F": 0}
{"v": 1	"t": 666582	"P": 996.25	"F": 0}
{"v": 1	"t": 666602	"P": 999.5	"F": 0}
{"v": 1	"t": 666623	"P": 997.75	"F": -1}
{"v": 1	"t": 666643	"P": 994.75	"F": -1}
{"v": 1	"t": 666663	"P": 1001.5	"F": 0}
{"v": 1	"t": 666684	"P": 998.25	"F": 0}
{"v": 1	"t": 666704	"P": 996.25	"F": 1}
{"v": 1	"t": 666725	"P": 1000.75	"F": 0	"C": 47.785	"D": 3140	"sn": 54091779688249	"file": "/data/device_log/data0000.out"}
{"v": 1	"t": 666745	"P": 1000.25	"F": 1}
{"v": 1	"t": 666765	"P": 994.5	"F": 1}
{"v": 1	"t": 666786	"P": 995.25	"F": 0}
{"v": 1	"t": 666806	"P": 1001.25	"F": 0}
{"v": 1	"t": 666826	"P": 997.0	"F": 0}
{"v": 1	"t": 666847	"P": 995.5	"F": -1}
{"v": 1	"t": 666867	"P": 1002.5	"F": 0}
{"v": 1	"t": 666888	"P": 998.0	"F": 0}
{"v": 1	"t": 666908	"P": 994.5	"F": 0}
{"v": 1	"t": 666928	"P": 997.25	"F": 0}
{"v": 1	"t": 666949	"P": 1000.0	"F": 0}
{"v": 1	"t": 666969	"P": 997.5	"F": 1}
{"v": 1	"t": 666989	"P": 994.75	"F": 0}
{"v": 1	"t": 667010	"P": 1002.75	"F": 0}
{"v": 1	"t": 667030	"P": 996.75	"F": 0}
{"v": 1	"t": 667051	"P": 995.75	"F": 0}
{"v": 1	"t": 667071	"P": 998.75	"F": 0}
{"v": 1	"t": 667091	"P": 1000.5	"F": 0}
{"v": 1	"t": 667112	"P": 997.0	"F": 0}
{"v": 1	"t": 667132	"P": 997.75	"F": 0}
{"v": 1	"t": 667152	"P": 1000.5	"F": 0}
{"v": 1	"t": 667173	"P": 995.25	"F": 0}
{"v": 1	"t": 667193	"P": 998.0	"F": 0}
{"v": 1	"t": 667214	"P": 1001.25	"F": -1}
{"v": 1	"t": 667234	"P": 997.75	"F": -1}
{"v": 1	"t": 667254	"P": 997.25	"F": 0}
{"v": 1	"t": 667275	"P": 998.75	"F": 1}
{"v": 1	"t": 667295	"P": 995.75	"F": -1}
{"v": 1	"t": 667316	"P": 994.5	"F": 1}
{"v": 1	"t": 667336	"P": 1000.25	"F": -1}
{"v": 1	"t": 667356	"P": 999.5	"F": -1}
{"v": 1	"t": 667377	"P": 996.75	"F": -2}
{"v": 1	"t": 667397	"P": 999.25	"F": 2}
{"v": 1	"t": 667417	"P": 1000.25	"F": 2}
{"v": 1	"t": 667438	"P": 997.0	"F": 0}
{"v": 1	"t": 667458	"P": 996.5	"F": 0}
{"v": 1	"t": 667479	"P": 1003.75	"F": 0}
{"v": 1	"t": 667499	"P": 1001.75	"F": -1}
{"v": 1	"t": 667519	"P": 999.75	"F": 0}
{"v": 1	"t": 667540	"P": 1002.5	"F": 2}
{"v": 1	"t": 667560	"P": 1003.5	"F": -1}
{"v": 1	"t": 667580	"P": 1001.5	"F": 0}
{"v": 1	"t": 667601	"P": 1002.75	"F": 0}
{"v": 1	"t": 667621	"P": 1005.0	"F": -1}
{"v": 1	"t": 667641	"P": 1001.25	"F": 2}
{"v": 1	"t": 667662	"P": 1000.75	"F": 0}
{"v": 1	"t": 667682	"P": 1005.5	"F": 0}
{"v": 1	"t": 667703	"P": 1003.0	"F": 0}
{"v": 1	"t": 667723	"P": 1001.25	"F": 1}
{"v": 1	"t": 667743	"P": 1003.0	"F": 0	"C": 47.78	"D": 3140	"sn": 54091779688249	"file": "/data/device_log/data0000.out"}
{"v": 1	"t": 667764	"P": 1006.75	"F": -1}
{"v": 1	"t": 667784	"P": 1004.0	"F": 1}
{"v": 1	"t": 667804	"P": 1003.25	"F": -2}
{"v": 1	"t": 667825	"P": 1009.5	"F": 1}
{"v": 1	"t": 667845	"P": 1001.75	"F": -1}
{"v": 1	"t": 667866	"P": 1003.25	"F": 1}
{"v": 1	"t": 667886	"P": 1006.0	"F": -1}
{"v": 1	"t": 667906	"P": 1004.75	"F": 1}
{"v": 1	"t": 667927	"P": 1000.5	"F": 0}
{"v": 1	"t": 667947	"P": 1006.5	"F": 1}
{"v": 1	"t": 667968	"P": 1002.75	"F": -1}
{"v": 1	"t": 667988	"P": 1000.0	"F": 0}
{"v": 1	"t": 668008	"P": 1004.75	"F": 0}
{"v": 1	"t": 668029	"P": 1005.75	"F": 0}
{"v": 1	"t": 668049	"P": 1002.75	"F": 0}
{"v": 1	"t": 668069	"P": 1002.5	"F": 0}
{"v": 1	"t": 668090	"P": 1006.75	"F": 0}
{"v": 1	"t": 668110	"P": 1002.75	"F": 0}
{"v": 1	"t": 668131	"P": 1001.0	"F": 0}
{"v": 1	"t": 668151	"P": 1006.0	"F": 0}
{"v": 1	"t": 668171	"P": 1003.75	"F": 1}
{"v": 1	"t": 668192	"P": 1000.0	"F": 0}
{"v": 1	"t": 668212	"P": 1000.0	"F": 1}
{"v": 1	"t": 668232	"P": 1005.25	"F": -1}
{"v": 1	"t": 668253	"P": 1001.0	"F": -1}
{"v": 1	"t": 668273	"P": 1001.25	"F": 0}
{"v": 1	"t": 668294	"P": 1005.75	"F": 0}
{"v": 1	"t": 668314	"P": 1003.25	"F": 0}
{"v": 1	"t": 668334	"P": 999.0	"F": 2}
{"v": 1	"t": 668355	"P": 1001.5	"F": 0}
{"v": 1	"t": 668375	"P": 1002.75	"F": 0}
{"v": 1	"t": 668395	"P": 999.75	"F": 1}
{"v": 1	"t": 668416	"P": 1000.0	"F": 0}
{"v": 1	"t": 668436	"P": 1005.25	"F": -2}
{"v": 1	"t": 668456	"P": 1005.25	"F": 0}
{"v": 1	"t": 668477	"P": 1002.75	"F": 0}
{"v": 1	"t": 668497	"P": 1008.5	"F": 1}
{"v": 1	"t": 668518	"P": 1004.75	"F": -1}
{"v": 1	"t": 668538	"P": 1000.5	"F": 2}
{"v": 1	"t": 668558	"P": 1004.25	"F": -1}
{"v": 1	"t": 668579	"P": 1004.5	"F": 1}
{"v": 1	"t": 668599	"P": 999.0	"F": -2}
{"v": 1	"t": 668620	"P": 1003.5	"F": 1}
{"v": 1	"t": 668640	"P": 1003.75	"F": 0}
{"v": 1	"t": 668660	"P": 1000.25	"F": 0}
{"v": 1	"t": 668681	"P": 1001.25	"F": -1}
{"v": 1	"t": 668701	"P": 1005.0	"F": 2}
{"v": 1	"t": 668721	"P": 1001.0	"F": -1}
{"v": 1	"t": 668742	"P": 999.0	"F": 0}
{"v": 1	"t": 668762	"P": 1006.0	"F": 0	"C": 47.765	"D": 3140	"sn": 54091779688249	"file": "/data/device_log/data0000.out"}
{"v": 1	"t": 668783	"P": 1004.5	"F": 1}
{"v": 1	"t": 668803	"P": 1000.0	"F": -2}
{"v": 1	"t": 668823	"P": 1002.5	"F": 0}
{"v": 1	"t": 668844	"P": 1008.0	"F": 1}
{"v": 1	"t": 668864	"P": 1003.75	"F": -1}
{"v": 1	"t": 668884	"P": 1007.5	"F": 2}
{"v": 1	"t": 668905	"P": 1012.75	"F": 1}
{"v": 1	"t": 668925	"P": 1006.75	"F": 1}
{"v": 1	"t": 668946	"P": 1001.25	"F": 0}
{"v": 1	"t": 668966	"P": 1005.0	"F": 1}
{"v": 1	"t": 668986	"P": 1003.0	"F": -1}
{"v": 1	"t": 669007	"P": 1001.25	"F": 1}
{"v": 1	"t": 669027	"P": 1002.0	"F": 1}
{"v": 1	"t": 669047	"P": 1006.0	"F": -1}
{"v": 1	"t": 669068	"P": 1001.0	"F": 0}
{"v": 1	"t": 669088	"P": 998.75	"F": 0}
{"v": 1	"t": 669108	"P": 1005.5	"F": 1}
{"v": 1	"t": 669129	"P": 1003.75	"F": 0}
{"v": 1	"t": 669149	"P": 1001.5	"F": 0}
{"v": 1	"t": 669170	"P": 1006.5	"F": -1}
{"v": 1	"t": 669190	"P": 1005.0	"F": -1}
{"v": 1	"t": 669210	"P": 1001.5	"F": 0}
{"v": 1	"t": 669231	"P": 1007.75	"F": 1}
{"v": 1	"t": 669251	"P": 1008.0	"F": -1}
{"v": 1	"t": 669272	"P": 1001.25	"F": 2}
{"v": 1	"t": 669292	"P": 1002.75	"F": -2}
{"v": 1	"t": 669312	"P": 1008.25	"F": 2}
{"v": 1	"t": 669333	"P": 1004.75	"F": 1}
{"v": 1	"t": 669353	"P": 1000.0	"F": 1}
{"v": 1	"t": 669374	"P": 1006.5	"F": -1}
{"v": 1	"t": 669394	"P": 1000.5	"F": 2}
{"v": 1	"t": 669414	"P": 999.0	"F": 0}
{"v": 1	"t": 669435	"P": 1000.75	"F": 1}
{"v": 1	"t": 669455	"P": 998.0	"F": -1}
{"v": 1	"t": 669476	"P": 995.5	"F": 1}
{"v": 1	"t": 669496	"P": 1001.75	"F": 0}
{"v": 1	"t": 669517	"P": 999.25	"F": -2}
{"v": 1	"t": 669537	"P": 1000.25	"F": 0}
{"v": 1	"t": 669557	"P": 1005.75	"F": 0}
{"v": 1	"t": 669578	"P": 1004.0	"F": -1}
{"v": 1	"t": 669598	"P": 1002.75	"F": -1}
{"v": 1	"t": 669618	"P": 1009.5	"F": 1}
{"v": 1	"t": 669639	"P": 1007.0	"F": 0}
{"v": 1	"t": 669659	"P": 1000.25	"F": 1}
{"v": 1	"t": 669680	"P": 1002.75	"F": 0}
{"v": 1	"t": 669700	"P": 1002.75	"F": 1}
{"v": 1	"t": 669720	"P": 994.25	"F": 0}
{"v": 1	"t": 669741	"P": 998.0	"F": 0}
{"v": 1	"t": 669761	"P": 1005.75	"F": -1}
{"v": 1	"t": 669781	"P": 1000.75	"F": -1	"C": 47.785	"D": 3140	"sn": 54091779688249	"file": "/data/device_log/data0000.out"}
{"v": 1	"t": 669802	"P": 1000.5	"F": -1}
{"v": 1	"t": 669822	"P": 1004.75	"F": 0}
{"v": 1	"t": 669843	"P": 1004.0	"F": -1}
{"v": 1	"t": 669863	"P": 1002.0	"F": -1}
{"v": 1	"t": 669883	"P": 1005.25	"F": -1}
{"v": 1	"t": 669904	"P": 1013.0	"F": -1}
{"v": 1	"t": 669924	"P": 1009.75	"F": 1}
{"v": 1	"t": 669944	"P": 1007.5	"F": 0}
{"v": 1	"t": 669965	"P": 1012.25	"F": 0}
{"v": 1	"t": 669985	"P": 1009.0	"F": 1}
{"v": 1	"t": 670006	"P": 1005.0	"F": 2}
{"v": 1	"t": 670026	"P": 1009.0	"F": -1}
{"v": 1	"t": 670046	"P": 1007.75	"F": 2}
{"v": 1	"t": 670067	"P": 1005.75	"F": -1}
{"v": 1	"t": 670087	"P": 1004.0	"F": 0}
{"v": 1	"t": 670107	"P": 1010.0	"F": -4}
{"v": 1	"t": 670128	"P": 1007.25	"F": 2}
{"v": 1	"t": 670148	"P": 1005.75	"F": -2}
{"v": 1	"t": 670169	"P": 1011.5	"F": 0}
{"v": 1	"t": 670189	"P": 1010.25	"F": 0}
{"v": 1	"t": 670209	"P": 1004.5	"F": 1}
{"v": 1	"t": 670230	"P": 1010.0	"F": -1}
{"v": 1	"t": 670250	"P": 1009.5	"F": 1}
{"v": 1	"t": 670271	"P": 1005.5	"F": 1}
{"v": 1	"t": 670291	"P": 1010.5	"F": 0}
{"v": 1	"t": 670311	"P": 1007.5	"F": -2}
{"v": 1	"t": 670332	"P": 1004.25	"F": 1}
{"v": 1	"t": 670352	"P": 1006.5	"F": 0}
{"v": 1	"t": 670372	"P": 1008.5	"F": -1}
{"v": 1	"t": 670393	"P": 1006.0	"F": 0}
{"v": 1	"t": 670413	"P": 1005.0	"F": 1}
{"v": 1	"t": 670433	"P": 1009.75	"F": 0}
{"v": 1	"t": 670454	"P": 1007.0	"F": 0}
{"v": 1	"t": 670474	"P": 1003.75	"F": 1}
{"v": 1	"t": 670495	"P": 1005.75	"F": 0}
{"v": 1	"t": 670515	"P": 1006.25	"F": 1}
{"v": 1	"t": 670535	"P": 1004.5	"F": 0}
{"v": 1	"t": 670556	"P": 1003.5	"F": 2}
{"v": 1	"t": 670576	"P": 1007.5	"F": 0}
{"v": 1	"t": 670596	"P": 1003.5	"F": 0}
{"v": 1	"t": 670617	"P": 1001.75	"F": -1}
{"v": 1	"t": 670637	"P": 1007.25	"F": 1}
{"v": 1	"t": 670658	"P": 1009.0	"F": -2}
{"v": 1	"t": 670678	"P": 1005.0	"F": 2}
{"v": 1	"t": 670698	"P": 1005.5	"F": -1}
{"v": 1	"t": 670719	"P": 1009.0	"F": 1}
{"v": 1	"t": 670739	"P": 1004.25	"F": 0}
{"v": 1	"t": 670759	"P": 1000.25	"F": 1}
{"v": 1	"t": 670780	"P": 1006.75	"F": 1}
{"v": 1	"t": 670800	"P": 1006.25	"F": -1	"C": 47.79	"D": 3140	"sn": 54091779688249	"file": "/data/device_log/data0000.out"}
{"v": 1	"t": 670821	"P": 1007.5	"F": 1}
{"v": 1	"t": 670841	"P": 1007.25	"F": 0}
{"v": 1	"t": 670862	"P": 1003.25	"F": -1}
{"v": 1	"t": 670882	"P": 1005.75	"F": 1}
{"v": 1	"t": 670903	"P": 1005.75	"F": 1}
{"v": 1	"t": 670923	"P": 1003.75	"F": 0}
{"v": 1	"t": 670943	"P": 1005.75	"F": -2}
{"v": 1	"t": 670964	"P": 1010.75	"F": 1}
{"v": 1	"t": 670984	"P": 1006.25	"F": -1}
{"v": 1	"t": 671004	"P": 1006.0	"F": 1}
{"v": 1	"t": 671025	"P": 1012.0	"F": -1}
{"v": 1	"t": 671045	"P": 1009.0	"F": 2}
{"v": 1	"t": 671066	"P": 1005.25	"F": -1}
{"v": 1	"t": 671086	"P": 1009.25	"F": 0}
{"v": 1	"t": 671106	"P": 1010.75	"F": 0}
{"v": 1	"t": 671127	"P": 1006.0	"F": 1}
{"v": 1	"t": 671147	"P": 1005.5	"F": 0}
{"v": 1	"t": 671167	"P": 1010.25	"F": -2}
{"v": 1	"t": 671188	"P": 1009.0	"F": 1}
{"v": 1	"t": 671208	"P": 1005.5	"F": 0}
{"v": 1	"t": 671228	"P": 1009.75	"F": 0}
{"v": 1	"t": 671249	"P": 1007.75	"F": 0}
{"v": 1	"t": 671269	"P": 1003.75	"F": 1}
{"v": 1	"t": 671290	"P": 1008.5	"F": -3}
{"v": 1	"t": 671310	"P": 1011.5	"F": -1}
{"v": 1	"t": 671330	"P": 1010.0	"F": 4}
{"v": 1	"t": 671351	"P": 1002.0	"F": 0}
{"v": 1	"t": 671371	"P": 1009.75	"F": 0}
{"v": 1	"t": 671391	"P": 1007.75	"F": 0}
{"v": 1	"t": 671412	"P": 1008.75	"F": -3}
{"v": 1	"t": 671433	"P": 1012.0	"F": -1}
{"v": 1	"t": 671453	"P": 1016.0	"F": 0}
{"v": 1	"t": 671474	"P": 1013.75	"F": 1}
{"v": 1	"t": 671494	"P": 1007.75	"F": 1}
{"v": 1	"t": 671515	"P": 1011.0	"F": 0}
{"v": 1	"t": 671535	"P": 1012.5	"F": 0}
{"v": 1	"t": 671555	"P": 1011.75	"F": 1}
{"v": 1	"t": 671576	"P": 1008.0	"F": 1}
{"v": 1	"t": 671596	"P": 1013.25	"F": 1}
{"v": 1	"t": 671616	"P": 1010.5	"F": -2}
{"v": 1	"t": 671637	"P": 1004.25	"F": 2}
{"v": 1	"t": 671657	"P": 1008.5	"F": 0}
{"v": 1	"t": 671677	"P": 1010.75	"F": -2}
{"v": 1	"t": 671698	"P": 1007.5	"F": 1}
{"v": 1	"t": 671718	"P": 1004.75	"F": -1}
{"v": 1	"t": 671739	"P": 1013.0	"F": -1}
{"v": 1	"t": 671759	"P": 1014.5	"F": -3}
{"v": 1	"t": 671779	"P": 1009.75	"F": 6}
{"v": 1	"t": 671800	"P": 1011.25	"F": -3}
{"v": 1	"t": 671820	"P": 1014.25	"F": 2	"C": 47.755	"D": 3140	"sn": 54091779688249	"file": "/data/device_log/data0000.out"}
{"v": 1	"t": 671840	"P": 1008.0	"F": -1}
{"v": 1	"t": 671861	"P": 1009.25	"F": 2}
{"v": 1	"t": 671881	"P": 1013.5	"F": -1}
{"v": 1	"t": 671901	"P": 1007.5	"F": 1}
{"v": 1	"t": 671922	"P": 1004.75	"F": 0}
{"v": 1	"t": 671942	"P": 1010.25	"F": 0}
{"v": 1	"t": 671963	"P": 1008.0	"F": -1}
{"v": 1	"t": 671983	"P": 1001.5	"F": 1}
{"v": 1	"t": 672003	"P": 1007.25	"F": -1}
{"v": 1	"t": 672024	"P": 1007.25	"F": 2}
{"v": 1	"t": 672044	"P": 1004.5	"F": -2}
{"v": 1	"t": 672064	"P": 1003.5	"F": 2}
{"v": 1	"t": 672085	"P": 1006.25	"F": 0}
{"v": 1	"t": 672105	"P": 1005.75	"F": -1}
{"v": 1	"t": 672126	"P": 1001.75	"F": 1}
{"v": 1	"t": 672146	"P": 1007.5	"F": -1}
{"v": 1	"t": 672166	"P": 1007.25	"F": 1}
{"v": 1	"t": 672187	"P": 1003.25	"F": 1}
{"v": 1	"t": 672207	"P": 1000.75	"F": 0}
{"v": 1	"t": 672227	"P": 1008.25	"F": 0}
{"v": 1	"t": 672248	"P": 1003.25	"F": 0}
{"v": 1	"t": 672268	"P": 1002.75	"F": -2}
{"v": 1	"t": 672289	"P": 1009.75	"F": 1}
{"v": 1	"t": 672309	"P": 1007.0	"F": 0}
{"v": 1	"t": 672329	"P": 1003.25	"F": 0}
{"v": 1	"t": 672350	"P": 1007.0	"F": -1}
{"v": 1	"t": 672370	"P": 1006.5	"F": 0}
{"v": 1	"t": 672390	"P": 1003.25	"F": 0}
{"v": 1	"t": 672411	"P": 1003.5	"F": 0}
{"v": 1	"t": 672431	"P": 1007.0	"F": 1}
{"v": 1	"t": 672451	"P": 1005.0	"F": 0}
{"v": 1	"t": 672472	"P": 1001.25	"F": 0}
{"v": 1	"t": 672492	"P": 1006.75	"F": 0}
{"v": 1	"t": 672513	"P": 1005.25	"F": 1}
{"v": 1	"t": 672533	"P": 1000.75	"F": 0}
{"v": 1	"t": 672553	"P": 1003.75	"F": 1}
{"v": 1	"t": 672574	"P": 1003.75	"F": 0}
{"v": 1	"t": 672594	"P": 1000.0	"F": 1}
{"v": 1	"t": 672615	"P": 1006.25	"F": -2}
{"v": 1	"t": 672635	"P": 1004.75	"F": 1}
{"v": 1	"t": 672655	"P": 1000.25	"F": -2}
{"v": 1	"t": 672676	"P": 1001.5	"F": 2}
{"v": 1	"t": 672696	"P": 1005.0	"F": -2}
{"v": 1	"t": 672717	"P": 1003.0	"F": 1}
{"v": 1	"t": 672737	"P": 1002.5	"F": 1}
{"v": 1	"t": 672758	"P": 1003.5	"F": -1}
{"v": 1	"t": 672778	"P": 1002.25	"F": 0}
{"v": 1	"t": 672798	"P": 1002.25	"F": 0}
{"v": 1	"t": 672819	"P": 1007.25	"F": 2}
{"v": 1	"t": 672839	"P": 1002.5	"F": -3	"C": 47.77	"D": 3140	"sn": 54091779688249	"file": "/data/device_log/data0000.out"}
{"v": 1	"t": 672859	"P": 1004.75	"F": 2}
{"v": 1	"t": 672880	"P": 1009.5	"F": 1}
{"v": 1	"t": 672900	"P": 1003.25	"F": 0}
{"v": 1	"t": 672921	"P": 1004.5	"F": -1}
{"v": 1	"t": 672941	"P": 1006.75	"F": 1}
{"v": 1	"t": 672962	"P": 1001.75	"F": 1}
{"v": 1	"t": 672982	"P": 1002.75	"F": -2}
{"v": 1	"t": 673002	"P": 1008.25	"F": 0}
{"v": 1	"t": 673023	"P": 1004.25	"F": 1}
{"v": 1	"t": 673043	"P": 1001.5	"F": -1}
{"v": 1	"t": 673063	"P": 1007.5	"F": -1}
{"v": 1	"t": 673084	"P": 1005.5	"F": 1}
{"v": 1	"t": 673104	"P": 1000.75	"F": -1}
{"v": 1	"t": 673125	"P": 1005.0	"F": -1}
{"v": 1	"t": 673145	"P": 1007.25	"F": -1}
{"v": 1	"t": 673165	"P": 1006.75	"F": 2}
{"v": 1	"t": 673186	"P": 1005.75	"F": 0}
{"v": 1	"t": 673206	"P": 1010.25	"F": 1}
{"v": 1	"t": 673226	"P": 1001.75	"F": 0}
{"v": 1	"t": 673247	"P": 998.75	"F": -1}
{"v": 1	"t": 673267	"P": 1004.5	"F": 1}
{"v": 1	"t": 673288	"P": 1003.0	"F": -1}
{"v": 1	"t": 673308	"P": 1000.25	"F": 0}
{"v": 1	"t": 673328	"P": 1001.5	"F": 0}
{"v": 1	"t": 673349	"P": 1005.75	"F": 1}
{"v": 1	"t": 673369	"P": 1001.75	"F": 0}
{"v": 1	"t": 673389	"P": 999.0	"F": 0}
{"v": 1	"t": 673410	"P": 1003.75	"F": -1}
{"v": 1	"t": 673430	"P": 999.75	"F": 1}
{"v": 1	"t": 673451	"P": 998.75	"F": 0}
{"v": 1	"t": 673471	"P": 1001.75	"F": 0}
{"v": 1	"t": 673491	"P": 1004.25	"F": 1}
{"v": 1	"t": 673512	"P": 997.25	"F": 0}
{"v": 1	"t": 673532	"P": 1000.25	"F": 0}
{"v": 1	"t": 673552	"P": 1006.0	"F": 0}
{"v": 1	"t": 673573	"P": 1000.5	"F": 0}
{"v": 1	"t": 673593	"P": 1001.0	"F": -1}
{"v": 1	"t": 673614	"P": 1003.5	"F": 1}
{"v": 1	"t": 673634	"P": 1001.5	"F": 0}
{"v": 1	"t": 673654	"P": 999.0	"F": -1}
{"v": 1	"t": 673675	"P": 1005.0	"F": 0}
{"v": 1	"t": 673695	"P": 1003.5	"F": -1}
{"v": 1	"t": 673716	"P": 1001.5	"F": 1}
{"v": 1	"t": 673736	"P": 1005.0	"F": 1}
{"v": 1	"t": 673756	"P": 1004.25	"F": 0}
{"v": 1	"t": 673777	"P": 999.5	"F": 0}
{"v": 1	"t": 673797	"P": 999.25	"F": 0}
{"v": 1	"t": 673817	"P": 1004.0	"F": 0}
{"v": 1	"t": 673838	"P": 999.75	"F": 0}
{"v": 1	"t": 673858	"P": 999.5	"F": 1	"C": 47.75	"D": 3140	"sn": 54091779688249	"file": "/data/device_log/data0000.out"}
{"v": 1	"t": 673878	"P": 1002.75	"F": 0}
{"v": 1	"t": 673899	"P": 1001.25	"F": 0}
{"v": 1	"t": 673919	"P": 997.5	"F": 0}
{"v": 1	"t": 673940	"P": 1001.0	"F": 1}
{"v": 1	"t": 673960	"P": 1006.5	"F": -1}
{"v": 1	"t": 673980	"P": 1000.75	"F": 0}
{"v": 1	"t": 674001	"P": 1000.5	"F": -1}
{"v": 1	"t": 674021	"P": 1005.0	"F": 2}
{"v": 1	"t": 674041	"P": 1001.25	"F": -1}
{"v": 1	"t": 674062	"P": 997.5	"F": 1}
{"v": 1	"t": 674082	"P": 1000.25	"F": -2}
{"v": 1	"t": 674103	"P": 1005.75	"F": 0}
{"v": 1	"t": 674123	"P": 1004.0	"F": -5}
{"v": 1	"t": 674143	"P": 1008.5	"F": 4}
{"v": 1	"t": 674164	"P": 1012.0	"F": -3}
{"v": 1	"t": 674184	"P": 1012.25	"F": 0}
{"v": 1	"t": 674204	"P": 1010.75	"F": 1}
{"v": 1	"t": 674225	"P": 1004.25	"F": 0}
{"v": 1	"t": 674245	"P": 1007.25	"F": 0}
{"v": 1	"t": 674266	"P": 1003.5	"F": 0}
{"v": 1	"t": 674286	"P": 1010.25	"F": 2}
{"v": 1	"t": 674306	"P": 1006.75	"F": -1}
{"v": 1	"t": 674327	"P": 1004.25	"F": 1}
{"v": 1	"t": 674347	"P": 1006.5	"F": -1}
{"v": 1	"t": 674367	"P": 1008.5	"F": 0}
{"v": 1	"t": 674388	"P": 1004.5	"F": -1}
{"v": 1	"t": 674408	"P": 1005.75	"F": 0}
{"v": 1	"t": 674429	"P": 1009.25	"F": 0}
{"v": 1	"t": 674449	"P": 1005.75	"F": 0}
{"v": 1	"t": 674469	"P": 1002.25	"F": 0}
{"v": 1	"t": 674490	"P": 1008.0	"F": 0}
{"v": 1	"t": 674510	"P": 1006.5	"F": 0}
{"v": 1	"t": 674530	"P": 1001.5	"F": 0}
{"v": 1	"t": 674551	"P": 1003.5	"F": 0}
{"v": 1	"t": 674571	"P": 1008.5	"F": 0}
{"v": 1	"t": 674592	"P": 1002.25	"F": 0}
{"v": 1	"t": 674612	"P": 1002.0	"F": 0}
{"v": 1	"t": 674632	"P": 1008.0	"F": 0}
{"v": 1	"t": 674653	"P": 1004.0	"F": 0}
{"v": 1	"t": 674673	"P": 1002.0	"F": 0}
{"v": 1	"t": 674693	"P": 1005.0	"F": 0}
{"v": 1	"t": 674714	"P": 1006.25	"F": 0}
{"v": 1	"t": 674734	"P": 1000.25	"F": 0}
{"v": 1	"t": 674754	"P": 1002.25	"F": 1}
{"v": 1	"t": 674775	"P": 1007.0	"F": 0}
{"v": 1	"t": 674795	"P": 1002.5	"F": 0}
{"v": 1	"t": 674816	"P": 1002.0	"F": 0}
{"v": 1	"t": 674836	"P": 1007.5	"F": 0}
{"v": 1	"t": 674856	"P": 1004.25	"F": 0}
{"v": 1	"t": 674877	"P": 1001.5	"F": 0	"C": 47.77	"D": 3140	"sn": 54091779688249	"file": "/data/device_log/data0000.out"}
{"v": 1	"t": 674897	"P": 1005.75	"F": 0}
{"v": 1	"t": 674918	"P": 1003.25	"F": 0}
{"v": 1	"t": 674938	"P": 1000.0	"F": 0}
{"v": 1	"t": 674958	"P": 1004.75	"F": 0}
{"v": 1	"t": 674979	"P": 1004.5	"F": 0}
{"v": 1	"t": 674999	"P": 1002.25	"F": 0}
{"v": 1	"t": 675019	"P": 1000.25	"F": 0}
{"v": 1	"t": 675040	"P": 1005.5	"F": 0}
{"v": 1	"t": 675060	"P": 1001.5	"F": 0}
{"v": 1	"t": 675081	"P": 1001.25	"F": 0}
{"v": 1	"t": 675101	"P": 1004.25	"F": 0}
{"v": 1	"t": 675121	"P": 1004.25	"F": 0}
{"v": 1	"t": 675142	"P": 1000.75	"F": 0}
{"v": 1	"t": 675162	"P": 1001.5	"F": 0}
{"v": 1	"t": 675182	"P": 1003.75	"F": 0}
{"v": 1	"t": 675203	"P": 1000.5	"F": 0}
{"v": 1	"t": 675223	"P": 1000.0	"F": 0}
{"v": 1	"t": 675244	"P": 1006.0	"F": 0}
{"v": 1	"t": 675264	"P": 1003.5	"F": 0}
{"v": 1	"t": 675284	"P": 998.75	"F": 0}
{"v": 1	"t": 675305	"P": 1002.75	"F": 0}
{"v": 1	"t": 675325	"P": 1004.0	"F": 0}
{"v": 1	"t": 675345	"P": 997.0	"F": 0}
{"v": 1	"t": 675366	"P": 1000.25	"F": 0}
{"v": 1	"t": 675386	"P": 1004.0	"F": 0}
{"v": 1	"t": 675406	"P": 999.25	"F": 0}
{"v": 1	"t": 675427	"P": 997.75	"F": 0}
{"v": 1	"t": 675447	"P": 1004.25	"F": 0}
{"v": 1	"t": 675468	"P": 1002.0	"F": 0}
{"v": 1	"t": 675488	"P": 999.5	"F": 0}
{"v": 1	"t": 675508	"P": 1003.5	"F": 0}
{"v": 1	"t": 675529	"P": 1003.75	"F": 0}
{"v": 1	"t": 675549	"P": 999.75	"F": 0}
{"v": 1	"t": 675570	"P": 1001.75	"F": 0}
{"v": 1	"t": 675590	"P": 1005.0	"F": 0}
{"v": 1	"t": 675610	"P": 998.5	"F": 0}
{"v": 1	"t": 675631	"P": 1001.5	"F": 0}
{"v": 1	"t": 675651	"P": 1005.25	"F": 0}
{"v": 1	"t": 675672	"P": 998.5	"F": 0}
{"v": 1	"t": 675692	"P": 1000.75	"F": 0}
{"v": 1	"t": 675712	"P": 1005.25	"F": 0}
{"v": 1	"t": 675733	"P": 1001.75	"F": 0}
{"v": 1	"t": 675753	"P": 999.0	"F": 0}
{"v": 1	"t": 675773	"P": 1001.75	"F": 0}
{"v": 1	"t": 675794	"P": 1003.0	"F": 0}
{"v": 1	"t": 675814	"P": 998.5	"F": 0}
{"v": 1	"t": 675834	"P": 1001.0	"F": 0}
{"v": 1	"t": 675855	"P": 1004.25	"F": 0}
{"v": 1	"t": 675875	"P": 1000.25	"F": 0}
{"v": 1	"t": 675896	"P": 998.0	"F": 0	"C": 47.745	"D": 3140	"sn": 54091779688249	"file": "/data/device_log/data0000.out"}
{"v": 1	"t": 675916	"P": 1004.25	"F": 0}
{"v": 1	"t": 675936	"P": 1002.25	"F": 0}
{"v": 1	"t": 675957	"P": 999.25	"F": 0}
{"v": 1	"t": 675977	"P": 1001.0	"F": 0}
{"v": 1	"t": 675997	"P": 1002.0	"F": 0}
{"v": 1	"t": 676018	"P": 999.0	"F": 0}
{"v": 1	"t": 676038	"P": 997.0	"F": 0}
{"v": 1	"t": 676059	"P": 1004.5	"F": 0}
{"v": 1	"t": 676079	"P": 1000.75	"F": 0}
{"v": 1	"t": 676099	"P": 996.25	"F": 0}
{"v": 1	"t": 676120	"P": 1004.0	"F": 0}
{"v": 1	"t": 676140	"P": 1001.75	"F": 0}
{"v": 1	"t": 676160	"P": 997.5	"F": 0}
{"v": 1	"t": 676181	"P": 999.25	"F": 0}
{"v": 1	"t": 676201	"P": 1002.75	"F": 0}
{"v": 1	"t": 676222	"P": 998.25	"F": 0}
{"v": 1	"t": 676242	"P": 998.75	"F": 0}
{"v": 1	"t": 676262	"P": 1002.25	"F": 0}
{"v": 1	"t": 676283	"P": 998.0	"F": 0}
{"v": 1	"t": 676303	"P": 1000.25	"F": 0}
{"v": 1	"t": 676324	"P": 1002.75	"F": 0}
{"v": 1	"t": 676344	"P": 998.75	"F": 0}
{"v": 1	"t": 676364	"P": 995.5	"F": 0}
{"v": 1	"t": 676385	"P": 1002.75	"F": 0}
{"v": 1	"t": 676405	"P": 999.0	"F": 0}
{"v": 1	"t": 676426	"P": 1000.5	"F": 0}
{"v": 1	"t": 676446	"P": 1003.0	"F": 0}
{"v": 1	"t": 676467	"P": 997.75	"F": 0}
{"v": 1	"t": 676487	"P": 1002.25	"F": 0}
{"v": 1	"t": 676507	"P": 1002.5	"F": 0}
{"v": 1	"t": 676528	"P": 998.75	"F": 0}
{"v": 1	"t": 676548	"P": 999.25	"F": 0}
{"v": 1	"t": 676569	"P": 1004.25	"F": 0}
{"v": 1	"t": 676589	"P": 1001.25	"F": 0}
{"v": 1	"t": 676609	"P": 999.25	"F": 0}
{"v": 1	"t": 676630	"P": 1003.75	"F": 0}
{"v": 1	"t": 676650	"P": 1002.5	"F": 0}
{"v": 1	"t": 676670	"P": 997.5	"F": 0}
{"v": 1	"t": 676691	"P": 1000.75	"F": 0}
{"v": 1	"t": 676711	"P": 1001.5	"F": 0}
{"v": 1	"t": 676732	"P": 998.75	"F": 0}
{"v": 1	"t": 676752	"P": 998.0	"F": 0}
{"v": 1	"t": 676772	"P": 1003.5	"F": 0}
{"v": 1	"t": 676793	"P": 1000.25	"F": 0}
{"v": 1	"t": 676813	"P": 997.25	"F": 0}
{"v": 1	"t": 676833	"P": 1001.0	"F": 0}
{"v": 1	"t": 676854	"P": 1001.75	"F": 0}
{"v": 1	"t": 676874	"P": 999.75	"F": 0}
{"v": 1	"t": 676894	"P": 1000.25	"F": 0}
{"v": 1	"t": 676915	"P": 1004.0	"F": 0	"C": 47.785	"D": 3140	"sn": 54091779688249	"file": "/data/device_log/data0000.out"}
{"v": 1	"t": 676935	"P": 999.25	"F": 0}
{"v": 1	"t": 676956	"P": 997.75	"F": 0}
{"v": 1	"t": 676976	"P": 1001.0	"F": 0}
{"v": 1	"t": 676996	"P": 999.0	"F": 0}
{"v": 1	"t": 677017	"P": 996.75	"F": 0}
{"v": 1	"t": 677037	"P": 1000.25	"F": 0}
{"v": 1	"t": 677058	"P": 999.75	"F": 0}
{"v": 1	"t": 677078	"P": 995.5	"F": 0}
{"v": 1	"t": 677098	"P": 999.75	"F": 0}
{"v": 1	"t": 677119	"P": 1000.5	"F": 0}
{"v": 1	"t": 677139	"P": 997.75	"F": 0}
{"v": 1	"t": 677159	"P": 998.75	"F": 0}
{"v": 1	"t": 677180	"P": 1002.25	"F": 0}
{"v": 1	"t": 677200	"P": 999.25	"F": 0}
{"v": 1	"t": 677221	"P": 996.75	"F": 0}
{"v": 1	"t": 677241	"P": 1001.75	"F": 0}
{"v": 1	"t": 677261	"P": 1001.25	"F": 0}
{"v": 1	"t": 677282	"P": 998.5	"F": 0}
{"v": 1	"t": 677302	"P": 1000.25	"F": 0}
{"v": 1	"t": 677322	"P": 1002.0	"F": 0}
{"v": 1	"t": 677343	"P": 998.0	"F": 0}
{"v": 1	"t": 677363	"P": 994.75	"F": 0}
{"v": 1	"t": 677383	"P": 1001.5	"F": 0}
{"v": 1	"t": 677404	"P": 1000.5	"F": 0}
{"v": 1	"t": 677424	"P": 996.5	"F": 0}
{"v": 1	"t": 677445	"P": 998.75	"F": 0}
{"v": 1	"t": 677465	"P": 1002.5	"F": 0}
{"v": 1	"t": 677485	"P": 998.25	"F": 0}
{"v": 1	"t": 677506	"P": 998.0	"F": 0}
{"v": 1	"t": 677526	"P": 1002.75	"F": 0}
{"v": 1	"t": 677546	"P": 999.5	"F": 0}
{"v": 1	"t": 677567	"P": 995.5	"F": 0}
{"v": 1	"t": 677587	"P": 1001.5	"F": 0}
{"v": 1	"t": 677608	"P": 999.5	"F": 0}
{"v": 1	"t": 677628	"P": 996.25	"F": 0}
{"v": 1	"t": 677648	"P": 1003.0	"F": 0}
{"v": 1	"t": 677669	"P": 1000.5	"F": 0}
{"v": 1	"t": 677689	"P": 997.5	"F": 0}
{"v": 1	"t": 677710	"P": 1001.0	"F": 0}
{"v": 1	"t": 677730	"P": 1001.5	"F": 0}
{"v": 1	"t": 677750	"P": 997.25	"F": 0}
{"v": 1	"t": 677771	"P": 997.75	"F": 0}
{"v": 1	"t": 677791	"P": 1003.5	"F": 0}
{"v": 1	"t": 677811	"P": 1000.25	"F": 0}
{"v": 1	"t": 677832	"P": 995.5	"F": 0}
{"v": 1	"t": 677852	"P": 1000.5	"F": 0}
{"v": 1	"t": 677873	"P": 1000.75	"F": 0}
{"v": 1	"t": 677893	"P": 997.25	"F": 0}
{"v": 1	"t": 677913	"P": 996.0	"F": 0}
{"v": 1	"t": 677934	"P": 1003.0	"F": 0	"C": 47.775	"D": 3140	"sn": 54091779688249	"file": "/data/device_log/data0000.out"}
{"v": 1	"t": 677954	"P": 997.75	"F": 0}
{"v": 1	"t": 677974	"P": 996.25	"F": 0}
{"v": 1	"t": 677995	"P": 1002.25	"F": 0}
{"v": 1	"t": 678015	"P": 999.75	"F": 0}
{"v": 1	"t": 678035	"P": 996.25	"F": 0}
{"v": 1	"t": 678056	"P": 999.0	"F": 0}
{"v": 1	"t": 678076	"P": 1000.0	"F": 0}
{"v": 1	"t": 678097	"P": 998.0	"F": 0}
{"v": 1	"t": 678117	"P": 996.75	"F": 0}
{"v": 1	"t": 678137	"P": 1003.0	"F": 0}
{"v": 1	"t": 678158	"P": 999.75	"F": 0}
{"v": 1	"t": 678178	"P": 997.0	"F": 0}
{"v": 1	"t": 678198	"P": 1001.5	"F": 0}
{"v": 1	"t": 678219	"P": 999.75	"F": 0}
{"v": 1	"t": 678239	"P": 997.0	"F": 0}
{"v": 1	"t": 678260	"P": 1000.5	"F": 0}
{"v": 1	"t": 678280	"P": 1000.0	"F": 0}
{"v": 1	"t": 678300	"P": 996.25	"F": 0}
{"v": 1	"t": 678321	"P": 998.75	"F": 0}
{"v": 1	"t": 678341	"P": 1001.5	"F": 0}
{"v": 1	"t": 678362	"P": 997.75	"F": 0}
{"v": 1	"t": 678382	"P": 998.25	"F": 0}
{"v": 1	"t": 678402	"P": 1002.5	"F": 0}
{"v": 1	"t": 678423	"P": 1001.0	"F": 0}
{"v": 1	"t": 678443	"P": 997.75	"F": 0}
{"v": 1	"t": 678463	"P": 1001.25	"F": 0}
{"v": 1	"t": 678484	"P": 1000.25	"F": 0}
{"v": 1	"t": 678504	"P": 997.5	"F": 0}
{"v": 1	"t": 678524	"P": 996.75	"F": 0}
{"v": 1	"t": 678545	"P": 1001.0	"F": 0}
{"v": 1	"t": 678565	"P": 999.75	"F": 0}
{"v": 1	"t": 678586	"P": 996.5	"F": 0}
{"v": 1	"t": 678606	"P": 1001.75	"F": 0}
{"v": 1	"t": 678626	"P": 1001.75	"F": 0}
{"v": 1	"t": 678647	"P": 997.25	"F": 0}
{"v": 1	"t": 678667	"P": 999.0	"F": 0}
{"v": 1	"t": 678687	"P": 1002.5	"F": 0}
{"v": 1	"t": 678708	"P": 998.25	"F": 0}
{"v": 1	"t": 678728	"P": 996.75	"F": 0}
{"v": 1	"t": 678748	"P": 1001.5	"F": 0}
{"v": 1	"t": 678769	"P": 1000.5	"F": 0}
{"v": 1	"t": 678789	"P": 997.5	"F": 0}
{"v": 1	"t": 678810	"P": 1000.75	"F": 0}
{"v": 1	"t": 678830	"P": 1002.0	"F": 0}
{"v": 1	"t": 678850	"P": 997.5	"F": 0}
{"v": 1	"t": 678871	"P": 996.5	"F": 0}
{"v": 1	"t": 678891	"P": 1003.5	"F": 0}
{"v": 1	"t": 678911	"P": 999.5	"F": 0}
{"v": 1	"t": 678932	"P": 995.25	"F": 0}
{"v": 1	"t": 678952	"P": 1001.0	"F": 0	"C": 47.78	"D": 3140	"sn": 54091779688249	"file": "/data/device_log/data0000.out"}
{"v": 1	"t": 678973	"P": 999.25	"F": 0}
{"v": 1	"t": 678993	"P": 995.0	"F": 0}
{"v": 1	"t": 679013	"P": 1001.0	"F": 0}
{"v": 1	"t": 679034	"P": 1000.0	"F": 0}
{"v": 1	"t": 679054	"P": 996.5	"F": 0}
{"v": 1	"t": 679075	"P": 998.0	"F": 0}
{"v": 1	"t": 679095	"P": 1000.75	"F": 0}
{"v": 1	"t": 679115	"P": 995.75	"F": 0}
{"v": 1	"t": 679136	"P": 995.0	"F": 0}
{"v": 1	"t": 679156	"P": 1001.0	"F": 0}
{"v": 1	"t": 679176	"P": 998.25	"F": 0}
{"v": 1	"t": 679197	"P": 996.0	"F": 0}
{"v": 1	"t": 679217	"P": 1000.0	"F": 0}
{"v": 1	"t": 679237	"P": 999.5	"F": 0}
{"v": 1	"t": 679258	"P": 996.0	"F": 0}
{"v": 1	"t": 679278	"P": 997.25	"F": 0}
{"v": 1	"t": 679299	"P": 1001.75	"F": 0}
{"v": 1	"t": 679319	"P": 998.25	"F": 0}
{"v": 1	"t": 679339	"P": 999.0	"F": 0}
{"v": 1	"t": 679360	"P": 1000.75	"F": 0}
{"v": 1	"t": 679380	"P": 1000.5	"F": 0}
{"v": 1	"t": 679400	"P": 997.0	"F": 0}
{"v": 1	"t": 679421	"P": 998.25	"F": 0}
{"v": 1	"t": 679441	"P": 1001.25	"F": 0}
{"v": 1	"t": 679462	"P": 998.0	"F": 0}
{"v": 1	"t": 679482	"P": 996.5	"F": 0}
{"v": 1	"t": 679502	"P": 1001.5	"F": 0}
{"v": 1	"t": 679523	"P": 999.5	"F": 0}
{"v": 1	"t": 679543	"P": 996.25	"F": 0}
{"v": 1	"t": 679563	"P": 999.25	"F": 0}
{"v": 1	"t": 679584	"P": 1000.5	"F": 0}
{"v": 1	"t": 679604	"P": 998.25	"F": 0}
{"v": 1	"t": 679625	"P": 1000.0	"F": 0}
{"v": 1	"t": 679645	"P": 1000.0	"F": 0}
{"v": 1	"t": 679665	"P": 997.25	"F": 0}
{"v": 1	"t": 679686	"P": 999.5	"F": 0}
{"v": 1	"t": 679706	"P": 1000.75	"F": 0}
{"v": 1	"t": 679727	"P": 996.5	"F": 0}
{"v": 1	"t": 679747	"P": 998.5	"F": 0}
{"v": 1	"t": 679767	"P": 1002.75	"F": 0}
{"v": 1	"t": 679788	"P": 997.75	"F": 0}
{"v": 1	"t": 679808	"P": 995.75	"F": 0}
{"v": 1	"t": 679829	"P": 1001.5	"F": 0}
{"v": 1	"t": 679849	"P": 998.0	"F": 0}
{"v": 1	"t": 679869	"P": 996.5	"F": 0}
{"v": 1	"t": 679890	"P": 1002.0	"F": 0}
{"v": 1	"t": 679910	"P": 997.0	"F": 0}
{"v": 1	"t": 679931	"P": 998.0	"F": 0}
{"v": 1	"t": 679951	"P": 1000.0	"F": 0}
{"v": 1	"t": 679972	"P": 997.25	"F": 0	"C": 47.785	"D": 3140	"sn": 54091779688249	"file": "/data/device_log/data0000.out"}
{"v": 1	"t": 679992	"P": 997.5	"F": 0}
{"v": 1	"t": 680012	"P": 1002.25	"F": 0}
{"v": 1	"t": 680033	"P": 998.0	"F": 0}
{"v": 1	"t": 680053	"P": 996.5	"F": 0}
{"v": 1	"t": 680073	"P": 999.5	"F": 0}
{"v": 1	"t": 680094	"P": 1000.0	"F": 0}
{"v": 1	"t": 680114	"P": 995.75	"F": 0}
{"v": 1	"t": 680134	"P": 996.25	"F": 0}
{"v": 1	"t": 680155	"P": 1003.25	"F": 0}
{"v": 1	"t": 680175	"P": 998.25	"F": 0}
{"v": 1	"t": 680196	"P": 995.75	"F": 0}
{"v": 1	"t": 680216	"P": 1001.75	"F": 0}
{"v": 1	"t": 680236	"P": 1000.0	"F": 0}
{"v": 1	"t": 680257	"P": 997.25	"F": 0}
{"v": 1	"t": 680277	"P": 1000.0	"F": 0}
{"v": 1	"t": 680297	"P": 1001.0	"F": 0}
{"v": 1	"t": 680318	"P": 998.5	"F": 0}
{"v": 1	"t": 680338	"P": 996.75	"F": 0}
{"v": 1	"t": 680359	"P": 1001.0	"F": 0}
{"v": 1	"t": 680379	"P": 1000.25	"F": 0}
{"v": 1	"t": 680399	"P": 996.75	"F": 0}
{"v": 1	"t": 680420	"P": 999.5	"F": 0}
{"v": 1	"t": 680440	"P": 999.0	"F": 0}
{"v": 1	"t": 680460	"P": 994.5	"F": 0}
{"v": 1	"t": 680481	"P": 997.25	"F": 0}
{"v": 1	"t": 680501	"P": 1000.0	"F": 0}
{"v": 1	"t": 680522	"P": 998.0	"F": 0}
{"v": 1	"t": 680542	"P": 996.0	"F": 0}
{"v": 1	"t": 680562	"P": 1002.5	"F": 0}
{"v": 1	"t": 680583	"P": 997.25	"F": 0}
{"v": 1	"t": 680603	"P": 995.0	"F": 0}
{"v": 1	"t": 680623	"P": 999.75	"F": 0}
{"v": 1	"t": 680644	"P": 999.75	"F": 0}
{"v": 1	"t": 680665	"P": 999.75	"F": 0}
{"v": 1	"t": 680685	"P": 998.5	"F": 0}
{"v": 1	"t": 680706	"P": 996.0	"F": 0}
{"v": 1	"t": 680726	"P": 1000.0	"F": 0}
{"v": 1	"t": 680746	"P": 1001.5	"F": 0}
{"v": 1	"t": 680767	"P": 996.25	"F": 0}
{"v": 1	"t": 680787	"P": 998.0	"F": 0}
{"v": 1	"t": 680807	"P": 1001.0	"F": 0}
{"v": 1	"t": 680828	"P": 997.25	"F": 0}
{"v": 1	"t": 680848	"P": 994.75	"F": 0}
{"v": 1	"t": 680868	"P": 1001.0	"F": 0}
{"v": 1	"t": 680889	"P": 1000.25	"F": 0}
{"v": 1	"t": 680909	"P": 996.5	"F": 0}
{"v": 1	"t": 680930	"P": 998.25	"F": 0}
{"v": 1	"t": 680950	"P": 1003.25	"F": 0}
{"v": 1	"t": 680970	"P": 997.25	"F": 0}
{"v": 1	"t": 680991	"P": 995.0	"F": 0	"C": 47.765	"D": 3140	"sn": 54091779688249	"file": "/data/device_log/data0000.out"}
{"v": 1	"t": 681011	"P": 1001.0	"F": 0}
{"v": 1	"t": 681031	"P": 998.25	"F": 0}
{"v": 1	"t": 681052	"P": 995.5	"F": 0}
{"v": 1	"t": 681072	"P": 998.75	"F": 0}
{"v": 1	"t": 681093	"P": 1001.0	"F": 0}
{"v": 1	"t": 681113	"P": 996.25	"F": 0}
{"v": 1	"t": 681133	"P": 996.75	"F": 0}
{"v": 1	"t": 681154	"P": 1000.0	"F": 0}
{"v": 1	"t": 681174	"P": 997.25	"F": 0}
{"v": 1	"t": 681194	"P": 993.75	"F": 0}
{"v": 1	"t": 681215	"P": 1001.25	"F": 0}
{"v": 1	"t": 681235	"P": 998.0	"F": 0}
{"v": 1	"t": 681255	"P": 995.0	"F": 0}
{"v": 1	"t": 681276	"P": 997.5	"F": 0}
{"v": 1	"t": 681296	"P": 1000.25	"F": 0}
{"v": 1	"t": 681317	"P": 996.0	"F": 0}
{"v": 1	"t": 681337	"P": 996.0	"F": 0}
{"v": 1	"t": 681357	"P": 1001.5	"F": 0}
{"v": 1	"t": 681378	"P": 999.5	"F": 0}
{"v": 1	"t": 681398	"P": 996.25	"F": 0}
{"v": 1	"t": 681418	"P": 1000.0	"F": 0}
{"v": 1	"t": 681439	"P": 1000.5	"F": 0}
{"v": 1	"t": 681459	"P": 996.5	"F": 0}
{"v": 1	"t": 681479	"P": 996.75	"F": 0}
{"v": 1	"t": 681500	"P": 1002.5	"F": 0}
{"v": 1	"t": 681520	"P": 996.75	"F": 0}
{"v": 1	"t": 681541	"P": 997.5	"F": 0}
{"v": 1	"t": 681561	"P": 1001.25	"F": 0}
{"v": 1	"t": 681581	"P": 999.5	"F": 0}
{"v": 1	"t": 681602	"P": 997.5	"F": 0}
{"v": 1	"t": 681622	"P": 999.25	"F": 0}
{"v": 1	"t": 681642	"P": 1001.0	"F": 0}
{"v": 1	"t": 681663	"P": 996.5	"F": 0}
{"v": 1	"t": 681683	"P": 996.75	"F": 0}
{"v": 1	"t": 681704	"P": 1001.0	"F": 0}
{"v": 1	"t": 681724	"P": 997.0	"F": 0}
{"v": 1	"t": 681744	"P": 995.75	"F": 0}
{"v": 1	"t": 681765	"P": 1000.25	"F": 0}
{"v": 1	"t": 681785	"P": 999.25	"F": 0}
{"v": 1	"t": 681805	"P": 997.5	"F": 0}
{"v": 1	"t": 681826	"P": 997.25	"F": 0}
{"v": 1	"t": 681846	"P": 999.5	"F": 0}
{"v": 1	"t": 681866	"P": 997.5	"F": 0}
{"v": 1	"t": 681887	"P": 995.75	"F": 0}
{"v": 1	"t": 681907	"P": 999.75	"F": 0}
{"v": 1	"t": 681928	"P": 999.75	"F": 0}
{"v": 1	"t": 681948	"P": 997.0	"F": 0}
{"v": 1	"t": 681968	"P": 995.75	"F": 0}
{"v": 1	"t": 681989	"P": 1002.75	"F": 0}
{"v": 1	"t": 682009	"P": 998.75	"F": 0	"C": 47.76	"D": 3140	"sn": 54091779688249	"file": "/data/device_log/data0000.out"}
{"v": 1	"t": 682029	"P": 994.75	"F": 0}
{"v": 1	"t": 682050	"P": 1000.25	"F": 0}
{"v": 1	"t": 682070	"P": 999.75	"F": 0}
{"v": 1	"t": 682090	"P": 996.5	"F": 0}
{"v": 1	"t": 682111	"P": 997.75	"F": 0}
{"v": 1	"t": 682131	"P": 1002.75	"F": 0}
{"v": 1	"t": 682151	"P": 997.25	"F": 0}
{"v": 1	"t": 682172	"P": 996.0	"F": 0}
{"v": 1	"t": 682192	"P": 1000.25	"F": 0}
{"v": 1	"t": 682213	"P": 1000.75	"F": 0}
{"v": 1	"t": 682233	"P": 996.75	"F": 0}
{"v": 1	"t": 682253	"P": 998.5	"F": 0}
{"v": 1	"t": 682274	"P": 1000.25	"F": 0}
{"v": 1	"t": 682294	"P": 997.0	"F": 0}
{"v": 1	"t": 682314	"P": 998.75	"F": 0}
{"v": 1	"t": 682335	"P": 1000.75	"F": 0}
{"v": 1	"t": 682355	"P": 998.0	"F": 0}
{"v": 1	"t": 682376	"P": 996.25	"F": 0}
{"v": 1	"t": 682396	"P": 1002.0	"F": 0}
{"v": 1	"t": 682416	"P": 998.5	"F": 0}
{"v": 1	"t": 682437	"P": 997.25	"F": 0}
{"v": 1	"t": 682457	"P": 998.5	"F": 0}
{"v": 1	"t": 682477	"P": 1000.75	"F": 0}
{"v": 1	"t": 682498	"P": 997.5	"F": 0}
{"v": 1	"t": 682518	"P": 997.0	"F": 0}
{"v": 1	"t": 682538	"P": 1001.0	"F": 0}
{"v": 1	"t": 682559	"P": 998.25	"F": 0}
{"v": 1	"t": 682579	"P": 995.0	"F": 0}
{"v": 1	"t": 682600	"P": 998.0	"F": 0}
{"v": 1	"t": 682620	"P": 999.5	"F": 0}
{"v": 1	"t": 682640	"P": 996.5	"F": 0}
{"v": 1	"t": 682661	"P": 994.75	"F": 0}
{"v": 1	"t": 682681	"P": 1002.0	"F": 0}
{"v": 1	"t": 682701	"P": 998.5	"F": 0}
{"v": 1	"t": 682722	"P": 996.25	"F": 0}
{"v": 1	"t": 682742	"P": 1000.0	"F": 0}
{"v": 1	"t": 682762	"P": 1001.0	"F": 0}
{"v": 1	"t": 682783	"P": 997.0	"F": 0}
{"v": 1	"t": 682803	"P": 997.25	"F": 0}
{"v": 1	"t": 682824	"P": 1002.25	"F": 0}
{"v": 1	"t": 682844	"P": 997.5	"F": 0}
{"v": 1	"t": 682864	"P": 995.25	"F": 0}
{"v": 1	"t": 682885	"P": 1001.5	"F": 0}
{"v": 1	"t": 682905	"P": 997.5	"F": 0}
{"v": 1	"t": 682926	"P": 995.5	"F": 0}
{"v": 1	"t": 682946	"P": 999.75	"F": 0}
{"v": 1	"t": 682966	"P": 1000.25	"F": 0}
{"v": 1	"t": 682987	"P": 996.75	"F": 0}
{"v": 1	"t": 683007	"P": 997.0	"F": 0}
{"v": 1	"t": 683027	"P": 1001.0	"F": 0	"C": 47.8	"D": 3140	"sn": 54091779688249	"file": "/data/device_log/data0000.out"}
{"v": 1	"t": 683048	"P": 998.5	"F": 0}
{"v": 1	"t": 683068	"P": 995.25	"F": 0}
{"v": 1	"t": 683088	"P": 1000.25	"F": 0}
{"v": 1	"t": 683109	"P": 999.0	"F": 0}
{"v": 1	"t": 683129	"P": 996.0	"F": 0}
{"v": 1	"t": 683149	"P": 996.0	"F": 0}
{"v": 1	"t": 683170	"P": 1001.75	"F": 0}
{"v": 1	"t": 683190	"P": 999.25	"F": 0}
{"v": 1	"t": 683211	"P": 994.75	"F": 0}
{"v": 1	"t": 683231	"P": 1001.25	"F": 0}
{"v": 1	"t": 683251	"P": 998.5	"F": 0}
{"v": 1	"t": 683272	"P": 998.0	"F": 0}
{"v": 1	"t": 683292	"P": 997.25	"F": 0}
{"v": 1	"t": 683312	"P": 1000.75	"F": 0}
{"v": 1	"t": 683333	"P": 997.75	"F": 0}
{"v": 1	"t": 683353	"P": 996.5	"F": 0}
{"v": 1	"t": 683373	"P": 999.5	"F": 0}
{"v": 1	"t": 683394	"P": 999.25	"F": 0}
{"v": 1	"t": 683414	"P": 995.0	"F": 0}
{"v": 1	"t": 683435	"P": 998.75	"F": 0}
{"v": 1	"t": 683455	"P": 998.75	"F": 0}
{"v": 1	"t": 683475	"P": 995.0	"F": 0}
{"v": 1	"t": 683496	"P": 999.0	"F": 0}
{"v": 1	"t": 683516	"P": 999.75	"F": 0}
{"v": 1	"t": 683537	"P": 996.75	"F": 0}
{"v": 1	"t": 683557	"P": 998.5	"F": 0}
{"v": 1	"t": 683577	"P": 1000.75	"F": 0}
{"v": 1	"t": 683598	"P": 996.25	"F": 0}
{"v": 1	"t": 683618	"P": 996.75	"F": 0}
{"v": 1	"t": 683639	"P": 1002.25	"F": 0}
{"v": 1	"t": 683659	"P": 997.25	"F": 0}
{"v": 1	"t": 683679	"P": 996.0	"F": 0}
{"v": 1	"t": 683700	"P": 1000.25	"F": 0}
{"v": 1	"t": 683720	"P": 999.0	"F": 0}
{"v": 1	"t": 683741	"P": 996.75	"F": 0}
{"v": 1	"t": 683761	"P": 1000.75	"F": 0}
{"v": 1	"t": 683781	"P": 998.75	"F": 0}
{"v": 1	"t": 683802	"P": 995.0	"F": 0}
{"v": 1	"t": 683822	"P": 1000.5	"F": 0}
{"v": 1	"t": 683843	"P": 996.5	"F": 0}
{"v": 1	"t": 683863	"P": 995.25	"F": 0}
{"v": 1	"t": 683884	"P": 1001.0	"F": 0}
{"v": 1	"t": 683904	"P": 997.5	"F": 0}
{"v": 1	"t": 683924	"P": 994.75	"F": 0}
{"v": 1	"t": 683945	"P": 1001.5	"F": 0}
{"v": 1	"t": 683965	"P": 999.5	"F": 0}
{"v": 1	"t": 683985	"P": 995.75	"F": 0}
{"v": 1	"t": 684006	"P": 999.5	"F": 0}
{"v": 1	"t": 684026	"P": 999.0	"F": 0}
{"v": 1	"t": 684047	"P": 997.0	"F": 0	"C": 47.79	"D": 3140	"sn": 54091779688249	"file": "/data/device_log/data0000.out"}
{"v": 1	"t": 684067	"P": 998.5	"F": 0}
{"v": 1	"t": 684087	"P": 1001.5	"F": 0}
{"v": 1	"t": 684108	"P": 998.0	"F": 0}
{"v": 1	"t": 684128	"P": 996.0	"F": 0}
{"v": 1	"t": 684148	"P": 999.5	"F": 0}
{"v": 1	"t": 684169	"P": 1001.0	"F": 0}
{"v": 1	"t": 684189	"P": 998.0	"F": 0}
{"v": 1	"t": 684209	"P": 995.75	"F": 0}
{"v": 1	"t": 684230	"P": 1000.5	"F": 0}
{"v": 1	"t": 684250	"P": 997.25	"F": 0}
{"v": 1	"t": 684271	"P": 995.0	"F": 0}
{"v": 1	"t": 684291	"P": 1000.25	"F": 0}
{"v": 1	"t": 684311	"P": 998.75	"F": 0}
{"v": 1	"t": 684332	"P": 995.25	"F": 0}
{"v": 1	"t": 684352	"P": 997.0	"F": 0}
{"v": 1	"t": 684372	"P": 1003.25	"F": 0}
{"v": 1	"t": 684393	"P": 997.5	"F": 0}
{"v": 1	"t": 684413	"P": 993.5	"F": 0}
{"v": 1	"t": 684433	"P": 1000.0	"F": 0}
{"v": 1	"t": 684454	"P": 1000.5	"F": 0}
{"v": 1	"t": 684474	"P": 995.25	"F": 0}
{"v": 1	"t": 684495	"P": 999.25	"F": 0}
{"v": 1	"t": 684515	"P": 998.25	"F": 0}
{"v": 1	"t": 684535	"P": 996.0	"F": 0}
{"v": 1	"t": 684556	"P": 998.5	"F": 0}
{"v": 1	"t": 684576	"P": 1001.5	"F": 0}
{"v": 1	"t": 684597	"P": 996.5	"F": 0}
{"v": 1	"t": 684617	"P": 995.0	"F": 0}
{"v": 1	"t": 684637	"P": 1000.75	"F": 0}
{"v": 1	"t": 684658	"P": 997.25	"F": 0}
{"v": 1	"t": 684678	"P": 996.5	"F": 0}
{"v": 1	"t": 684698	"P": 1001.0	"F": 0}
{"v": 1	"t": 684719	"P": 999.25	"F": 0}
{"v": 1	"t": 684739	"P": 997.0	"F": 0}
{"v": 1	"t": 684760	"P": 998.75	"F": 0}
{"v": 1	"t": 684780	"P": 1000.0	"F": 0}
{"v": 1	"t": 684800	"P": 995.75	"F": 0}
{"v": 1	"t": 684821	"P": 995.25	"F": 0}
{"v": 1	"t": 684841	"P": 1002.0	"F": 0}
{"v": 1	"t": 684861	"P": 1000.0	"F": 0}
{"v": 1	"t": 684882	"P": 993.75	"F": 0}
{"v": 1	"t": 684902	"P": 998.5	"F": 0}
{"v": 1	"t": 684922	"P": 999.0	"F": 0}
{"v": 1	"t": 684943	"P": 995.75	"F": 0}
{"v": 1	"t": 684963	"P": 997.0	"F": 0}
{"v": 1	"t": 684984	"P": 1000.5	"F": 0}
{"v": 1	"t": 685004	"P": 996.5	"F": 0}
{"v": 1	"t": 685024	"P": 997.0	"F": 0}
{"v": 1	"t": 685047	"P": 996.25	"F": 0}
{"v": 1	"t": 685067	"P": 995.75	"F": 0	"C": 47.785	"D": 3140	"sn": 54091779688249	"file": "/data/device_log/data0000.out"}
{"v": 1	"t": 685087	"P": 1001.25	"F": 0}
{"v": 1	"t": 685108	"P": 996.75	"F": 0}
{"v": 1	"t": 685128	"P": 995.5	"F": 0}
{"v": 1	"t": 685148	"P": 999.75	"F": 0}
{"v": 1	"t": 685169	"P": 1000.5	"F": 0}
{"v": 1	"t": 685189	"P": 994.75	"F": 0}
{"v": 1	"t": 685210	"P": 999.0	"F": 0}
{"v": 1	"t": 685230	"P": 1000.5	"F": 0}
{"v": 1	"t": 685250	"P": 995.75	"F": 0}
{"v": 1	"t": 685271	"P": 996.5	"F": 0}
{"v": 1	"t": 685291	"P": 1001.25	"F": 0}
{"v": 1	"t": 685312	"P": 997.5	"F": 0}
{"v": 1	"t": 685332	"P": 996.5	"F": 1}
{"v": 1	"t": 685352	"P": 999.5	"F": 0}
{"v": 1	"t": 685373	"P": 999.5	"F": 0}
{"v": 1	"t": 685393	"P": 995.25	"F": 0}
{"v": 1	"t": 685413	"P": 999.0	"F": 0}
{"v": 1	"t": 685434	"P": 999.25	"F": 0}
{"v": 1	"t": 685454	"P": 997.5	"F": 0}
{"v": 1	"t": 685474	"P": 995.5	"F": 0}
{"v": 1	"t": 685495	"P": 1000.0	"F": 0}
{"v": 1	"t": 685515	"P": 998.25	"F": 0}
{"v": 1	"t": 685536	"P": 995.75	"F": 0}
{"v": 1	"t": 685556	"P": 1000.5	"F": 0}
{"v": 1	"t": 685576	"P": 998.5	"F": 0}
{"v": 1	"t": 685597	"P": 996.5	"F": 0}
{"v": 1	"t": 685617	"P": 997.0	"F": 0}
{"v": 1	"t": 685637	"P": 1001.75	"F": 0}
{"v": 1	"t": 685658	"P": 997.0	"F": 0}
{"v": 1	"t": 685678	"P": 996.25	"F": 0}
{"v": 1	"t": 685698	"P": 1001.0	"F": 0}
{"v": 1	"t": 685719	"P": 998.5	"F": 0}
{"v": 1	"t": 685739	"P": 997.25	"F": 0}
{"v": 1	"t": 685760	"P": 997.25	"F": 0}
{"v": 1	"t": 685780	"P": 999.75	"F": 0}
{"v": 1	"t": 685800	"P": 997.0	"F": 0}
{"v": 1	"t": 685821	"P": 997.5	"F": 0}
{"v": 1	"t": 685841	"P": 999.75	"F": 0}
{"v": 1	"t": 685862	"P": 997.5	"F": 0}
{"v": 1	"t": 685882	"P": 996.75	"F": 0}
{"v": 1	"t": 685902	"P": 1000.75	"F": 0}
{"v": 1	"t": 685923	"P": 996.5	"F": 0}
{"v": 1	"t": 685943	"P": 994.75	"F": 0}
{"v": 1	"t": 685963	"P": 1000.0	"F": 0}
{"v": 1	"t": 685984	"P": 999.75	"F": 0}
{"v": 1	"t": 686004	"P": 995.75	"F": 0}
{"v": 1	"t": 686025	"P": 998.75	"F": 0}
{"v": 1	"t": 686045	"P": 999.25	"F": 0}
{"v": 1	"t": 686065	"P": 997.75	"F": 0}
{"v": 1	"t": 686086	"P": 996.25	"F": 0	"C": 47.785	"D": 3140	"sn": 54091779688249	"file": "/data/device_log/data0000.out"}
{"v": 1	"t": 686106	"P": 1001.75	"F": 0}
{"v": 1	"t": 686126	"P": 998.75	"F": 0}
{"v": 1	"t": 686147	"P": 995.0	"F": 0}
{"v": 1	"t": 686167	"P": 1000.5	"F": 0}
{"v": 1	"t": 686188	"P": 999.75	"F": 0}
{"v": 1	"t": 686208	"P": 995.0	"F": 0}
{"v": 1	"t": 686228	"P": 997.75	"F": 0}
{"v": 1	"t": 686249	"P": 1000.75	"F": 0}
{"v": 1	"t": 686269	"P": 997.0	"F": 0}
{"v": 1	"t": 686289	"P": 997.25	"F": 0}
{"v": 1	"t": 686310	"P": 999.75	"F": 0}
{"v": 1	"t": 686330	"P": 998.75	"F": 0}
{"v": 1	"t": 686351	"P": 996.25	"F": 0}
{"v": 1	"t": 686371	"P": 999.0	"F": 0}
{"v": 1	"t": 686391	"P": 1001.75	"F": 0}
{"v": 1	"t": 686412	"P": 997.5	"F": 0}
{"v": 1	"t": 686432	"P": 997.25	"F": 0}
{"v": 1	"t": 686452	"P": 1000.5	"F": 0}
{"v": 1	"t": 686473	"P": 996.5	"F": 0}
{"v": 1	"t": 686493	"P": 995.25	"F": 0}
{"v": 1	"t": 686514	"P": 1000.25	"F": 0}
{"v": 1	"t": 686534	"P": 996.5	"F": 0}
{"v": 1	"t": 686554	"P": 992.5	"F": 0}
{"v": 1	"t": 686575	"P": 1001.5	"F": 0}
{"v": 1	"t": 686595	"P": 997.25	"F": 0}
{"v": 1	"t": 686616	"P": 996.25	"F": 0}
{"v": 1	"t": 686636	"P": 999.75	"F": 0}
{"v": 1	"t": 686656	"P": 999.0	"F": 0}
{"v": 1	"t": 686677	"P": 994.75	"F": 0}
{"v": 1	"t": 686697	"P": 997.75	"F": 0}
{"v": 1	"t": 686717	"P": 1000.0	"F": 0}
{"v": 1	"t": 686738	"P": 997.75	"F": 0}
{"v": 1	"t": 686758	"P": 996.5	"F": 0}
{"v": 1	"t": 686779	"P": 1001.75	"F": 0}
{"v": 1	"t": 686799	"P": 996.5	"F": 0}
{"v": 1	"t": 686819	"P": 995.75	"F": 0}
{"v": 1	"t": 686840	"P": 1000.5	"F": 0}
{"v": 1	"t": 686860	"P": 1000.0	"F": 0}
{"v": 1	"t": 686880	"P": 995.25	"F": 0}
{"v": 1	"t": 686901	"P": 997.25	"F": 0}
{"v": 1	"t": 686921	"P": 1001.5	"F": 0}
{"v": 1	"t": 686941	"P": 997.5	"F": 0}
{"v": 1	"t": 686962	"P": 995.0	"F": 0}
{"v": 1	"t": 686982	"P": 1000.0	"F": 0}
{"v": 1	"t": 687003	"P": 997.25	"F": 0}
{"v": 1	"t": 687023	"P": 995.25	"F": 0}
{"v": 1	"t": 687043	"P": 997.0	"F": 0}
{"v": 1	"t": 687064	"P": 999.25	"F": 0}
{"v": 1	"t": 687084	"P": 995.5	"F": 0}
{"v": 1	"t": 687104	"P": 993.5	"F": 0	"C": 47.785	"D": 3140	"sn": 54091779688249	"file": "/data/device_log/data0000.out"}
{"v": 1	"t": 687125	"P": 1001.25	"F": 0}
{"v": 1	"t": 687145	"P": 997.5	"F": 0}
{"v": 1	"t": 687166	"P": 994.25	"F": 0}
{"v": 1	"t": 687186	"P": 1001.75	"F": 0}
{"v": 1	"t": 687206	"P": 997.75	"F": 0}
{"v": 1	"t": 687227	"P": 995.25	"F": 0}
{"v": 1	"t": 687247	"P": 1000.5	"F": 0}
{"v": 1	"t": 687268	"P": 996.75	"F": 0}
{"v": 1	"t": 687288	"P": 995.0	"F": 0}
{"v": 1	"t": 687308	"P": 999.0	"F": 0}
{"v": 1	"t": 687329	"P": 1000.0	"F": 0}
{"v": 1	"t": 687349	"P": 995.0	"F": 0}
{"v": 1	"t": 687370	"P": 997.75	"F": 0}
{"v": 1	"t": 687390	"P": 999.0	"F": 0}
{"v": 1	"t": 687410	"P": 995.0	"F": 0}
{"v": 1	"t": 687431	"P": 997.5	"F": 0}
{"v": 1	"t": 687451	"P": 999.75	"F": 0}
{"v": 1	"t": 687472	"P": 995.0	"F": 0}
{"v": 1	"t": 687492	"P": 998.5	"F": 0}
{"v": 1	"t": 687512	"P": 999.25	"F": 0}
{"v": 1	"t": 687533	"P": 995.5	"F": 0}
{"v": 1	"t": 687553	"P": 996.5	"F": 0}
{"v": 1	"t": 687574	"P": 998.5	"F": 0}
{"v": 1	"t": 687594	"P": 996.25	"F": 0}
{"v": 1	"t": 687614	"P": 996.0	"F": 0}
{"v": 1	"t": 687635	"P": 1000.75	"F": 0}
{"v": 1	"t": 687655	"P": 996.75	"F": 0}
{"v": 1	"t": 687676	"P": 994.75	"F": 0}
{"v": 1	"t": 687696	"P": 999.25	"F": 0}
{"v": 1	"t": 687716	"P": 998.5	"F": 0}
{"v": 1	"t": 687737	"P": 993.75	"F": 0}
{"v": 1	"t": 687757	"P": 997.75	"F": 0}
{"v": 1	"t": 687777	"P": 1000.25	"F": 0}
{"v": 1	"t": 687798	"P": 996.75	"F": 0}
{"v": 1	"t": 687818	"P": 996.5	"F": 0}
{"v": 1	"t": 687839	"P": 1001.0	"F": 0}
{"v": 1	"t": 687859	"P": 997.5	"F": 0}
{"v": 1	"t": 687879	"P": 994.75	"F": 0}
{"v": 1	"t": 687900	"P": 999.25	"F": 0}
{"v": 1	"t": 687920	"P": 1001.25	"F": 0}
{"v": 1	"t": 687940	"P": 995.75	"F": 0}
{"v": 1	"t": 687961	"P": 995.75	"F": 0}
{"v": 1	"t": 687981	"P": 1000.5	"F": 0}
{"v": 1	"t": 688002	"P": 996.25	"F": 0}
{"v": 1	"t": 688022	"P": 994.25	"F": 0}
{"v": 1	"t": 688042	"P": 1000.0	"F": 0}
{"v": 1	"t": 688063	"P": 998.25	"F": 0}
{"v": 1	"t": 688083	"P": 993.0	"F": 0}
{"v": 1	"t": 688103	"P": 998.25	"F": 0}
{"v": 1	"t": 688124	"P": 999.75	"F": 0	"C": 47.79	"D": 3140	"sn": 54091779688249	"file": "/data/device_log/data0000.out"}
{"v": 1	"t": 688144	"P": 994.25	"F": 0}
{"v": 1	"t": 688165	"P": 997.5	"F": 0}
{"v": 1	"t": 688185	"P": 999.75	"F": 0}
{"v": 1	"t": 688205	"P": 995.25	"F": 0}
{"v": 1	"t": 688226	"P": 995.25	"F": 0}
{"v": 1	"t": 688246	"P": 1000.0	"F": 0}
{"v": 1	"t": 688266	"P": 996.25	"F": 0}
{"v": 1	"t": 688287	"P": 995.0	"F": 0}
{"v": 1	"t": 688307	"P": 1001.0	"F": 0}
{"v": 1	"t": 688328	"P": 998.0	"F": 0}
{"v": 1	"t": 688348	"P": 994.75	"F": 0}
{"v": 1	"t": 688368	"P": 999.0	"F": 0}
{"v": 1	"t": 688389	"P": 1000.75	"F": 0}
{"v": 1	"t": 688409	"P": 994.5	"F": 0}
{"v": 1	"t": 688429	"P": 994.5	"F": 0}
{"v": 1	"t": 688450	"P": 1000.0	"F": 0}
{"v": 1	"t": 688470	"P": 997.25	"F": 0}
{"v": 1	"t": 688491	"P": 995.25	"F": 0}
{"v": 1	"t": 688511	"P": 998.5	"F": 0}
{"v": 1	"t": 688531	"P": 999.5	"F": 0}
{"v": 1	"t": 688552	"P": 996.0	"F": 0}
{"v": 1	"t": 688572	"P": 998.5	"F": 0}
{"v": 1	"t": 688592	"P": 1000.5	"F": 0}
{"v": 1	"t": 688613	"P": 997.75	"F": 0}
{"v": 1	"t": 688633	"P": 994.5	"F": 0}
{"v": 1	"t": 688654	"P": 1000.25	"F": 0}
{"v": 1	"t": 688674	"P": 996.0	"F": 0}
{"v": 1	"t": 688694	"P": 995.5	"F": 0}
{"v": 1	"t": 688715	"P": 997.0	"F": 0}
{"v": 1	"t": 688735	"P": 998.0	"F": 0}
{"v": 1	"t": 688755	"P": 994.0	"F": 0}
{"v": 1	"t": 688776	"P": 996.75	"F": 0}
{"v": 1	"t": 688796	"P": 999.5	"F": 0}
{"v": 1	"t": 688817	"P": 997.0	"F": 0}
{"v": 1	"t": 688837	"P": 995.5	"F": 0}
{"v": 1	"t": 688857	"P": 1000.25	"F": 0}
{"v": 1	"t": 688878	"P": 997.25	"F": 0}
{"v": 1	"t": 688898	"P": 995.25	"F": 0}
{"v": 1	"t": 688918	"P": 998.25	"F": 0}
{"v": 1	"t": 688939	"P": 999.25	"F": 0}
{"v": 1	"t": 688959	"P": 996.5	"F": 0}
{"v": 1	"t": 688980	"P": 995.5	"F": 0}
{"v": 1	"t": 689000	"P": 1001.0	"F": 0}
{"v": 1	"t": 689020	"P": 996.25	"F": 0}
{"v": 1	"t": 689041	"P": 995.0	"F": 0}
{"v": 1	"t": 689061	"P": 1000.0	"F": 0}
{"v": 1	"t": 689081	"P": 999.25	"F": 0}
{"v": 1	"t": 689102	"P": 995.0	"F": 0}
{"v": 1	"t": 689122	"P": 998.5	"F": 0}
{"v": 1	"t": 689142	"P": 1000.0	"F": 0	"C": 47.785	"D": 3140	"sn": 54091779688249	"file": "/data/device_log/data0000.out"}
{"v": 1	"t": 689163	"P": 995.0	"F": 0}
{"v": 1	"t": 689183	"P": 995.75	"F": 0}
{"v": 1	"t": 689204	"P": 1001.75	"F": 0}
{"v": 1	"t": 689224	"P": 995.75	"F": 0}
{"v": 1	"t": 689244	"P": 994.5	"F": 0}
{"v": 1	"t": 689265	"P": 998.25	"F": 0}
{"v": 1	"t": 689285	"P": 1000.25	"F": 0}
{"v": 1	"t": 689305	"P": 994.75	"F": 0}
{"v": 1	"t": 689326	"P": 996.5	"F": 0}
{"v": 1	"t": 689346	"P": 999.25	"F": 0}
{"v": 1	"t": 689367	"P": 995.5	"F": 0}
{"v": 1	"t": 689387	"P": 995.75	"F": 0}
{"v": 1	"t": 689407	"P": 999.75	"F": 0}
{"v": 1	"t": 689428	"P": 995.75	"F": 0}
{"v": 1	"t": 689448	"P": 994.25	"F": 0}
{"v": 1	"t": 689468	"P": 1000.5	"F": 0}
{"v": 1	"t": 689489	"P": 997.25	"F": 0}
{"v": 1	"t": 689509	"P": 995.25	"F": 0}
{"v": 1	"t": 689530	"P": 999.25	"F": 0}
{"v": 1	"t": 689550	"P": 999.5	"F": 0}
{"v": 1	"t": 689570	"P": 993.5	"F": 0}
{"v": 1	"t": 689591	"P": 995.0	"F": 0}
{"v": 1	"t": 689611	"P": 998.5	"F": 0}
{"v": 1	"t": 689631	"P": 997.0	"F": 0}
{"v": 1	"t": 689652	"P": 992.75	"F": 0}
{"v": 1	"t": 689672	"P": 999.0	"F": 0}
{"v": 1	"t": 689693	"P": 998.25	"F": 0}
{"v": 1	"t": 689713	"P": 994.25	"F": 0}
{"v": 1	"t": 689733	"P": 997.0	"F": 0}
{"v": 1	"t": 689754	"P": 1002.0	"F": 0}
{"v": 1	"t": 689774	"P": 996.75	"F": 0}
{"v": 1	"t": 689794	"P": 995.5	"F": 0}
{"v": 1	"t": 689815	"P": 999.25	"F": 0}
{"v": 1	"t": 689835	"P": 997.25	"F": 0}
{"v": 1	"t": 689856	"P": 994.25	"F": 0}
{"v": 1	"t": 689876	"P": 999.25	"F": 0}
{"v": 1	"t": 689896	"P": 997.25	"F": 0}
{"v": 1	"t": 689917	"P": 995.25	"F": 0}
{"v": 1	"t": 689937	"P": 996.0	"F": 0}
{"v": 1	"t": 689957	"P": 998.25	"F": 0}
{"v": 1	"t": 689978	"P": 996.5	"F": 0}
{"v": 1	"t": 689998	"P": 997.25	"F": 0}
{"v": 1	"t": 690019	"P": 1000.25	"F": 0}
{"v": 1	"t": 690039	"P": 995.5	"F": 0}
{"v": 1	"t": 690059	"P": 994.5	"F": 0}
{"v": 1	"t": 690080	"P": 1001.0	"F": 0}
{"v": 1	"t": 690100	"P": 997.75	"F": 0}
{"v": 1	"t": 690120	"P": 995.75	"F": 0}
{"v": 1	"t": 690141	"P": 998.5	"F": 0}
{"v": 1	"t": 690161	"P": 999.0	"F": 0	"C": 47.78	"D": 3140	"sn": 54091779688249	"file": "/data/device_log/data0000.out"}
{"v": 1	"t": 690182	"P": 994.25	"F": 0}
{"v": 1	"t": 690202	"P": 996.5	"F": 0}
{"v": 1	"t": 690222	"P": 1001.25	"F": 0}
{"v": 1	"t": 690243	"P": 998.25	"F": 0}
{"v": 1	"t": 690263	"P": 995.0	"F": 0}
{"v": 1	"t": 690283	"P": 1000.75	"F": 0}
{"v": 1	"t": 690304	"P": 998.0	"F": 0}
{"v": 1	"t": 690324	"P": 993.75	"F": 0}
{"v": 1	"t": 690345	"P": 995.25	"F": 0}
{"v": 1	"t": 690365	"P": 1000.5	"F": 0}
{"v": 1	"t": 690385	"P": 996.75	"F": 0}
{"v": 1	"t": 690406	"P": 994.0	"F": 0}
{"v": 1	"t": 690426	"P": 1000.0	"F": 0}
{"v": 1	"t": 690446	"P": 999.25	"F": 0}
{"v": 1	"t": 690467	"P": 995.0	"F": 0}
{"v": 1	"t": 690487	"P": 997.75	"F": 0}
{"v": 1	"t": 690508	"P": 1000.25	"F": 0}
{"v": 1	"t": 690528	"P": 996.25	"F": 0}
{"v": 1	"t": 690548	"P": 998.25	"F": 0}
{"v": 1	"t": 690569	"P": 998.25	"F": 0}
{"v": 1	"t": 690589	"P": 993.75	"F": 0}
{"v": 1	"t": 690609	"P": 995.5	"F": 0}
{"v": 1	"t": 690630	"P": 1001.0	"F": 0}
{"v": 1	"t": 690650	"P": 995.5	"F": 0}
{"v": 1	"t": 690671	"P": 997.0	"F": 0}
{"v": 1	"t": 690691	"P": 999.5	"F": 0}
{"v": 1	"t": 690712	"P": 995.25	"F": 0}
{"v": 1	"t": 690732	"P": 996.0	"F": 0}
{"v": 1	"t": 690752	"P": 1002.75	"F": 0}
{"v": 1	"t": 690773	"P": 997.25	"F": 0}
{"v": 1	"t": 690793	"P": 993.75	"F": 0}
{"v": 1	"t": 690813	"P": 996.25	"F": 0}
{"v": 1	"t": 690834	"P": 1002.0	"F": 0}
{"v": 1	"t": 690854	"P": 999.25	"F": 0}
{"v": 1	"t": 690874	"P": 995.5	"F": 0}
{"v": 1	"t": 690895	"P": 997.75	"F": 0}
{"v": 1	"t": 690915	"P": 1000.75	"F": 0}
{"v": 1	"t": 690935	"P": 995.0	"F": 0}
{"v": 1	"t": 690956	"P": 996.0	"F": 0}
{"v": 1	"t": 690976	"P": 1002.25	"F": 0}
{"v": 1	"t": 690996	"P": 997.0	"F": 0}
{"v": 1	"t": 691017	"P": 994.25	"F": 0}
{"v": 1	"t": 691037	"P": 997.75	"F": 0}
{"v": 1	"t": 691057	"P": 1000.75	"F": 0}
{"v": 1	"t": 691078	"P": 997.75	"F": 0}
{"v": 1	"t": 691098	"P": 996.75	"F": 0}
{"v": 1	"t": 691118	"P": 997.75	"F": 0}
{"v": 1	"t": 691139	"P": 999.5	"F": 0}
{"v": 1	"t": 691159	"P": 996.5	"F": 0}
{"v": 1	"t": 691179	"P": 995.75	"F": 0	"C": 47.805	"D": 3140	"sn": 54091779688249	"file": "/data/device_log/data0000.out"}
{"v": 1	"t": 691200	"P": 998.0	"F": 0}
{"v": 1	"t": 691220	"P": 1000.25	"F": 0}
{"v": 1	"t": 691240	"P": 998.0	"F": 0}
{"v": 1	"t": 691260	"P": 993.5	"F": 0}
{"v": 1	"t": 691281	"P": 997.75	"F": 0}
{"v": 1	"t": 691301	"P": 999.75	"F": 0}
{"v": 1	"t": 691321	"P": 999.25	"F": 0}
{"v": 1	"t": 691342	"P": 996.5	"F": 0}
{"v": 1	"t": 691362	"P": 995.5	"F": 0}
{"v": 1	"t": 691382	"P": 1000.5	"F": 0}
{"v": 1	"t": 691402	"P": 999.5	"F": 0}
{"v": 1	"t": 691423	"P": 995.5	"F": 1}
{"v": 1	"t": 691443	"P": 996.0	"F": 0}
{"v": 1	"t": 691463	"P": 999.25	"F": 0}
{"v": 1	"t": 691484	"P": 999.0	"F": 0}
{"v": 1	"t": 691504	"P": 996.75	"F": 0}
{"v": 1	"t": 691524	"P": 994.0	"F": 0}
{"v": 1	"t": 691545	"P": 999.25	"F": 0}
{"v": 1	"t": 691565	"P": 999.5	"F": 0}
{"v": 1	"t": 691585	"P": 997.25	"F": 0}
{"v": 1	"t": 691606	"P": 993.25	"F": 0}
{"v": 1	"t": 691626	"P": 999.0	"F": 0}
{"v": 1	"t": 691646	"P": 999.5	"F": 0}
{"v": 1	"t": 691666	"P": 998.5	"F": 0}
{"v": 1	"t": 691687	"P": 995.25	"F": 0}
{"v": 1	"t": 691707	"P": 996.25	"F": 0}
{"v": 1	"t": 691727	"P": 1000.0	"F": 0}
{"v": 1	"t": 691748	"P": 997.0	"F": 0}
{"v": 1	"t": 691768	"P": 995.25	"F": 0}
{"v": 1	"t": 691788	"P": 996.25	"F": 0}
{"v": 1	"t": 691809	"P": 1002.0	"F": 0}
{"v": 1	"t": 691829	"P": 998.5	"F": 0}
{"v": 1	"t": 691849	"P": 996.75	"F": 0}
{"v": 1	"t": 691869	"P": 995.0	"F": 0}
{"v": 1	"t": 691890	"P": 1000.25	"F": 0}
{"v": 1	"t": 691910	"P": 998.0	"F": 0}
{"v": 1	"t": 691930	"P": 996.5	"F": 0}
{"v": 1	"t": 691951	"P": 994.5	"F": 0}
{"v": 1	"t": 691971	"P": 1000.5	"F": 0}
{"v": 1	"t": 691991	"P": 998.75	"F": 0}
{"v": 1	"t": 692011	"P": 998.25	"F": 0}
{"v": 1	"t": 692032	"P": 996.0	"F": 0}
{"v": 1	"t": 692052	"P": 999.0	"F": 0}
{"v": 1	"t": 692072	"P": 999.25	"F": 0}
{"v": 1	"t": 692093	"P": 997.5	"F": 0}
{"v": 1	"t": 692113	"P": 995.0	"F": 0}
{"v": 1	"t": 692133	"P": 996.5	"F": 0}
{"v": 1	"t": 692154	"P": 1001.0	"F": 0}
{"v": 1	"t": 692174	"P": 996.5	"F": 0}
{"v": 1	"t": 692194	"P": 993.5	"F": 0	"C": 47.785	"D": 3140	"sn": 54091779688249	"file": "/data/device_log/data0000.out"}
{"v": 1	"t": 692214	"P": 995.0	"F": 0}
{"v": 1	"t": 692235	"P": 1000.75	"F": 0}
{"v": 1	"t": 692255	"P": 998.25	"F": 0}
{"v": 1	"t": 692275	"P": 995.0	"F": 0}
{"v": 1	"t": 692296	"P": 997.25	"F": 0}
{"v": 1	"t": 692316	"P": 1001.0	"F": 0}
{"v": 1	"t": 692336	"P": 999.25	"F": 0}
{"v": 1	"t": 692357	"P": 994.75	"F": 0}
{"v": 1	"t": 692377	"P": 997.0	"F": 0}
{"v": 1	"t": 692397	"P": 999.75	"F": 0}
{"v": 1	"t": 692418	"P": 996.5	"F": 0}
{"v": 1	"t": 692438	"P": 996.5	"F": 0}
{"v": 1	"t": 692458	"P": 996.5	"F": 0}
{"v": 1	"t": 692478	"P": 1002.75	"F": 0}
{"v": 1	"t": 692499	"P": 998.75	"F": 0}
{"v": 1	"t": 692519	"P": 995.25	"F": 0}
{"v": 1	"t": 692539	"P": 995.75	"F": 0}
{"v": 1	"t": 692560	"P": 1000.25	"F": 0}
{"v": 1	"t": 692580	"P": 999.25	"F": 0}
{"v": 1	"t": 692600	"P": 995.5	"F": 0}
{"v": 1	"t": 692621	"P": 994.5	"F": 0}
{"v": 1	"t": 692641	"P": 1000.75	"F": 0}
{"v": 1	"t": 692661	"P": 999.75	"F": 0}
{"v": 1	"t": 692681	"P": 996.5	"F": 0}
{"v": 1	"t": 692702	"P": 995.0	"F": 0}
{"v": 1	"t": 692722	"P": 998.75	"F": 0}
{"v": 1	"t": 692742	"P": 999.75	"F": 0}
{"v": 1	"t": 692763	"P": 998.0	"F": 0}
{"v": 1	"t": 692783	"P": 993.75	"F": 0}
{"v": 1	"t": 692803	"P": 997.25	"F": 0}
{"v": 1	"t": 692824	"P": 1001.25	"F": 0}
{"v": 1	"t": 692844	"P": 997.5	"F": 0}
{"v": 1	"t": 692864	"P": 994.0	"F": 0}
{"v": 1	"t": 692884	"P": 995.25	"F": 0}
{"v": 1	"t": 692905	"P": 999.75	"F": 0}
{"v": 1	"t": 692925	"P": 998.25	"F": 0}
{"v": 1	"t": 692945	"P": 996.0	"F": 0}
{"v": 1	"t": 692966	"P": 994.25	"F": 0}
{"v": 1	"t": 692986	"P": 999.5	"F": 0}
{"v": 1	"t": 693006	"P": 997.25	"F": 0}
{"v": 1	"t": 693027	"P": 995.25	"F": 0}
{"v": 1	"t": 693047	"P": 996.25	"F": 0}
{"v": 1	"t": 693067	"P": 1002.5	"F": 0}
{"v": 1	"t": 693088	"P": 999.0	"F": 0}
{"v": 1	"t": 693108	"P": 995.5	"F": 0}
{"v": 1	"t": 693128	"P": 994.5	"F": 0}
{"v": 1	"t": 693148	"P": 998.5	"F": 0}
{"v": 1	"t": 693169	"P": 999.25	"F": 0}
{"v": 1	"t": 693189	"P": 997.25	"F": 0}
{"v": 1	"t": 693209	"P": 996.0	"F": 0	"C": 47.795	"D": 3140	"sn": 54091779688249	"file": "/data/device_log/data0000.out"}
{"v": 1	"t": 693230	"P": 1001.25	"F": 0}
{"v": 1	"t": 693250	"P": 999.75	"F": 0}
{"v": 1	"t": 693270	"P": 995.0	"F": 0}
{"v": 1	"t": 693291	"P": 995.75	"F": 0}
{"v": 1	"t": 693311	"P": 999.75	"F": 0}
{"v": 1	"t": 693331	"P": 999.5	"F": 0}
{"v": 1	"t": 693351	"P": 996.75	"F": 0}
{"v": 1	"t": 693372	"P": 995.0	"F": 0}
{"v": 1	"t": 693392	"P": 996.5	"F": 0}
{"v": 1	"t": 693412	"P": 1000.5	"F": 0}
{"v": 1	"t": 693433	"P": 998.25	"F": 0}
{"v": 1	"t": 693453	"P": 996.25	"F": 0}
{"v": 1	"t": 693473	"P": 995.75	"F": 0}
{"v": 1	"t": 693493	"P": 1001.25	"F": 0}
{"v": 1	"t": 693514	"P": 997.5	"F": 0}
{"v": 1	"t": 693534	"P": 996.0	"F": 0}
{"v": 1	"t": 693554	"P": 995.75	"F": 0}
{"v": 1	"t": 693575	"P": 1001.0	"F": 0}
{"v": 1	"t": 693595	"P": 999.5	"F": 0}
{"v": 1	"t": 693615	"P": 996.0	"F": 0}
{"v": 1	"t": 693636	"P": 995.0	"F": 0}
{"v": 1	"t": 693656	"P": 999.25	"F": 0}
{"v": 1	"t": 693676	"P": 998.5	"F": 0}
{"v": 1	"t": 693697	"P": 996.0	"F": 0}
{"v": 1	"t": 693717	"P": 994.0	"F": 0}
{"v": 1	"t": 693737	"P": 1000.0	"F": 0}
{"v": 1	"t": 693757	"P": 999.0	"F": 0}
{"v": 1	"t": 693778	"P": 995.5	"F": 0}
{"v": 1	"t": 693798	"P": 994.5	"F": 0}
{"v": 1	"t": 693818	"P": 998.5	"F": 0}
{"v": 1	"t": 693839	"P": 999.0	"F": 0}
{"v": 1	"t": 693859	"P": 997.5	"F": 0}
{"v": 1	"t": 693879	"P": 994.75	"F": 0}
{"v": 1	"t": 693900	"P": 996.5	"F": 0}
{"v": 1	"t": 693920	"P": 999.75	"F": 0}
{"v": 1	"t": 693940	"P": 998.25	"F": 0}
{"v": 1	"t": 693960	"P": 995.0	"F": 0}
{"v": 1	"t": 693981	"P": 996.5	"F": 0}
{"v": 1	"t": 694001	"P": 1000.75	"F": 0}
{"v": 1	"t": 694021	"P": 997.5	"F": 0}
{"v": 1	"t": 694042	"P": 995.25	"F": 0}
{"v": 1	"t": 694062	"P": 995.0	"F": 0}
{"v": 1	"t": 694082	"P": 1001.5	"F": 0}
{"v": 1	"t": 694103	"P": 998.0	"F": 0}
{"v": 1	"t": 694123	"P": 996.5	"F": 0}
{"v": 1	"t": 694143	"P": 995.75	"F": 0}
{"v": 1	"t": 694163	"P": 1001.5	"F": 0}
{"v": 1	"t": 694184	"P": 996.25	"F": 0}
{"v": 1	"t": 694204	"P": 994.5	"F": 0}
{"v": 1	"t": 694224	"P": 994.5	"F": 0	"C": 47.785	"D": 3140	"sn": 54091779688249	"file": "/data/device_log/data0000.out"}
{"v": 1	"t": 694245	"P": 998.5	"F": 0}
{"v": 1	"t": 694265	"P": 999.25	"F": 0}
{"v": 1	"t": 694285	"P": 995.25	"F": 0}
{"v": 1	"t": 694306	"P": 995.5	"F": 0}
{"v": 1	"t": 694326	"P": 998.5	"F": 0}
{"v": 1	"t": 694346	"P": 1001.25	"F": 0}
{"v": 1	"t": 694366	"P": 997.75	"F": 0}
{"v": 1	"t": 694387	"P": 993.75	"F": 0}
{"v": 1	"t": 694407	"P": 997.25	"F": 0}
{"v": 1	"t": 694427	"P": 1001.0	"F": 0}
{"v": 1	"t": 694448	"P": 998.75	"F": 0}
{"v": 1	"t": 694468	"P": 994.5	"F": 0}
{"v": 1	"t": 694488	"P": 997.25	"F": 0}
{"v": 1	"t": 694509	"P": 1000.5	"F": 0}
{"v": 1	"t": 694529	"P": 999.0	"F": 0}
{"v": 1	"t": 694549	"P": 993.75	"F": 0}
{"v": 1	"t": 694570	"P": 997.25	"F": 0}
{"v": 1	"t": 694590	"P": 1000.25	"F": 0}
{"v": 1	"t": 694610	"P": 996.25	"F": 0}
{"v": 1	"t": 694631	"P": 994.75	"F": 0}
{"v": 1	"t": 694651	"P": 1000.5	"F": 0}
{"v": 1	"t": 694671	"P": 999.0	"F": 0}
{"v": 1	"t": 694692	"P": 995.25	"F": 0}
{"v": 1	"t": 694712	"P": 996.25	"F": 0}
{"v": 1	"t": 694732	"P": 1000.75	"F": 0}
{"v": 1	"t": 694753	"P": 999.5	"F": 0}
{"v": 1	"t": 694773	"P": 995.25	"F": 0}
{"v": 1	"t": 694793	"P": 996.5	"F": 0}
{"v": 1	"t": 694814	"P": 1000.5	"F": 0}
{"v": 1	"t": 694834	"P": 996.25	"F": 0}
{"v": 1	"t": 694854	"P": 993.5	"F": 0}
{"v": 1	"t": 694875	"P": 1000.75	"F": 0}
{"v": 1	"t": 694895	"P": 1001.25	"F": 0}
{"v": 1	"t": 694915	"P": 995.75	"F": 0}
{"v": 1	"t": 694936	"P": 994.5	"F": 0}
{"v": 1	"t": 694956	"P": 999.0	"F": 0}
{"v": 1	"t": 694976	"P": 1000.75	"F": 0}
{"v": 1	"t": 694997	"P": 996.25	"F": 0}
{"v": 1	"t": 695017	"P": 995.0	"F": 0}
{"v": 1	"t": 695037	"P": 998.5	"F": 0}
{"v": 1	"t": 695057	"P": 999.0	"F": 0}
{"v": 1	"t": 695078	"P": 997.0	"F": 0}
{"v": 1	"t": 695098	"P": 996.25	"F": 0}
{"v": 1	"t": 695118	"P": 998.75	"F": 0}
{"v": 1	"t": 695139	"P": 1001.0	"F": 0}
{"v": 1	"t": 695159	"P": 996.75	"F": 0}
{"v": 1	"t": 695179	"P": 998.0	"F": -1}
{"v": 1	"t": 695199	"P": 1004.0	"F": -2}
{"v": 1	"t": 695220	"P": 1015.0	"F": -2}
{"v": 1	"t": 695240	"P": 1019.0	"F": -2	"C": 47.76	"D": 3140	"sn": 54091779688249	"file": "/data/device_log/data0000.out"}
{"v": 1	"t": 695260	"P": 1018.0	"F": 0}
{"v": 1	"t": 695281	"P": 1022.25	"F": 1}
{"v": 1	"t": 695301	"P": 1022.25	"F": 2}
{"v": 1	"t": 695321	"P": 1015.0	"F": 1}
{"v": 1	"t": 695342	"P": 1008.75	"F": 1}
{"v": 1	"t": 695362	"P": 1006.0	"F": 1}
{"v": 1	"t": 695382	"P": 1012.25	"F": 0}
{"v": 1	"t": 695402	"P": 1011.75	"F": 1}
{"v": 1	"t": 695423	"P": 1011.0	"F": 0}
{"v": 1	"t": 695443	"P": 1009.25	"F": 0}
{"v": 1	"t": 695463	"P": 1013.25	"F": -1}
{"v": 1	"t": 695484	"P": 1014.75	"F": 0}
{"v": 1	"t": 695504	"P": 1011.25	"F": -1}
{"v": 1	"t": 695524	"P": 1007.75	"F": 0}
{"v": 1	"t": 695545	"P": 1010.75	"F": 0}
{"v": 1	"t": 695565	"P": 1011.25	"F": 0}
{"v": 1	"t": 695585	"P": 1009.25	"F": 0}
{"v": 1	"t": 695605	"P": 1006.0	"F": 1}
{"v": 1	"t": 695626	"P": 1008.0	"F": 1}
{"v": 1	"t": 695646	"P": 1011.75	"F": 1}
{"v": 1	"t": 695666	"P": 1009.75	"F": 1}
{"v": 1	"t": 695687	"P": 1005.25	"F": 1}
{"v": 1	"t": 695707	"P": 1008.25	"F": 0}
{"v": 1	"t": 695727	"P": 1011.25	"F": -1}
{"v": 1	"t": 695748	"P": 1009.75	"F": -2}
{"v": 1	"t": 695768	"P": 1006.25	"F": 0}
{"v": 1	"t": 695788	"P": 1005.75	"F": -1}
{"v": 1	"t": 695808	"P": 1010.75	"F": 0}
{"v": 1	"t": 695829	"P": 1009.75	"F": 1}
{"v": 1	"t": 695849	"P": 1024.75	"F": 69}
{"v": 1	"t": 695869	"P": 1053.0	"F": 291}
{"v": 1	"t": 695890	"P": 1131.75	"F": 644}
{"v": 1	"t": 695910	"P": 1238.75	"F": 1361}
{"v": 1	"t": 695930	"P": 1350.25	"F": 2373}
{"v": 1	"t": 695951	"P": 1433.25	"F": 3615}
{"v": 1	"t": 695971	"P": 1470.25	"F": 4664}
{"v": 1	"t": 695991	"P": 1473.5	"F": 5080}
{"v": 1	"t": 696011	"P": 1474.75	"F": 5238}
{"v": 1	"t": 696032	"P": 1472.75	"F": 5621}
{"v": 1	"t": 696052	"P": 1468.5	"F": 5558}
{"v": 1	"t": 696072	"P": 1469.75	"F": 5508}
{"v": 1	"t": 696093	"P": 1461.25	"F": 5669}
{"v": 1	"t": 696113	"P": 1444.75	"F": 5699}
{"v": 1	"t": 696133	"P": 1453.0	"F": 5537}
{"v": 1	"t": 696154	"P": 1445.75	"F": 5445}
{"v": 1	"t": 696174	"P": 1439.25	"F": 5636}
{"v": 1	"t": 696194	"P": 1433.25	"F": 5455}
{"v": 1	"t": 696215	"P": 1415.0	"F": 5428}
{"v": 1	"t": 696235	"P": 1432.0	"F": 5502}
{"v": 1	"t": 696255	"P": 1416.5	"F": 5632	"C": 47.75	"D": 3140	"sn": 54091779688249	"file": "/data/device_log/data0000.out"}
{"v": 1	"t": 696275	"P": 1432.5	"F": 5404}
{"v": 1	"t": 696296	"P": 1438.25	"F": 5703}
{"v": 1	"t": 696316	"P": 1435.0	"F": 5699}
{"v": 1	"t": 696336	"P": 1424.0	"F": 5710}
{"v": 1	"t": 696357	"P": 1427.25	"F": 5637}
{"v": 1	"t": 696377	"P": 1426.25	"F": 5500}
{"v": 1	"t": 696397	"P": 1410.75	"F": 5457}
{"v": 1	"t": 696418	"P": 1419.75	"F": 5411}
{"v": 1	"t": 696438	"P": 1409.0	"F": 5573}
{"v": 1	"t": 696458	"P": 1410.0	"F": 5412}
{"v": 1	"t": 696479	"P": 1415.0	"F": 5667}
{"v": 1	"t": 696499	"P": 1409.0	"F": 5631}
{"v": 1	"t": 696519	"P": 1413.25	"F": 5772}
{"v": 1	"t": 696539	"P": 1406.75	"F": 5564}
{"v": 1	"t": 696560	"P": 1413.0	"F": 5657}
{"v": 1	"t": 696580	"P": 1409.0	"F": 5831}
{"v": 1	"t": 696600	"P": 1396.5	"F": 5564}
{"v": 1	"t": 696621	"P": 1391.75	"F": 5484}
{"v": 1	"t": 696641	"P": 1409.75	"F": 5669}
{"v": 1	"t": 696661	"P": 1398.75	"F": 5629}
{"v": 1	"t": 696682	"P": 1399.75	"F": 5511}
{"v": 1	"t": 696702	"P": 1397.25	"F": 5445}
{"v": 1	"t": 696722	"P": 1414.75	"F": 5681}
{"v": 1	"t": 696743	"P": 1401.75	"F": 5571}
{"v": 1	"t": 696763	"P": 1406.5	"F": 5545}
{"v": 1	"t": 696783	"P": 1402.5	"F": 5677}
{"v": 1	"t": 696803	"P": 1408.0	"F": 5682}
{"v": 1	"t": 696824	"P": 1412.25	"F": 5606}
{"v": 1	"t": 696844	"P": 1400.75	"F": 5706}
{"v": 1	"t": 696864	"P": 1400.5	"F": 5564}
{"v": 1	"t": 696885	"P": 1400.25	"F": 5751}
{"v": 1	"t": 696905	"P": 1397.0	"F": 5496}
{"v": 1	"t": 696925	"P": 1403.5	"F": 5573}
{"v": 1	"t": 696945	"P": 1402.0	"F": 5583}
{"v": 1	"t": 696966	"P": 1408.25	"F": 5551}
{"v": 1	"t": 696986	"P": 1409.0	"F": 5662}
{"v": 1	"t": 697006	"P": 1411.25	"F": 5507}
{"v": 1	"t": 697027	"P": 1405.5	"F": 5636}
{"v": 1	"t": 697047	"P": 1406.5	"F": 5641}
{"v": 1	"t": 697067	"P": 1407.5	"F": 5603}
{"v": 1	"t": 697088	"P": 1403.5	"F": 5650}
{"v": 1	"t": 697108	"P": 1396.5	"F": 5411}
{"v": 1	"t": 697128	"P": 1405.0	"F": 5699}
{"v": 1	"t": 697149	"P": 1400.0	"F": 5583}
{"v": 1	"t": 697169	"P": 1412.25	"F": 5480}
{"v": 1	"t": 697189	"P": 1404.25	"F": 5559}
{"v": 1	"t": 697209	"P": 1400.75	"F": 5579}
{"v": 1	"t": 697230	"P": 1414.0	"F": 5582}
{"v": 1	"t": 697250	"P": 1410.5	"F": 5414}
{"v": 1	"t": 697270	"P": 1410.25	"F": 5537	"C": 47.745	"D": 3140	"sn": 54091779688249	"file": "/data/device_log/data0000.out"}
{"v": 1	"t": 697291	"P": 1412.75	"F": 5587}
{"v": 1	"t": 697311	"P": 1408.5	"F": 5564}
{"v": 1	"t": 697331	"P": 1410.25	"F": 5502}
{"v": 1	"t": 697352	"P": 1401.0	"F": 5439}
{"v": 1	"t": 697372	"P": 1410.5	"F": 5572}
{"v": 1	"t": 697392	"P": 1415.0	"F": 5357}
{"v": 1	"t": 697412	"P": 1418.0	"F": 5639}
{"v": 1	"t": 697433	"P": 1408.75	"F": 5778}
{"v": 1	"t": 697453	"P": 1415.5	"F": 5530}
{"v": 1	"t": 697473	"P": 1412.75	"F": 5663}
{"v": 1	"t": 697494	"P": 1412.0	"F": 5640}
{"v": 1	"t": 697514	"P": 1416.25	"F": 5690}
{"v": 1	"t": 697534	"P": 1413.75	"F": 5623}
{"v": 1	"t": 697555	"P": 1408.25	"F": 5504}
{"v": 1	"t": 697575	"P": 1421.5	"F": 5563}
{"v": 1	"t": 697595	"P": 1410.75	"F": 5536}
{"v": 1	"t": 697615	"P": 1405.5	"F": 5420}
{"v": 1	"t": 697636	"P": 1418.25	"F": 5650}
{"v": 1	"t": 697656	"P": 1425.0	"F": 5572}
{"v": 1	"t": 697676	"P": 1417.5	"F": 5433}
{"v": 1	"t": 697697	"P": 1412.5	"F": 5468}
{"v": 1	"t": 697717	"P": 1419.5	"F": 5666}
{"v": 1	"t": 697737	"P": 1409.5	"F": 5482}
{"v": 1	"t": 697758	"P": 1421.75	"F": 5620}
{"v": 1	"t": 697778	"P": 1416.5	"F": 5607}
{"v": 1	"t": 697798	"P": 1415.5	"F": 5560}
{"v": 1	"t": 697819	"P": 1412.25	"F": 5498}
{"v": 1	"t": 697839	"P": 1412.25	"F": 5544}
{"v": 1	"t": 697859	"P": 1422.5	"F": 5624}
{"v": 1	"t": 697879	"P": 1412.5	"F": 5574}
{"v": 1	"t": 697900	"P": 1423.25	"F": 5553}
{"v": 1	"t": 697920	"P": 1417.25	"F": 5263}
{"v": 1	"t": 697940	"P": 1422.25	"F": 5617}
{"v": 1	"t": 697961	"P": 1414.0	"F": 5615}
{"v": 1	"t": 697981	"P": 1426.25	"F": 5479}
{"v": 1	"t": 698001	"P": 1423.0	"F": 5566}
{"v": 1	"t": 698022	"P": 1423.5	"F": 5564}
{"v": 1	"t": 698042	"P": 1418.0	"F": 5543}
{"v": 1	"t": 698062	"P": 1429.0	"F": 5516}
{"v": 1	"t": 698083	"P": 1423.0	"F": 5638}
{"v": 1	"t": 698103	"P": 1428.25	"F": 5431}
{"v": 1	"t": 698123	"P": 1430.25	"F": 5685}
{"v": 1	"t": 698143	"P": 1429.75	"F": 5459}
{"v": 1	"t": 698164	"P": 1429.0	"F": 5502}
{"v": 1	"t": 698184	"P": 1426.5	"F": 5593}
{"v": 1	"t": 698204	"P": 1422.5	"F": 5576}
{"v": 1	"t": 698225	"P": 1435.0	"F": 5669}
{"v": 1	"t": 698245	"P": 1436.75	"F": 5614}
{"v": 1	"t": 698265	"P": 1430.75	"F": 5597}
{"v": 1	"t": 698285	"P": 1426.5	"F": 5577	"C": 47.77	"D": 3140	"sn": 54091779688249	"file": "/data/device_log/data0000.out"}
{"v": 1	"t": 698306	"P": 1432.5	"F": 5666}
{"v": 1	"t": 698326	"P": 1434.0	"F": 5408}
{"v": 1	"t": 698346	"P": 1442.5	"F": 5519}
{"v": 1	"t": 698367	"P": 1430.25	"F": 5510}
{"v": 1	"t": 698387	"P": 1441.25	"F": 5544}
{"v": 1	"t": 698407	"P": 1445.5	"F": 5632}
{"v": 1	"t": 698428	"P": 1434.25	"F": 5497}
{"v": 1	"t": 698448	"P": 1439.25	"F": 5505}
{"v": 1	"t": 698468	"P": 1437.25	"F": 5483}
{"v": 1	"t": 698489	"P": 1440.5	"F": 5587}
{"v": 1	"t": 698509	"P": 1438.0	"F": 5407}
{"v": 1	"t": 698529	"P": 1441.75	"F": 5549}
{"v": 1	"t": 698550	"P": 1454.75	"F": 5433}
{"v": 1	"t": 698570	"P": 1447.0	"F": 5519}
{"v": 1	"t": 698590	"P": 1444.75	"F": 5450}
{"v": 1	"t": 698611	"P": 1440.75	"F": 5287}
{"v": 1	"t": 698631	"P": 1459.25	"F": 5595}
{"v": 1	"t": 698651	"P": 1444.0	"F": 5563}
{"v": 1	"t": 698672	"P": 1450.0	"F": 5548}
{"v": 1	"t": 698692	"P": 1447.75	"F": 5575}
{"v": 1	"t": 698712	"P": 1458.75	"F": 5466}
{"v": 1	"t": 698733	"P": 1451.5	"F": 5525}
{"v": 1	"t": 698753	"P": 1454.25	"F": 5579}
{"v": 1	"t": 698773	"P": 1460.25	"F": 5613}
{"v": 1	"t": 698794	"P": 1454.5	"F": 5319}
{"v": 1	"t": 698814	"P": 1460.0	"F": 5515}
{"v": 1	"t": 698834	"P": 1451.0	"F": 5576}
{"v": 1	"t": 698855	"P": 1471.5	"F": 5584}
{"v": 1	"t": 698875	"P": 1460.0	"F": 5486}
{"v": 1	"t": 698895	"P": 1459.75	"F": 5428}
{"v": 1	"t": 698915	"P": 1459.25	"F": 5589}
{"v": 1	"t": 698936	"P": 1466.0	"F": 5332}
{"v": 1	"t": 698956	"P": 1472.0	"F": 5608}
{"v": 1	"t": 698976	"P": 1464.5	"F": 5404}
{"v": 1	"t": 698997	"P": 1465.5	"F": 5554}
{"v": 1	"t": 699017	"P": 1465.0	"F": 5409}
{"v": 1	"t": 699037	"P": 1467.75	"F": 5367}
{"v": 1	"t": 699058	"P": 1466.0	"F": 5560}
{"v": 1	"t": 699078	"P": 1469.75	"F": 5410}
{"v": 1	"t": 699098	"P": 1464.75	"F": 5692}
{"v": 1	"t": 699118	"P": 1475.5	"F": 5462}
{"v": 1	"t": 699139	"P": 1478.25	"F": 5404}
{"v": 1	"t": 699159	"P": 1473.25	"F": 5466}
{"v": 1	"t": 699179	"P": 1474.0	"F": 5553}
{"v": 1	"t": 699200	"P": 1489.75	"F": 5662}
{"v": 1	"t": 699220	"P": 1470.75	"F": 5556}
{"v": 1	"t": 699240	"P": 1475.5	"F": 5673}
{"v": 1	"t": 699260	"P": 1474.0	"F": 5394}
{"v": 1	"t": 699281	"P": 1481.5	"F": 5373}
{"v": 1	"t": 699301	"P": 1476.5	"F": 5522	"C": 47.76	"D": 3140	"sn": 54091779688249	"file": "/data/device_log/data0000.out"}
{"v": 1	"t": 699321	"P": 1477.5	"F": 5399}
{"v": 1	"t": 699342	"P": 1485.25	"F": 5538}
{"v": 1	"t": 699362	"P": 1483.25	"F": 5521}
{"v": 1	"t": 699382	"P": 1492.75	"F": 5555}
{"v": 1	"t": 699403	"P": 1489.75	"F": 5509}
{"v": 1	"t": 699423	"P": 1482.25	"F": 5360}
{"v": 1	"t": 699443	"P": 1491.5	"F": 5626}
{"v": 1	"t": 699463	"P": 1491.0	"F": 5577}
{"v": 1	"t": 699484	"P": 1498.5	"F": 5408}
{"v": 1	"t": 699504	"P": 1490.5	"F": 5577}
{"v": 1	"t": 699524	"P": 1492.5	"F": 5513}
{"v": 1	"t": 699545	"P": 1495.0	"F": 5396}
{"v": 1	"t": 699565	"P": 1498.0	"F": 5392}
{"v": 1	"t": 699585	"P": 1489.25	"F": 5570}
{"v": 1	"t": 699606	"P": 1500.0	"F": 5477}
{"v": 1	"t": 699626	"P": 1502.75	"F": 5453}
{"v": 1	"t": 699646	"P": 1505.5	"F": 5453}
{"v": 1	"t": 699667	"P": 1500.75	"F": 5565}
{"v": 1	"t": 699687	"P": 1499.0	"F": 5394}
{"v": 1	"t": 699707	"P": 1511.75	"F": 5309}
{"v": 1	"t": 699727	"P": 1504.0	"F": 5404}
{"v": 1	"t": 699748	"P": 1510.5	"F": 5481}
{"v": 1	"t": 699768	"P": 1512.0	"F": 5568}
{"v": 1	"t": 699788	"P": 1510.5	"F": 5415}
{"v": 1	"t": 699809	"P": 1513.5	"F": 5596}
{"v": 1	"t": 699829	"P": 1503.75	"F": 5651}
{"v": 1	"t": 699849	"P": 1514.0	"F": 5441}
{"v": 1	"t": 699869	"P": 1514.0	"F": 5403}
{"v": 1	"t": 699890	"P": 1509.25	"F": 5342}
{"v": 1	"t": 699910	"P": 1524.75	"F": 5674}
{"v": 1	"t": 699930	"P": 1519.75	"F": 5504}
{"v": 1	"t": 699951	"P": 1524.75	"F": 5444}
{"v": 1	"t": 699971	"P": 1528.0	"F": 5487}
{"v": 1	"t": 699991	"P": 1534.75	"F": 5479}
{"v": 1	"t": 700012	"P": 1525.5	"F": 5434}
{"v": 1	"t": 700032	"P": 1528.5	"F": 5546}
{"v": 1	"t": 700052	"P": 1536.75	"F": 5499}
{"v": 1	"t": 700072	"P": 1529.0	"F": 5319}
{"v": 1	"t": 700093	"P": 1530.5	"F": 5620}
{"v": 1	"t": 700113	"P": 1533.5	"F": 5323}
{"v": 1	"t": 700133	"P": 1545.0	"F": 5583}
{"v": 1	"t": 700154	"P": 1539.25	"F": 5377}
{"v": 1	"t": 700174	"P": 1542.75	"F": 5456}
{"v": 1	"t": 700194	"P": 1547.5	"F": 5249}
{"v": 1	"t": 700215	"P": 1557.25	"F": 5477}
{"v": 1	"t": 700235	"P": 1561.0	"F": 5406}
{"v": 1	"t": 700255	"P": 1560.75	"F": 5441}
{"v": 1	"t": 700276	"P": 1557.25	"F": 5467}
{"v": 1	"t": 700296	"P": 1571.5	"F": 5475}
{"v": 1	"t": 700316	"P": 1573.25	"F": 5472	"C": 47.72	"D": 3140	"sn": 54091779688249	"file": "/data/device_log/data0000.out"}
{"v": 1	"t": 700336	"P": 1569.75	"F": 5575}
{"v": 1	"t": 700357	"P": 1568.5	"F": 5426}
{"v": 1	"t": 700377	"P": 1581.75	"F": 5512}
{"v": 1	"t": 700397	"P": 1582.5	"F": 5355}
{"v": 1	"t": 700418	"P": 1575.25	"F": 5345}
{"v": 1	"t": 700438	"P": 1583.0	"F": 5313}
{"v": 1	"t": 700458	"P": 1585.75	"F": 5507}
{"v": 1	"t": 700479	"P": 1589.5	"F": 5421}
{"v": 1	"t": 700499	"P": 1594.5	"F": 5520}
{"v": 1	"t": 700519	"P": 1589.75	"F": 5598}
{"v": 1	"t": 700539	"P": 1594.25	"F": 5298}
{"v": 1	"t": 700560	"P": 1605.5	"F": 5470}
{"v": 1	"t": 700580	"P": 1599.5	"F": 5430}
{"v": 1	"t": 700600	"P": 1602.25	"F": 5433}
{"v": 1	"t": 700621	"P": 1599.0	"F": 5427}
{"v": 1	"t": 700641	"P": 1619.25	"F": 5509}
{"v": 1	"t": 700661	"P": 1609.0	"F": 5441}
{"v": 1	"t": 700682	"P": 1604.0	"F": 5564}
{"v": 1	"t": 700702	"P": 1606.0	"F": 5514}
{"v": 1	"t": 700722	"P": 1616.0	"F": 5451}
{"v": 1	"t": 700742	"P": 1614.75	"F": 5433}
{"v": 1	"t": 700763	"P": 1622.75	"F": 5542}
{"v": 1	"t": 700783	"P": 1615.0	"F": 5436}
{"v": 1	"t": 700803	"P": 1620.0	"F": 5389}
{"v": 1	"t": 700824	"P": 1625.25	"F": 5480}
{"v": 1	"t": 700844	"P": 1626.25	"F": 5465}
{"v": 1	"t": 700864	"P": 1629.5	"F": 5513}
{"v": 1	"t": 700885	"P": 1629.25	"F": 5229}
{"v": 1	"t": 700905	"P": 1634.0	"F": 5353}
{"v": 1	"t": 700925	"P": 1634.0	"F": 5532}
{"v": 1	"t": 700945	"P": 1630.5	"F": 5360}
{"v": 1	"t": 700966	"P": 1634.0	"F": 5518}
{"v": 1	"t": 700986	"P": 1629.5	"F": 5431}
{"v": 1	"t": 701006	"P": 1649.0	"F": 5475}
{"v": 1	"t": 701027	"P": 1633.0	"F": 5372}
{"v": 1	"t": 701047	"P": 1643.0	"F": 5394}
{"v": 1	"t": 701067	"P": 1645.75	"F": 5477}
{"v": 1	"t": 701088	"P": 1647.25	"F": 5302}
{"v": 1	"t": 701108	"P": 1642.5	"F": 5491}
{"v": 1	"t": 701128	"P": 1643.25	"F": 5498}
{"v": 1	"t": 701148	"P": 1649.0	"F": 5436}
{"v": 1	"t": 701169	"P": 1652.25	"F": 5407}
{"v": 1	"t": 701189	"P": 1655.5	"F": 5290}
{"v": 1	"t": 701209	"P": 1653.5	"F": 5513}
{"v": 1	"t": 701230	"P": 1660.5	"F": 5388}
{"v": 1	"t": 701250	"P": 1657.0	"F": 5451}
{"v": 1	"t": 701270	"P": 1658.25	"F": 5533}
{"v": 1	"t": 701291	"P": 1667.75	"F": 5524}
{"v": 1	"t": 701311	"P": 1660.75	"F": 5464}
{"v": 1	"t": 701331	"P": 1667.0	"F": 5371	"C": 47.745	"D": 3140	"sn": 54091779688249	"file": "/data/device_log/data0000.out"}
{"v": 1	"t": 701352	"P": 1664.5	"F": 5517}
{"v": 1	"t": 701372	"P": 1669.5	"F": 5408}
{"v": 1	"t": 701392	"P": 1663.25	"F": 5463}
{"v": 1	"t": 701412	"P": 1670.0	"F": 5411}
{"v": 1	"t": 701433	"P": 1663.0	"F": 5252}
{"v": 1	"t": 701453	"P": 1670.75	"F": 5384}
{"v": 1	"t": 701473	"P": 1673.25	"F": 5629}
{"v": 1	"t": 701494	"P": 1675.75	"F": 5320}
{"v": 1	"t": 701514	"P": 1675.5	"F": 5359}
{"v": 1	"t": 701534	"P": 1670.5	"F": 5344}
{"v": 1	"t": 701554	"P": 1679.5	"F": 5400}
{"v": 1	"t": 701575	"P": 1688.0	"F": 5390}
{"v": 1	"t": 701595	"P": 1679.5	"F": 5417}
{"v": 1	"t": 701615	"P": 1675.25	"F": 5540}
{"v": 1	"t": 701636	"P": 1674.25	"F": 5421}
{"v": 1	"t": 701656	"P": 1680.5	"F": 5450}
{"v": 1	"t": 701676	"P": 1677.0	"F": 5616}
{"v": 1	"t": 701697	"P": 1679.75	"F": 5530}
{"v": 1	"t": 701717	"P": 1681.25	"F": 5287}
{"v": 1	"t": 701737	"P": 1690.0	"F": 5331}
{"v": 1	"t": 701758	"P": 1683.0	"F": 5269}
{"v": 1	"t": 701778	"P": 1686.0	"F": 5488}
{"v": 1	"t": 701798	"P": 1680.25	"F": 5423}
{"v": 1	"t": 701818	"P": 1691.5	"F": 5325}
{"v": 1	"t": 701839	"P": 1693.25	"F": 5444}
{"v": 1	"t": 701859	"P": 1685.0	"F": 5570}
{"v": 1	"t": 701879	"P": 1682.5	"F": 5356}
{"v": 1	"t": 701900	"P": 1695.0	"F": 5582}
{"v": 1	"t": 701920	"P": 1695.75	"F": 5368}
{"v": 1	"t": 701940	"P": 1685.5	"F": 5679}
{"v": 1	"t": 701960	"P": 1689.0	"F": 5385}
{"v": 1	"t": 701981	"P": 1686.75	"F": 5439}
{"v": 1	"t": 702001	"P": 1697.0	"F": 5538}
{"v": 1	"t": 702021	"P": 1690.25	"F": 5438}
{"v": 1	"t": 702042	"P": 1694.75	"F": 5363}
{"v": 1	"t": 702062	"P": 1696.25	"F": 5456}
{"v": 1	"t": 702082	"P": 1700.25	"F": 5472}
{"v": 1	"t": 702103	"P": 1691.75	"F": 5512}
{"v": 1	"t": 702123	"P": 1698.0	"F": 5528}
{"v": 1	"t": 702143	"P": 1694.0	"F": 5416}
{"v": 1	"t": 702163	"P": 1698.5	"F": 5548}
{"v": 1	"t": 702184	"P": 1692.5	"F": 5376}
{"v": 1	"t": 702204	"P": 1697.5	"F": 5577}
{"v": 1	"t": 702224	"P": 1690.75	"F": 5365}
{"v": 1	"t": 702245	"P": 1705.0	"F": 5463}
{"v": 1	"t": 702265	"P": 1700.5	"F": 5506}
{"v": 1	"t": 702285	"P": 1697.75	"F": 5370}
{"v": 1	"t": 702306	"P": 1698.0	"F": 5370}
{"v": 1	"t": 702326	"P": 1696.0	"F": 5582}
{"v": 1	"t": 702346	"P": 1705.25	"F": 5508	"C": 47.75	"D": 3140	"sn": 54091779688249	"file": "/data/device_log/data0000.out"}
{"v": 1	"t": 702367	"P": 1701.0	"F": 5438}
{"v": 1	"t": 702387	"P": 1697.5	"F": 5354}
{"v": 1	"t": 702407	"P": 1705.5	"F": 5625}
{"v": 1	"t": 702427	"P": 1709.75	"F": 5329}
{"v": 1	"t": 702448	"P": 1711.5	"F": 5455}
{"v": 1	"t": 702468	"P": 1699.5	"F": 5332}
{"v": 1	"t": 702488	"P": 1705.75	"F": 5338}
{"v": 1	"t": 702509	"P": 1705.5	"F": 5398}
{"v": 1	"t": 702529	"P": 1699.5	"F": 5498}
{"v": 1	"t": 702549	"P": 1700.5	"F": 5396}
{"v": 1	"t": 702570	"P": 1695.5	"F": 5466}
{"v": 1	"t": 702590	"P": 1706.25	"F": 5436}
{"v": 1	"t": 702610	"P": 1710.0	"F": 5442}
{"v": 1	"t": 702631	"P": 1699.5	"F": 5482}
{"v": 1	"t": 702651	"P": 1706.25	"F": 5504}
{"v": 1	"t": 702671	"P": 1697.75	"F": 5526}
{"v": 1	"t": 702692	"P": 1705.5	"F": 5491}
{"v": 1	"t": 702712	"P": 1705.25	"F": 5511}
{"v": 1	"t": 702732	"P": 1699.5	"F": 5330}
{"v": 1	"t": 702753	"P": 1705.75	"F": 5408}
{"v": 1	"t": 702773	"P": 1699.0	"F": 5338}
{"v": 1	"t": 702794	"P": 1700.75	"F": 5504}
{"v": 1	"t": 702814	"P": 1699.75	"F": 5373}
{"v": 1	"t": 702834	"P": 1696.5	"F": 5350}
{"v": 1	"t": 702855	"P": 1706.5	"F": 5403}
{"v": 1	"t": 702875	"P": 1705.25	"F": 5242}
{"v": 1	"t": 702895	"P": 1707.75	"F": 5381}
{"v": 1	"t": 702915	"P": 1699.25	"F": 5549}
{"v": 1	"t": 702936	"P": 1699.5	"F": 5511}
{"v": 1	"t": 702956	"P": 1711.5	"F": 5317}
{"v": 1	"t": 702976	"P": 1704.5	"F": 5569}
{"v": 1	"t": 702997	"P": 1702.75	"F": 5362}
{"v": 1	"t": 703017	"P": 1701.75	"F": 5291}
{"v": 1	"t": 703037	"P": 1707.75	"F": 5470}
{"v": 1	"t": 703058	"P": 1709.25	"F": 5640}
{"v": 1	"t": 703078	"P": 1700.5	"F": 5483}
{"v": 1	"t": 703098	"P": 1705.0	"F": 5425}
{"v": 1	"t": 703118	"P": 1709.75	"F": 5389}
{"v": 1	"t": 703139	"P": 1706.5	"F": 5451}
{"v": 1	"t": 703159	"P": 1708.25	"F": 5461}
{"v": 1	"t": 703179	"P": 1698.0	"F": 5382}
{"v": 1	"t": 703200	"P": 1705.25	"F": 5523}
{"v": 1	"t": 703220	"P": 1702.5	"F": 5354}
{"v": 1	"t": 703240	"P": 1709.75	"F": 5443}
{"v": 1	"t": 703261	"P": 1699.75	"F": 5388}
{"v": 1	"t": 703281	"P": 1705.75	"F": 5477}
{"v": 1	"t": 703301	"P": 1709.0	"F": 5491}
{"v": 1	"t": 703321	"P": 1708.0	"F": 5523}
{"v": 1	"t": 703342	"P": 1691.5	"F": 5578}
{"v": 1	"t": 703362	"P": 1704.0	"F": 5442	"C": 47.75	"D": 3140	"sn": 54091779688249	"file": "/data/device_log/data0000.out"}
{"v": 1	"t": 703382	"P": 1706.0	"F": 5426}
{"v": 1	"t": 703403	"P": 1709.5	"F": 5469}
{"v": 1	"t": 703423	"P": 1704.75	"F": 5460}
{"v": 1	"t": 703443	"P": 1698.5	"F": 5347}
{"v": 1	"t": 703464	"P": 1706.25	"F": 5542}
{"v": 1	"t": 703484	"P": 1701.5	"F": 5357}
{"v": 1	"t": 703504	"P": 1698.5	"F": 5424}
{"v": 1	"t": 703525	"P": 1708.75	"F": 5319}
{"v": 1	"t": 703545	"P": 1706.25	"F": 5206}
{"v": 1	"t": 703565	"P": 1707.25	"F": 5471}
{"v": 1	"t": 703585	"P": 1710.25	"F": 5350}
{"v": 1	"t": 703606	"P": 1711.0	"F": 5435}
{"v": 1	"t": 703626	"P": 1706.0	"F": 5207}
{"v": 1	"t": 703646	"P": 1707.75	"F": 5454}
{"v": 1	"t": 703667	"P": 1699.75	"F": 5203}
{"v": 1	"t": 703687	"P": 1702.25	"F": 5324}
{"v": 1	"t": 703707	"P": 1707.25	"F": 5318}
{"v": 1	"t": 703728	"P": 1706.75	"F": 5519}
{"v": 1	"t": 703748	"P": 1703.75	"F": 5376}
{"v": 1	"t": 703768	"P": 1704.5	"F": 5505}
{"v": 1	"t": 703788	"P": 1708.25	"F": 5615}
{"v": 1	"t": 703809	"P": 1705.0	"F": 5497}
{"v": 1	"t": 703829	"P": 1696.25	"F": 5232}
{"v": 1	"t": 703849	"P": 1707.25	"F": 5475}
{"v": 1	"t": 703870	"P": 1705.75	"F": 5480}
{"v": 1	"t": 703890	"P": 1711.25	"F": 5452}
{"v": 1	"t": 703910	"P": 1709.25	"F": 5565}
{"v": 1	"t": 703931	"P": 1705.75	"F": 5334}
{"v": 1	"t": 703951	"P": 1702.5	"F": 5415}
{"v": 1	"t": 703971	"P": 1707.5	"F": 5466}
{"v": 1	"t": 703991	"P": 1704.75	"F": 5500}
{"v": 1	"t": 704012	"P": 1704.75	"F": 5362}
{"v": 1	"t": 704032	"P": 1700.75	"F": 5286}
{"v": 1	"t": 704052	"P": 1702.25	"F": 5332}
{"v": 1	"t": 704073	"P": 1702.25	"F": 5436}
{"v": 1	"t": 704093	"P": 1698.5	"F": 5370}
{"v": 1	"t": 704113	"P": 1703.25	"F": 5550}
{"v": 1	"t": 704134	"P": 1712.25	"F": 5472}
{"v": 1	"t": 704154	"P": 1710.25	"F": 5444}
{"v": 1	"t": 704174	"P": 1702.25	"F": 5481}
{"v": 1	"t": 704195	"P": 1702.5	"F": 5514}
{"v": 1	"t": 704215	"P": 1704.25	"F": 5427}
{"v": 1	"t": 704235	"P": 1700.0	"F": 5461}
{"v": 1	"t": 704255	"P": 1701.25	"F": 5619}
{"v": 1	"t": 704276	"P": 1703.0	"F": 5483}
{"v": 1	"t": 704296	"P": 1701.5	"F": 5431}
{"v": 1	"t": 704316	"P": 1704.5	"F": 5397}
{"v": 1	"t": 704337	"P": 1698.5	"F": 5375}
{"v": 1	"t": 704357	"P": 1695.25	"F": 5531}
{"v": 1	"t": 704377	"P": 1704.0	"F": 5420	"C": 47.7	"D": 3140	"sn": 54091779688249	"file": "/data/device_log/data0000.out"}
{"v": 1	"t": 704398	"P": 1705.5	"F": 5421}
{"v": 1	"t": 704418	"P": 1702.75	"F": 5442}
{"v": 1	"t": 704438	"P": 1707.5	"F": 5531}
{"v": 1	"t": 704458	"P": 1707.75	"F": 5496}
{"v": 1	"t": 704479	"P": 1705.5	"F": 5447}
{"v": 1	"t": 704499	"P": 1702.75	"F": 5441}
{"v": 1	"t": 704519	"P": 1705.5	"F": 5489}
{"v": 1	"t": 704540	"P": 1702.5	"F": 5524}
{"v": 1	"t": 704560	"P": 1712.5	"F": 5490}
{"v": 1	"t": 704580	"P": 1707.25	"F": 5482}
{"v": 1	"t": 704601	"P": 1702.25	"F": 5237}
{"v": 1	"t": 704621	"P": 1707.75	"F": 5443}
{"v": 1	"t": 704641	"P": 1715.5	"F": 5381}
{"v": 1	"t": 704661	"P": 1704.0	"F": 5338}
{"v": 1	"t": 704682	"P": 1703.5	"F": 5533}
{"v": 1	"t": 704702	"P": 1706.25	"F": 5474}
{"v": 1	"t": 704722	"P": 1711.0	"F": 5428}
{"v": 1	"t": 704743	"P": 1707.25	"F": 5590}
{"v": 1	"t": 704763	"P": 1704.75	"F": 5484}
{"v": 1	"t": 704783	"P": 1712.75	"F": 5520}
{"v": 1	"t": 704804	"P": 1712.25	"F": 5484}
{"v": 1	"t": 704824	"P": 1701.0	"F": 5409}
{"v": 1	"t": 704844	"P": 1702.5	"F": 5550}
{"v": 1	"t": 704864	"P": 1705.25	"F": 5486}
{"v": 1	"t": 704885	"P": 1702.75	"F": 5497}
{"v": 1	"t": 704905	"P": 1710.25	"F": 5430}
{"v": 1	"t": 704925	"P": 1701.25	"F": 5383}
{"v": 1	"t": 704946	"P": 1705.5	"F": 5508}
{"v": 1	"t": 704966	"P": 1704.75	"F": 5394}
{"v": 1	"t": 704986	"P": 1703.5	"F": 5365}
{"v": 1	"t": 705007	"P": 1713.0	"F": 5492}
{"v": 1	"t": 705027	"P": 1702.25	"F": 5306}
{"v": 1	"t": 705047	"P": 1714.25	"F": 5358}
{"v": 1	"t": 705068	"P": 1715.25	"F": 5143}
{"v": 1	"t": 705088	"P": 1707.0	"F": 5458}
{"v": 1	"t": 705108	"P": 1711.25	"F": 5545}
{"v": 1	"t": 705128	"P": 1701.5	"F": 5315}
{"v": 1	"t": 705149	"P": 1715.5	"F": 5584}
{"v": 1	"t": 705169	"P": 1702.0	"F": 5320}
{"v": 1	"t": 705189	"P": 1710.5	"F": 5352}
{"v": 1	"t": 705210	"P": 1706.25	"F": 5466}
{"v": 1	"t": 705230	"P": 1706.75	"F": 5409}
{"v": 1	"t": 705250	"P": 1702.75	"F": 5414}
{"v": 1	"t": 705271	"P": 1713.75	"F": 5195}
{"v": 1	"t": 705291	"P": 1706.0	"F": 5609}
{"v": 1	"t": 705311	"P": 1708.0	"F": 5335}
{"v": 1	"t": 705331	"P": 1705.0	"F": 5506}
{"v": 1	"t": 705352	"P": 1701.25	"F": 5445}
{"v": 1	"t": 705372	"P": 1712.5	"F": 5442}
{"v": 1	"t": 705392	"P": 1713.75	"F": 5440	"C": 47.745	"D": 3140	"sn": 54091779688249	"file": "/data/device_log/data0000.out"}
{"v": 1	"t": 705413	"P": 1709.0	"F": 5545}
{"v": 1	"t": 705433	"P": 1712.25	"F": 5515}
{"v": 1	"t": 705453	"P": 1714.5	"F": 5532}
{"v": 1	"t": 705474	"P": 1707.75	"F": 5273}
{"v": 1	"t": 705494	"P": 1713.5	"F": 5536}
{"v": 1	"t": 705514	"P": 1705.0	"F": 5424}
{"v": 1	"t": 705534	"P": 1714.0	"F": 5495}
{"v": 1	"t": 705555	"P": 1720.5	"F": 5456}
{"v": 1	"t": 705575	"P": 1710.25	"F": 5361}
{"v": 1	"t": 705595	"P": 1710.0	"F": 5461}
{"v": 1	"t": 705616	"P": 1718.75	"F": 5346}
{"v": 1	"t": 705636	"P": 1712.75	"F": 5349}
{"v": 1	"t": 705656	"P": 1708.75	"F": 5572}
{"v": 1	"t": 705677	"P": 1708.0	"F": 5578}
{"v": 1	"t": 705697	"P": 1710.25	"F": 5517}
{"v": 1	"t": 705717	"P": 1713.75	"F": 5479}
{"v": 1	"t": 705737	"P": 1717.0	"F": 5521}
{"v": 1	"t": 705758	"P": 1701.0	"F": 5441}
{"v": 1	"t": 705778	"P": 1710.25	"F": 5550}
{"v": 1	"t": 705798	"P": 1715.25	"F": 5214}
{"v": 1	"t": 705819	"P": 1709.5	"F": 5542}
{"v": 1	"t": 705839	"P": 1707.75	"F": 5552}
{"v": 1	"t": 705859	"P": 1699.5	"F": 5454}
{"v": 1	"t": 705880	"P": 1717.75	"F": 5358}
{"v": 1	"t": 705900	"P": 1713.5	"F": 5343}
{"v": 1	"t": 705920	"P": 1705.75	"F": 5408}
{"v": 1	"t": 705940	"P": 1709.25	"F": 5469}
{"v": 1	"t": 705961	"P": 1709.75	"F": 5472}
{"v": 1	"t": 705981	"P": 1712.75	"F": 5614}
{"v": 1	"t": 706001	"P": 1712.0	"F": 5539}
{"v": 1	"t": 706022	"P": 1715.25	"F": 5543}
{"v": 1	"t": 706042	"P": 1704.25	"F": 5349}
{"v": 1	"t": 706062	"P": 1706.75	"F": 5495}
{"v": 1	"t": 706083	"P": 1724.25	"F": 5367}
{"v": 1	"t": 706103	"P": 1703.25	"F": 5401}
{"v": 1	"t": 706123	"P": 1706.5	"F": 5484}
{"v": 1	"t": 706143	"P": 1713.0	"F": 5539}
{"v": 1	"t": 706164	"P": 1705.75	"F": 5545}
{"v": 1	"t": 706184	"P": 1705.0	"F": 5526}
{"v": 1	"t": 706204	"P": 1717.25	"F": 5440}
{"v": 1	"t": 706225	"P": 1708.5	"F": 5346}
{"v": 1	"t": 706245	"P": 1711.75	"F": 5448}
{"v": 1	"t": 706265	"P": 1700.25	"F": 5347}
{"v": 1	"t": 706286	"P": 1706.25	"F": 5436}
{"v": 1	"t": 706306	"P": 1717.75	"F": 5456}
{"v": 1	"t": 706326	"P": 1711.0	"F": 5352}
{"v": 1	"t": 706347	"P": 1709.75	"F": 5479}
{"v": 1	"t": 706367	"P": 1709.0	"F": 5459}
{"v": 1	"t": 706387	"P": 1714.25	"F": 5635}
{"v": 1	"t": 706408	"P": 1714.5	"F": 5372	"C": 47.71	"D": 3140	"sn": 54091779688249	"file": "/data/device_log/data0000.out"}
{"v": 1	"t": 706428	"P": 1707.75	"F": 5319}
{"v": 1	"t": 706448	"P": 1718.5	"F": 5388}
{"v": 1	"t": 706469	"P": 1711.0	"F": 5504}
{"v": 1	"t": 706489	"P": 1699.75	"F": 5472}
{"v": 1	"t": 706509	"P": 1704.75	"F": 5546}
{"v": 1	"t": 706530	"P": 1712.25	"F": 5474}
{"v": 1	"t": 706550	"P": 1708.75	"F": 5411}
{"v": 1	"t": 706571	"P": 1708.25	"F": 5207}
{"v": 1	"t": 706591	"P": 1721.5	"F": 5448}
{"v": 1	"t": 706611	"P": 1712.5	"F": 5415}
{"v": 1	"t": 706631	"P": 1705.5	"F": 5354}
{"v": 1	"t": 706652	"P": 1702.75	"F": 5340}
{"v": 1	"t": 706672	"P": 1702.25	"F": 5528}
{"v": 1	"t": 706692	"P": 1712.0	"F": 5523}
{"v": 1	"t": 706713	"P": 1706.75	"F": 5491}
{"v": 1	"t": 706733	"P": 1709.5	"F": 5390}
{"v": 1	"t": 706753	"P": 1711.75	"F": 5565}
{"v": 1	"t": 706774	"P": 1706.5	"F": 5407}
{"v": 1	"t": 706794	"P": 1713.5	"F": 5444}
{"v": 1	"t": 706814	"P": 1708.5	"F": 5501}
{"v": 1	"t": 706834	"P": 1712.75	"F": 5290}
{"v": 1	"t": 706855	"P": 1706.25	"F": 5497}
{"v": 1	"t": 706875	"P": 1718.5	"F": 5472}
{"v": 1	"t": 706895	"P": 1704.0	"F": 5503}
{"v": 1	"t": 706916	"P": 1705.25	"F": 5431}
{"v": 1	"t": 706936	"P": 1711.75	"F": 5409}
{"v": 1	"t": 706956	"P": 1713.75	"F": 5449}
{"v": 1	"t": 706977	"P": 1704.0	"F": 5317}
{"v": 1	"t": 706997	"P": 1713.5	"F": 5461}
{"v": 1	"t": 707017	"P": 1722.75	"F": 5277}
{"v": 1	"t": 707037	"P": 1715.25	"F": 5609}
{"v": 1	"t": 707058	"P": 1708.5	"F": 5519}
{"v": 1	"t": 707078	"P": 1706.75	"F": 5617}
{"v": 1	"t": 707098	"P": 1714.75	"F": 5409}
{"v": 1	"t": 707119	"P": 1711.5	"F": 5484}
{"v": 1	"t": 707139	"P": 1708.75	"F": 5452}
{"v": 1	"t": 707159	"P": 1710.0	"F": 5595}
{"v": 1	"t": 707180	"P": 1708.25	"F": 5514}
{"v": 1	"t": 707200	"P": 1711.25	"F": 5497}
{"v": 1	"t": 707220	"P": 1712.5	"F": 5509}
{"v": 1	"t": 707240	"P": 1701.0	"F": 5399}
{"v": 1	"t": 707261	"P": 1708.25	"F": 5282}
{"v": 1	"t": 707281	"P": 1719.5	"F": 5484}
{"v": 1	"t": 707301	"P": 1703.0	"F": 5490}
{"v": 1	"t": 707322	"P": 1705.0	"F": 5428}
{"v": 1	"t": 707342	"P": 1706.75	"F": 5549}
{"v": 1	"t": 707362	"P": 1704.75	"F": 5383}
{"v": 1	"t": 707383	"P": 1703.5	"F": 5545}
{"v": 1	"t": 707403	"P": 1710.25	"F": 5400}
{"v": 1	"t": 707423	"P": 1702.75	"F": 5465	"C": 47.735	"D": 3140	"sn": 54091779688249	"file": "/data/device_log/data0000.out"}
{"v": 1	"t": 707444	"P": 1720.25	"F": 5368}
{"v": 1	"t": 707464	"P": 1709.75	"F": 5274}
{"v": 1	"t": 707484	"P": 1714.25	"F": 5468}
{"v": 1	"t": 707504	"P": 1709.5	"F": 5421}
{"v": 1	"t": 707525	"P": 1712.75	"F": 5317}
{"v": 1	"t": 707545	"P": 1705.5	"F": 5355}
{"v": 1	"t": 707565	"P": 1710.75	"F": 5371}
{"v": 1	"t": 707586	"P": 1705.0	"F": 5544}
{"v": 1	"t": 707606	"P": 1712.0	"F": 5442}
{"v": 1	"t": 707626	"P": 1708.75	"F": 5556}
{"v": 1	"t": 707647	"P": 1701.25	"F": 5215}
{"v": 1	"t": 707667	"P": 1702.75	"F": 5507}
{"v": 1	"t": 707687	"P": 1716.5	"F": 5435}
{"v": 1	"t": 707707	"P": 1712.0	"F": 5537}
{"v": 1	"t": 707728	"P": 1707.0	"F": 5445}
{"v": 1	"t": 707748	"P": 1712.75	"F": 5610}
{"v": 1	"t": 707768	"P": 1709.5	"F": 5389}
{"v": 1	"t": 707789	"P": 1711.25	"F": 5371}
{"v": 1	"t": 707809	"P": 1713.5	"F": 5321}
{"v": 1	"t": 707829	"P": 1703.5	"F": 5571}
{"v": 1	"t": 707850	"P": 1711.0	"F": 5387}
{"v": 1	"t": 707870	"P": 1715.5	"F": 5554}
{"v": 1	"t": 707890	"P": 1708.25	"F": 5392}
{"v": 1	"t": 707910	"P": 1711.5	"F": 5387}
{"v": 1	"t": 707931	"P": 1707.75	"F": 5418}
{"v": 1	"t": 707951	"P": 1716.25	"F": 5249}
{"v": 1	"t": 707971	"P": 1712.0	"F": 5619}
{"v": 1	"t": 707992	"P": 1708.25	"F": 5456}
{"v": 1	"t": 708012	"P": 1707.5	"F": 5529}
{"v": 1	"t": 708032	"P": 1705.0	"F": 5367}
{"v": 1	"t": 708053	"P": 1709.75	"F": 5524}
{"v": 1	"t": 708073	"P": 1706.0	"F": 5411}
{"v": 1	"t": 708093	"P": 1714.25	"F": 5415}
{"v": 1	"t": 708114	"P": 1705.25	"F": 5686}
{"v": 1	"t": 708134	"P": 1712.25	"F": 5443}
{"v": 1	"t": 708154	"P": 1707.5	"F": 5469}
{"v": 1	"t": 708174	"P": 1702.5	"F": 5415}
{"v": 1	"t": 708195	"P": 1716.0	"F": 5415}
{"v": 1	"t": 708215	"P": 1710.0	"F": 5512}
{"v": 1	"t": 708235	"P": 1707.0	"F": 5507}
{"v": 1	"t": 708256	"P": 1707.5	"F": 5266}
{"v": 1	"t": 708276	"P": 1709.25	"F": 5214}
{"v": 1	"t": 708296	"P": 1709.25	"F": 5590}
{"v": 1	"t": 708317	"P": 1707.0	"F": 5429}
{"v": 1	"t": 708337	"P": 1711.75	"F": 5574}
{"v": 1	"t": 708357	"P": 1711.25	"F": 5634}
{"v": 1	"t": 708377	"P": 1710.0	"F": 5435}
{"v": 1	"t": 708398	"P": 1709.0	"F": 5339}
{"v": 1	"t": 708418	"P": 1708.5	"F": 5554}
{"v": 1	"t": 708438	"P": 1709.75	"F": 5514	"C": 47.715	"D": 3140	"sn": 54091779688249	"file": "/data/device_log/data0000.out"}
{"v": 1	"t": 708459	"P": 1709.0	"F": 5430}
{"v": 1	"t": 708479	"P": 1710.0	"F": 5262}
{"v": 1	"t": 708499	"P": 1714.75	"F": 5303}
{"v": 1	"t": 708520	"P": 1711.25	"F": 5422}
{"v": 1	"t": 708540	"P": 1712.0	"F": 5209}
{"v": 1	"t": 708560	"P": 1716.0	"F": 5520}
{"v": 1	"t": 708580	"P": 1702.5	"F": 5179}
{"v": 1	"t": 708601	"P": 1709.75	"F": 5445}
{"v": 1	"t": 708621	"P": 1721.25	"F": 5744}
{"v": 1	"t": 708641	"P": 1710.5	"F": 5294}
{"v": 1	"t": 708662	"P": 1706.75	"F": 5618}
{"v": 1	"t": 708682	"P": 1707.75	"F": 5369}
{"v": 1	"t": 708702	"P": 1705.0	"F": 5530}
{"v": 1	"t": 708723	"P": 1708.25	"F": 5322}
{"v": 1	"t": 708743	"P": 1713.0	"F": 5332}
{"v": 1	"t": 708763	"P": 1707.75	"F": 5374}
{"v": 1	"t": 708783	"P": 1711.5	"F": 5363}
{"v": 1	"t": 708804	"P": 1703.0	"F": 5326}
{"v": 1	"t": 708824	"P": 1712.25	"F": 5454}
{"v": 1	"t": 708844	"P": 1700.75	"F": 5412}
{"v": 1	"t": 708865	"P": 1711.75	"F": 5538}
{"v": 1	"t": 708885	"P": 1710.25	"F": 5341}
{"v": 1	"t": 708905	"P": 1708.25	"F": 5512}
{"v": 1	"t": 708926	"P": 1715.25	"F": 5520}
{"v": 1	"t": 708946	"P": 1710.0	"F": 5300}
{"v": 1	"t": 708966	"P": 1704.75	"F": 5541}
{"v": 1	"t": 708986	"P": 1711.75	"F": 5380}
{"v": 1	"t": 709007	"P": 1702.5	"F": 5385}
{"v": 1	"t": 709027	"P": 1712.25	"F": 5571}
{"v": 1	"t": 709047	"P": 1707.0	"F": 5514}
{"v": 1	"t": 709068	"P": 1713.25	"F": 5448}
{"v": 1	"t": 709088	"P": 1707.0	"F": 5451}
{"v": 1	"t": 709108	"P": 1704.25	"F": 5367}
{"v": 1	"t": 709128	"P": 1713.5	"F": 5360}
{"v": 1	"t": 709149	"P": 1712.75	"F": 5594}
{"v": 1	"t": 709169	"P": 1708.0	"F": 5419}
{"v": 1	"t": 709189	"P": 1702.75	"F": 5419}
{"v": 1	"t": 709210	"P": 1705.5	"F": 5393}
{"v": 1	"t": 709230	"P": 1706.0	"F": 5415}
{"v": 1	"t": 709250	"P": 1712.75	"F": 5622}
{"v": 1	"t": 709271	"P": 1701.25	"F": 5536}
{"v": 1	"t": 709291	"P": 1712.75	"F": 5548}
{"v": 1	"t": 709311	"P": 1721.75	"F": 5380}
{"v": 1	"t": 709332	"P": 1701.5	"F": 5465}
{"v": 1	"t": 709352	"P": 1712.0	"F": 5447}
{"v": 1	"t": 709372	"P": 1718.0	"F": 5494}
{"v": 1	"t": 709393	"P": 1709.5	"F": 5328}
{"v": 1	"t": 709413	"P": 1706.0	"F": 5483}
{"v": 1	"t": 709433	"P": 1707.0	"F": 5377}
{"v": 1	"t": 709453	"P": 1708.0	"F": 5233	"C": 47.7	"D": 3140	"sn": 54091779688249	"file": "/data/device_log/data0000.out"}
{"v": 1	"t": 709474	"P": 1712.75	"F": 5306}
{"v": 1	"t": 709494	"P": 1710.0	"F": 5325}
{"v": 1	"t": 709514	"P": 1703.25	"F": 5500}
{"v": 1	"t": 709535	"P": 1702.0	"F": 5488}
{"v": 1	"t": 709555	"P": 1703.25	"F": 5445}
{"v": 1	"t": 709575	"P": 1707.0	"F": 5354}
{"v": 1	"t": 709596	"P": 1708.25	"F": 5303}
{"v": 1	"t": 709616	"P": 1716.5	"F": 5460}
{"v": 1	"t": 709636	"P": 1712.25	"F": 5463}
{"v": 1	"t": 709656	"P": 1704.25	"F": 5352}
{"v": 1	"t": 709677	"P": 1702.25	"F": 5302}
{"v": 1	"t": 709697	"P": 1708.25	"F": 5451}
{"v": 1	"t": 709717	"P": 1696.25	"F": 5377}
{"v": 1	"t": 709738	"P": 1702.75	"F": 5467}
{"v": 1	"t": 709758	"P": 1708.75	"F": 5497}
{"v": 1	"t": 709778	"P": 1709.25	"F": 5476}
{"v": 1	"t": 709798	"P": 1708.0	"F": 5190}
{"v": 1	"t": 709819	"P": 1703.25	"F": 5464}
{"v": 1	"t": 709839	"P": 1714.25	"F": 5242}
{"v": 1	"t": 709859	"P": 1711.25	"F": 5426}
{"v": 1	"t": 709880	"P": 1719.25	"F": 5393}
{"v": 1	"t": 709900	"P": 1707.5	"F": 5464}
{"v": 1	"t": 709920	"P": 1709.0	"F": 5395}
{"v": 1	"t": 709941	"P": 1702.25	"F": 5391}
{"v": 1	"t": 709961	"P": 1705.75	"F": 5289}
{"v": 1	"t": 709981	"P": 1708.75	"F": 5390}
{"v": 1	"t": 710002	"P": 1711.25	"F": 5264}
{"v": 1	"t": 710022	"P": 1708.25	"F": 5338}
{"v": 1	"t": 710042	"P": 1713.5	"F": 5383}
{"v": 1	"t": 710063	"P": 1708.25	"F": 5437}
{"v": 1	"t": 710083	"P": 1713.0	"F": 5477}
{"v": 1	"t": 710104	"P": 1710.5	"F": 5534}
{"v": 1	"t": 710124	"P": 1709.0	"F": 5483}
{"v": 1	"t": 710144	"P": 1708.0	"F": 5369}
{"v": 1	"t": 710165	"P": 1705.25	"F": 5349}
{"v": 1	"t": 710185	"P": 1713.25	"F": 5588}
{"v": 1	"t": 710205	"P": 1706.0	"F": 5375}
{"v": 1	"t": 710225	"P": 1704.0	"F": 5583}
{"v": 1	"t": 710246	"P": 1711.0	"F": 5372}
{"v": 1	"t": 710266	"P": 1712.0	"F": 5587}
{"v": 1	"t": 710286	"P": 1705.5	"F": 5576}
{"v": 1	"t": 710307	"P": 1705.25	"F": 5552}
{"v": 1	"t": 710327	"P": 1709.0	"F": 5483}
{"v": 1	"t": 710347	"P": 1709.75	"F": 5508}
{"v": 1	"t": 710368	"P": 1708.5	"F": 5611}
{"v": 1	"t": 710388	"P": 1712.0	"F": 5575}
{"v": 1	"t": 710408	"P": 1705.5	"F": 5428}
{"v": 1	"t": 710428	"P": 1712.25	"F": 5430}
{"v": 1	"t": 710449	"P": 1708.25	"F": 5441}
{"v": 1	"t": 710469	"P": 1702.25	"F": 5490	"C": 47.69	"D": 3140	"sn": 54091779688249	"file": "/data/device_log/data0000.out"}
{"v": 1	"t": 710489	"P": 1701.5	"F": 5462}
{"v": 1	"t": 710510	"P": 1711.0	"F": 5572}
{"v": 1	"t": 710530	"P": 1710.75	"F": 5411}
{"v": 1	"t": 710550	"P": 1716.75	"F": 5527}
{"v": 1	"t": 710570	"P": 1704.25	"F": 5524}
{"v": 1	"t": 710591	"P": 1711.0	"F": 5560}
{"v": 1	"t": 710611	"P": 1701.75	"F": 5158}
{"v": 1	"t": 710631	"P": 1708.0	"F": 5252}
{"v": 1	"t": 710652	"P": 1703.0	"F": 5431}
{"v": 1	"t": 710672	"P": 1708.25	"F": 5501}
{"v": 1	"t": 710692	"P": 1705.0	"F": 5581}
{"v": 1	"t": 710713	"P": 1709.75	"F": 5515}
{"v": 1	"t": 710733	"P": 1705.75	"F": 5330}
{"v": 1	"t": 710753	"P": 1702.0	"F": 5522}
{"v": 1	"t": 710774	"P": 1710.25	"F": 5455}
{"v": 1	"t": 710794	"P": 1710.0	"F": 5328}
{"v": 1	"t": 710814	"P": 1705.75	"F": 5440}
{"v": 1	"t": 710834	"P": 1711.75	"F": 5433}
{"v": 1	"t": 710855	"P": 1708.0	"F": 5528}
{"v": 1	"t": 710875	"P": 1716.25	"F": 5275}
{"v": 1	"t": 710895	"P": 1707.5	"F": 5612}
{"v": 1	"t": 710916	"P": 1711.75	"F": 5401}
{"v": 1	"t": 710936	"P": 1709.0	"F": 5396}
{"v": 1	"t": 710956	"P": 1708.0	"F": 5582}
{"v": 1	"t": 710977	"P": 1706.25	"F": 5510}
{"v": 1	"t": 710997	"P": 1712.0	"F": 5468}
{"v": 1	"t": 711017	"P": 1712.0	"F": 5452}
{"v": 1	"t": 711037	"P": 1705.75	"F": 5410}
{"v": 1	"t": 711058	"P": 1702.0	"F": 5372}
{"v": 1	"t": 711078	"P": 1700.25	"F": 5442}
{"v": 1	"t": 711098	"P": 1698.5	"F": 5424}
{"v": 1	"t": 711119	"P": 1706.75	"F": 5260}
{"v": 1	"t": 711139	"P": 1703.0	"F": 5394}
{"v": 1	"t": 711159	"P": 1703.75	"F": 5430}
{"v": 1	"t": 711180	"P": 1710.0	"F": 5437}
{"v": 1	"t": 711200	"P": 1711.0	"F": 5516}
{"v": 1	"t": 711220	"P": 1710.75	"F": 5463}
{"v": 1	"t": 711240	"P": 1699.75	"F": 5496}
{"v": 1	"t": 711261	"P": 1712.5	"F": 5410}
{"v": 1	"t": 711281	"P": 1707.25	"F": 5491}
{"v": 1	"t": 711301	"P": 1703.5	"F": 5417}
{"v": 1	"t": 711322	"P": 1704.5	"F": 5355}
{"v": 1	"t": 711342	"P": 1702.25	"F": 5468}
{"v": 1	"t": 711362	"P": 1714.0	"F": 5370}
{"v": 1	"t": 711383	"P": 1713.5	"F": 5365}
{"v": 1	"t": 711403	"P": 1705.5	"F": 5479}
{"v": 1	"t": 711423	"P": 1700.0	"F": 5416}
{"v": 1	"t": 711443	"P": 1710.0	"F": 5376}
{"v": 1	"t": 711464	"P": 1709.5	"F": 5460}
{"v": 1	"t": 711484	"P": 1705.75	"F": 5458	"C": 47.725	"D": 3140	"sn": 54091779688249	"file": "/data/device_log/data0000.out"}
{"v": 1	"t": 711504	"P": 1704.25	"F": 5577}
{"v": 1	"t": 711525	"P": 1708.75	"F": 5422}
{"v": 1	"t": 711545	"P": 1710.25	"F": 5329}
{"v": 1	"t": 711565	"P": 1704.25	"F": 5355}
{"v": 1	"t": 711586	"P": 1710.25	"F": 5459}
{"v": 1	"t": 711606	"P": 1706.75	"F": 5418}
{"v": 1	"t": 711626	"P": 1704.0	"F": 5436}
{"v": 1	"t": 711647	"P": 1708.25	"F": 5354}
{"v": 1	"t": 711667	"P": 1702.75	"F": 5601}
{"v": 1	"t": 711687	"P": 1702.75	"F": 5413}
{"v": 1	"t": 711707	"P": 1710.5	"F": 5466}
{"v": 1	"t": 711728	"P": 1706.75	"F": 5585}
{"v": 1	"t": 711748	"P": 1711.75	"F": 5330}
{"v": 1	"t": 711768	"P": 1710.25	"F": 5551}
{"v": 1	"t": 711789	"P": 1710.75	"F": 5462}
{"v": 1	"t": 711809	"P": 1703.25	"F": 5415}
{"v": 1	"t": 711829	"P": 1710.0	"F": 5418}
{"v": 1	"t": 711849	"P": 1708.25	"F": 5479}
{"v": 1	"t": 711870	"P": 1706.25	"F": 5273}
{"v": 1	"t": 711890	"P": 1709.25	"F": 5348}
{"v": 1	"t": 711910	"P": 1709.25	"F": 5495}
{"v": 1	"t": 711931	"P": 1699.75	"F": 5521}
{"v": 1	"t": 711951	"P": 1713.5	"F": 5452}
{"v": 1	"t": 711971	"P": 1707.25	"F": 5553}
{"v": 1	"t": 711992	"P": 1707.25	"F": 5368}
{"v": 1	"t": 712012	"P": 1702.5	"F": 5487}
{"v": 1	"t": 712032	"P": 1713.0	"F": 5386}
{"v": 1	"t": 712052	"P": 1706.0	"F": 5504}
{"v": 1	"t": 712073	"P": 1707.0	"F": 5402}
{"v": 1	"t": 712093	"P": 1710.0	"F": 5529}
{"v": 1	"t": 712113	"P": 1714.75	"F": 5459}
{"v": 1	"t": 712134	"P": 1712.75	"F": 5629}
{"v": 1	"t": 712154	"P": 1707.75	"F": 5309}
{"v": 1	"t": 712174	"P": 1708.25	"F": 5376}
{"v": 1	"t": 712195	"P": 1712.75	"F": 5486}
{"v": 1	"t": 712215	"P": 1718.0	"F": 5550}
{"v": 1	"t": 712235	"P": 1710.75	"F": 5361}
{"v": 1	"t": 712256	"P": 1699.25	"F": 5301}
{"v": 1	"t": 712276	"P": 1710.25	"F": 5382}
{"v": 1	"t": 712296	"P": 1708.75	"F": 5582}
{"v": 1	"t": 712316	"P": 1714.75	"F": 5434}
{"v": 1	"t": 712337	"P": 1705.75	"F": 5416}
{"v": 1	"t": 712357	"P": 1706.0	"F": 5315}
{"v": 1	"t": 712377	"P": 1718.5	"F": 5439}
{"v": 1	"t": 712398	"P": 1708.75	"F": 5212}
{"v": 1	"t": 712418	"P": 1703.0	"F": 5338}
{"v": 1	"t": 712438	"P": 1709.25	"F": 5415}
{"v": 1	"t": 712458	"P": 1705.5	"F": 5400}
{"v": 1	"t": 712479	"P": 1711.25	"F": 5529}
{"v": 1	"t": 712499	"P": 1705.0	"F": 5362	"C": 47.725	"D": 3140	"sn": 54091779688249	"file": "/data/device_log/data0000.out"}
{"v": 1	"t": 712519	"P": 1705.25	"F": 5574}
{"v": 1	"t": 712540	"P": 1712.25	"F": 5329}
{"v": 1	"t": 712560	"P": 1706.5	"F": 5255}
{"v": 1	"t": 712580	"P": 1708.25	"F": 5416}
{"v": 1	"t": 712601	"P": 1709.0	"F": 5255}
{"v": 1	"t": 712621	"P": 1708.5	"F": 5379}
{"v": 1	"t": 712641	"P": 1703.25	"F": 5290}
{"v": 1	"t": 712662	"P": 1700.0	"F": 5529}
{"v": 1	"t": 712682	"P": 1703.75	"F": 5501}
{"v": 1	"t": 712702	"P": 1708.25	"F": 5610}
{"v": 1	"t": 712723	"P": 1710.75	"F": 5401}
{"v": 1	"t": 712743	"P": 1712.0	"F": 5593}
{"v": 1	"t": 712763	"P": 1707.5	"F": 5285}
{"v": 1	"t": 712783	"P": 1707.0	"F": 5365}
{"v": 1	"t": 712804	"P": 1709.75	"F": 5422}
{"v": 1	"t": 712824	"P": 1709.25	"F": 5348}
{"v": 1	"t": 712844	"P": 1701.25	"F": 5514}
{"v": 1	"t": 712865	"P": 1712.25	"F": 5372}
{"v": 1	"t": 712885	"P": 1703.25	"F": 5378}
{"v": 1	"t": 712905	"P": 1719.25	"F": 5531}
{"v": 1	"t": 712925	"P": 1702.5	"F": 5449}
{"v": 1	"t": 712946	"P": 1705.75	"F": 5409}
{"v": 1	"t": 712966	"P": 1716.75	"F": 5452}
{"v": 1	"t": 712986	"P": 1711.0	"F": 5513}
{"v": 1	"t": 713007	"P": 1710.25	"F": 5296}
{"v": 1	"t": 713027	"P": 1706.0	"F": 5170}
{"v": 1	"t": 713047	"P": 1707.75	"F": 5431}
{"v": 1	"t": 713068	"P": 1709.75	"F": 5273}
{"v": 1	"t": 713088	"P": 1700.0	"F": 5436}
{"v": 1	"t": 713108	"P": 1708.0	"F": 5435}
{"v": 1	"t": 713128	"P": 1709.5	"F": 5510}
{"v": 1	"t": 713149	"P": 1694.75	"F": 5450}
{"v": 1	"t": 713169	"P": 1688.5	"F": 5541}
{"v": 1	"t": 713189	"P": 1689.25	"F": 5447}
{"v": 1	"t": 713210	"P": 1710.5	"F": 5315}
{"v": 1	"t": 713230	"P": 1726.75	"F": 5430}
{"v": 1	"t": 713250	"P": 1719.5	"F": 5394}
{"v": 1	"t": 713271	"P": 1712.75	"F": 5416}
{"v": 1	"t": 713291	"P": 1688.25	"F": 5389}
{"v": 1	"t": 713311	"P": 1671.75	"F": 5265}
{"v": 1	"t": 713332	"P": 1669.5	"F": 5403}
{"v": 1	"t": 713352	"P": 1675.25	"F": 5700}
{"v": 1	"t": 713372	"P": 1680.5	"F": 5460}
{"v": 1	"t": 713393	"P": 1692.0	"F": 5417}
{"v": 1	"t": 713413	"P": 1684.25	"F": 5240}
{"v": 1	"t": 713433	"P": 1702.75	"F": 5431}
{"v": 1	"t": 713454	"P": 1694.75	"F": 5314}
{"v": 1	"t": 713474	"P": 1699.0	"F": 5326}
{"v": 1	"t": 713494	"P": 1692.0	"F": 5341}
{"v": 1	"t": 713515	"P": 1700.5	"F": 5503	"C": 47.705	"D": 3140	"sn": 54091779688249	"file": "/data/device_log/data0000.out"}
{"v": 1	"t": 713535	"P": 1706.5	"F": 5613}
{"v": 1	"t": 713555	"P": 1705.75	"F": 5629}
{"v": 1	"t": 713576	"P": 1696.5	"F": 5558}
{"v": 1	"t": 713596	"P": 1701.0	"F": 5412}
{"v": 1	"t": 713616	"P": 1705.0	"F": 5419}
{"v": 1	"t": 713637	"P": 1698.5	"F": 5448}
{"v": 1	"t": 713657	"P": 1707.25	"F": 5286}
{"v": 1	"t": 713677	"P": 1710.5	"F": 5369}
{"v": 1	"t": 713698	"P": 1710.75	"F": 5402}
{"v": 1	"t": 713718	"P": 1703.5	"F": 5323}
{"v": 1	"t": 713738	"P": 1705.5	"F": 5446}
{"v": 1	"t": 713759	"P": 1714.75	"F": 5572}
{"v": 1	"t": 713779	"P": 1706.75	"F": 5302}
{"v": 1	"t": 713799	"P": 1706.25	"F": 5405}
{"v": 1	"t": 713819	"P": 1704.25	"F": 5405}
{"v": 1	"t": 713840	"P": 1707.75	"F": 5517}
{"v": 1	"t": 713860	"P": 1706.25	"F": 5234}
{"v": 1	"t": 713880	"P": 1715.0	"F": 5570}
{"v": 1	"t": 713901	"P": 1704.75	"F": 5510}
{"v": 1	"t": 713921	"P": 1705.0	"F": 5491}
{"v": 1	"t": 713941	"P": 1710.75	"F": 5383}
{"v": 1	"t": 713962	"P": 1698.5	"F": 5495}
{"v": 1	"t": 713982	"P": 1707.0	"F": 5453}
{"v": 1	"t": 714002	"P": 1705.5	"F": 5453}
{"v": 1	"t": 714022	"P": 1709.25	"F": 5561}
{"v": 1	"t": 714043	"P": 1705.25	"F": 5526}
{"v": 1	"t": 714063	"P": 1712.75	"F": 5482}
{"v": 1	"t": 714083	"P": 1710.25	"F": 5433}
{"v": 1	"t": 714104	"P": 1711.25	"F": 5469}
{"v": 1	"t": 714124	"P": 1700.5	"F": 5575}
{"v": 1	"t": 714144	"P": 1703.5	"F": 5432}
{"v": 1	"t": 714165	"P": 1711.75	"F": 5308}
{"v": 1	"t": 714185	"P": 1704.5	"F": 5305}
{"v": 1	"t": 714205	"P": 1711.5	"F": 5337}
{"v": 1	"t": 714225	"P": 1708.5	"F": 5449}
{"v": 1	"t": 714246	"P": 1696.25	"F": 5570}
{"v": 1	"t": 714266	"P": 1715.0	"F": 5446}
{"v": 1	"t": 714286	"P": 1706.0	"F": 5308}
{"v": 1	"t": 714307	"P": 1697.0	"F": 5445}
{"v": 1	"t": 714327	"P": 1709.5	"F": 5270}
{"v": 1	"t": 714347	"P": 1701.75	"F": 5429}
{"v": 1	"t": 714368	"P": 1707.25	"F": 5537}
{"v": 1	"t": 714388	"P": 1705.0	"F": 5409}
{"v": 1	"t": 714408	"P": 1697.25	"F": 5321}
{"v": 1	"t": 714428	"P": 1707.25	"F": 5600}
{"v": 1	"t": 714449	"P": 1713.25	"F": 5408}
{"v": 1	"t": 714469	"P": 1706.0	"F": 5386}
{"v": 1	"t": 714489	"P": 1705.25	"F": 5626}
{"v": 1	"t": 714510	"P": 1705.25	"F": 5323}
{"v": 1	"t": 714530	"P": 1714.25	"F": 5339	"C": 47.705	"D": 3140	"sn": 54091779688249	"file": "/data/device_log/data0000.out"}
{"v": 1	"t": 714550	"P": 1706.0	"F": 5493}
{"v": 1	"t": 714571	"P": 1708.5	"F": 5536}
{"v": 1	"t": 714591	"P": 1716.75	"F": 5345}
{"v": 1	"t": 714611	"P": 1712.0	"F": 5538}
{"v": 1	"t": 714632	"P": 1713.5	"F": 5205}
{"v": 1	"t": 714652	"P": 1709.25	"F": 5413}
{"v": 1	"t": 714672	"P": 1713.75	"F": 5432}
{"v": 1	"t": 714692	"P": 1716.25	"F": 5586}
{"v": 1	"t": 714713	"P": 1712.0	"F": 5272}
{"v": 1	"t": 714733	"P": 1709.0	"F": 5508}
{"v": 1	"t": 714753	"P": 1712.25	"F": 5526}
{"v": 1	"t": 714774	"P": 1718.0	"F": 5581}
{"v": 1	"t": 714794	"P": 1709.5	"F": 5244}
{"v": 1	"t": 714814	"P": 1701.75	"F": 5375}
{"v": 1	"t": 714835	"P": 1712.5	"F": 5571}
{"v": 1	"t": 714855	"P": 1708.0	"F": 5316}
{"v": 1	"t": 714875	"P": 1705.0	"F": 5488}
{"v": 1	"t": 714895	"P": 1706.75	"F": 5597}
{"v": 1	"t": 714916	"P": 1708.0	"F": 5387}
{"v": 1	"t": 714936	"P": 1713.25	"F": 5501}
{"v": 1	"t": 714956	"P": 1707.0	"F": 5389}
{"v": 1	"t": 714977	"P": 1708.75	"F": 5417}
{"v": 1	"t": 714997	"P": 1698.25	"F": 5427}
{"v": 1	"t": 715017	"P": 1712.0	"F": 5527}
{"v": 1	"t": 715037	"P": 1702.25	"F": 5376}
{"v": 1	"t": 715058	"P": 1709.5	"F": 5485}
{"v": 1	"t": 715078	"P": 1703.75	"F": 5424}
{"v": 1	"t": 715099	"P": 1704.75	"F": 5465}
{"v": 1	"t": 715119	"P": 1699.0	"F": 5425}
{"v": 1	"t": 715139	"P": 1708.25	"F": 5507}
{"v": 1	"t": 715159	"P": 1706.75	"F": 5509}
{"v": 1	"t": 715180	"P": 1704.0	"F": 5402}
{"v": 1	"t": 715200	"P": 1711.75	"F": 5396}
{"v": 1	"t": 715220	"P": 1709.25	"F": 5454}
{"v": 1	"t": 715241	"P": 1703.25	"F": 5325}
{"v": 1	"t": 715261	"P": 1707.75	"F": 5329}
{"v": 1	"t": 715281	"P": 1699.5	"F": 5532}
{"v": 1	"t": 715302	"P": 1702.75	"F": 5363}
{"v": 1	"t": 715322	"P": 1702.0	"F": 5354}
{"v": 1	"t": 715342	"P": 1706.5	"F": 5455}
{"v": 1	"t": 715362	"P": 1708.5	"F": 5198}
{"v": 1	"t": 715383	"P": 1701.5	"F": 5294}
{"v": 1	"t": 715403	"P": 1697.5	"F": 5318}
{"v": 1	"t": 715423	"P": 1706.0	"F": 5502}
{"v": 1	"t": 715444	"P": 1708.75	"F": 5262}
{"v": 1	"t": 715464	"P": 1706.5	"F": 5451}
{"v": 1	"t": 715484	"P": 1697.75	"F": 5384}
{"v": 1	"t": 715505	"P": 1698.25	"F": 5412}
{"v": 1	"t": 715525	"P": 1702.5	"F": 5397}
{"v": 1	"t": 715545	"P": 1710.75	"F": 5541	"C": 47.67	"D": 3140	"sn": 54091779688249	"file": "/data/device_log/data0000.out"}
{"v": 1	"t": 715565	"P": 1697.5	"F": 5495}
{"v": 1	"t": 715586	"P": 1706.0	"F": 5303}
{"v": 1	"t": 715606	"P": 1715.5	"F": 5465}
{"v": 1	"t": 715626	"P": 1711.5	"F": 5450}
{"v": 1	"t": 715647	"P": 1695.25	"F": 5420}
{"v": 1	"t": 715667	"P": 1705.25	"F": 5357}
{"v": 1	"t": 715687	"P": 1714.5	"F": 5388}
{"v": 1	"t": 715708	"P": 1716.0	"F": 5314}
{"v": 1	"t": 715728	"P": 1705.25	"F": 5428}
{"v": 1	"t": 715748	"P": 1703.75	"F": 5452}
{"v": 1	"t": 715768	"P": 1702.0	"F": 5352}
{"v": 1	"t": 715789	"P": 1706.25	"F": 5411}
{"v": 1	"t": 715809	"P": 1708.0	"F": 5442}
{"v": 1	"t": 715829	"P": 1704.5	"F": 5431}
{"v": 1	"t": 715850	"P": 1698.5	"F": 5527}
{"v": 1	"t": 715870	"P": 1711.75	"F": 5390}
{"v": 1	"t": 715890	"P": 1701.5	"F": 5642}
{"v": 1	"t": 715911	"P": 1699.0	"F": 5398}
{"v": 1	"t": 715931	"P": 1713.75	"F": 5551}
{"v": 1	"t": 715951	"P": 1705.0	"F": 5508}
{"v": 1	"t": 715971	"P": 1714.75	"F": 5320}
{"v": 1	"t": 715992	"P": 1697.0	"F": 5410}
{"v": 1	"t": 716012	"P": 1701.75	"F": 5410}
{"v": 1	"t": 716032	"P": 1698.75	"F": 5543}
{"v": 1	"t": 716053	"P": 1696.75	"F": 5537}
{"v": 1	"t": 716073	"P": 1703.75	"F": 5256}
{"v": 1	"t": 716093	"P": 1709.25	"F": 5446}
{"v": 1	"t": 716114	"P": 1706.5	"F": 5551}
{"v": 1	"t": 716134	"P": 1697.0	"F": 5370}
{"v": 1	"t": 716154	"P": 1708.25	"F": 5300}
{"v": 1	"t": 716174	"P": 1709.25	"F": 5131}
{"v": 1	"t": 716195	"P": 1716.75	"F": 5313}
{"v": 1	"t": 716215	"P": 1710.0	"F": 5465}
{"v": 1	"t": 716235	"P": 1708.25	"F": 5418}
{"v": 1	"t": 716256	"P": 1703.0	"F": 5519}
{"v": 1	"t": 716276	"P": 1701.5	"F": 5312}
{"v": 1	"t": 716296	"P": 1707.75	"F": 5351}
{"v": 1	"t": 716317	"P": 1707.25	"F": 5210}
{"v": 1	"t": 716337	"P": 1704.0	"F": 5373}
{"v": 1	"t": 716357	"P": 1699.0	"F": 5344}
{"v": 1	"t": 716377	"P": 1711.5	"F": 5434}
{"v": 1	"t": 716398	"P": 1703.25	"F": 5468}
{"v": 1	"t": 716418	"P": 1705.75	"F": 5467}
{"v": 1	"t": 716438	"P": 1707.5	"F": 5594}
{"v": 1	"t": 716459	"P": 1706.75	"F": 5518}
{"v": 1	"t": 716479	"P": 1707.5	"F": 5338}
{"v": 1	"t": 716499	"P": 1701.5	"F": 5498}
{"v": 1	"t": 716520	"P": 1712.0	"F": 5419}
{"v": 1	"t": 716540	"P": 1712.75	"F": 5431}
{"v": 1	"t": 716560	"P": 1707.25	"F": 5281	"C": 47.69	"D": 3140	"sn": 54091779688249	"file": "/data/device_log/data0000.out"}
{"v": 1	"t": 716581	"P": 1702.75	"F": 5459}
{"v": 1	"t": 716601	"P": 1712.25	"F": 5455}
{"v": 1	"t": 716621	"P": 1710.0	"F": 5326}
{"v": 1	"t": 716642	"P": 1698.0	"F": 5358}
{"v": 1	"t": 716662	"P": 1710.75	"F": 5459}
{"v": 1	"t": 716682	"P": 1703.0	"F": 5327}
{"v": 1	"t": 716702	"P": 1700.25	"F": 5574}
{"v": 1	"t": 716723	"P": 1701.5	"F": 5410}
{"v": 1	"t": 716743	"P": 1706.0	"F": 5467}
{"v": 1	"t": 716763	"P": 1703.25	"F": 5256}
{"v": 1	"t": 716784	"P": 1708.25	"F": 5550}
{"v": 1	"t": 716804	"P": 1701.25	"F": 5426}
{"v": 1	"t": 716824	"P": 1699.75	"F": 5543}
{"v": 1	"t": 716844	"P": 1705.5	"F": 5584}
{"v": 1	"t": 716865	"P": 1713.0	"F": 5434}
{"v": 1	"t": 716885	"P": 1704.25	"F": 5338}
{"v": 1	"t": 716905	"P": 1694.75	"F": 5388}
{"v": 1	"t": 716926	"P": 1696.5	"F": 5332}
{"v": 1	"t": 716946	"P": 1717.5	"F": 5333}
{"v": 1	"t": 716966	"P": 1703.25	"F": 5464}
{"v": 1	"t": 716987	"P": 1704.0	"F": 5477}
{"v": 1	"t": 717007	"P": 1696.25	"F": 5418}
{"v": 1	"t": 717027	"P": 1708.0	"F": 5268}
{"v": 1	"t": 717047	"P": 1708.75	"F": 5362}
{"v": 1	"t": 717068	"P": 1701.5	"F": 5330}
{"v": 1	"t": 717088	"P": 1697.5	"F": 5466}
{"v": 1	"t": 717109	"P": 1715.5	"F": 5608}
{"v": 1	"t": 717129	"P": 1696.75	"F": 5380}
{"v": 1	"t": 717149	"P": 1701.0	"F": 5494}
{"v": 1	"t": 717170	"P": 1703.0	"F": 5313}
{"v": 1	"t": 717190	"P": 1705.5	"F": 5420}
{"v": 1	"t": 717210	"P": 1702.5	"F": 5386}
{"v": 1	"t": 717231	"P": 1711.5	"F": 5614}
{"v": 1	"t": 717251	"P": 1702.5	"F": 5422}
{"v": 1	"t": 717271	"P": 1702.5	"F": 5399}
{"v": 1	"t": 717291	"P": 1704.0	"F": 5399}
{"v": 1	"t": 717312	"P": 1700.5	"F": 5410}
{"v": 1	"t": 717332	"P": 1704.0	"F": 5441}
{"v": 1	"t": 717352	"P": 1713.5	"F": 5444}
{"v": 1	"t": 717373	"P": 1700.0	"F": 5513}
{"v": 1	"t": 717393	"P": 1696.0	"F": 5278}
{"v": 1	"t": 717413	"P": 1697.5	"F": 5360}
{"v": 1	"t": 717434	"P": 1711.0	"F": 5117}
{"v": 1	"t": 717454	"P": 1699.5	"F": 5282}
{"v": 1	"t": 717474	"P": 1705.75	"F": 5508}
{"v": 1	"t": 717494	"P": 1703.25	"F": 5547}
{"v": 1	"t": 717515	"P": 1706.75	"F": 5546}
{"v": 1	"t": 717535	"P": 1709.0	"F": 5566}
{"v": 1	"t": 717555	"P": 1698.75	"F": 5344}
{"v": 1	"t": 717576	"P": 1700.0	"F": 5241	"C": 47.725	"D": 3140	"sn": 54091779688249	"file": "/data/device_log/data0000.out"}
{"v": 1	"t": 717596	"P": 1704.75	"F": 5527}
{"v": 1	"t": 717616	"P": 1697.25	"F": 5511}
{"v": 1	"t": 717637	"P": 1702.25	"F": 5448}
{"v": 1	"t": 717657	"P": 1701.5	"F": 5360}
{"v": 1	"t": 717677	"P": 1709.25	"F": 5466}
{"v": 1	"t": 717697	"P": 1704.0	"F": 5225}
{"v": 1	"t": 717718	"P": 1705.75	"F": 5477}
{"v": 1	"t": 717738	"P": 1701.5	"F": 5449}
{"v": 1	"t": 717758	"P": 1706.25	"F": 5525}
{"v": 1	"t": 717779	"P": 1703.25	"F": 5519}
{"v": 1	"t": 717799	"P": 1700.75	"F": 5460}
{"v": 1	"t": 717819	"P": 1701.75	"F": 5416}
{"v": 1	"t": 717840	"P": 1698.25	"F": 5448}
{"v": 1	"t": 717860	"P": 1703.5	"F": 5436}
{"v": 1	"t": 717880	"P": 1700.0	"F": 5421}
{"v": 1	"t": 717901	"P": 1694.75	"F": 5368}
{"v": 1	"t": 717921	"P": 1702.5	"F": 5522}
{"v": 1	"t": 717941	"P": 1706.75	"F": 5154}
{"v": 1	"t": 717961	"P": 1705.25	"F": 5342}
{"v": 1	"t": 717982	"P": 1700.5	"F": 5442}
{"v": 1	"t": 718002	"P": 1702.75	"F": 5483}
{"v": 1	"t": 718022	"P": 1698.5	"F": 5480}
{"v": 1	"t": 718043	"P": 1706.5	"F": 5333}
{"v": 1	"t": 718063	"P": 1697.5	"F": 5274}
{"v": 1	"t": 718083	"P": 1697.25	"F": 5383}
{"v": 1	"t": 718104	"P": 1706.0	"F": 5411}
{"v": 1	"t": 718124	"P": 1696.0	"F": 5411}
{"v": 1	"t": 718144	"P": 1698.25	"F": 5432}
{"v": 1	"t": 718164	"P": 1702.5	"F": 5305}
{"v": 1	"t": 718185	"P": 1701.5	"F": 5526}
{"v": 1	"t": 718205	"P": 1708.5	"F": 5490}
{"v": 1	"t": 718225	"P": 1698.75	"F": 5383}
{"v": 1	"t": 718246	"P": 1699.0	"F": 5517}
{"v": 1	"t": 718266	"P": 1711.25	"F": 5347}
{"v": 1	"t": 718286	"P": 1698.25	"F": 5423}
{"v": 1	"t": 718307	"P": 1696.75	"F": 5210}
{"v": 1	"t": 718327	"P": 1699.25	"F": 5370}
{"v": 1	"t": 718347	"P": 1708.5	"F": 5388}
{"v": 1	"t": 718367	"P": 1694.0	"F": 5483}
{"v": 1	"t": 718388	"P": 1697.25	"F": 5448}
{"v": 1	"t": 718408	"P": 1696.0	"F": 5481}
{"v": 1	"t": 718428	"P": 1703.5	"F": 5531}
{"v": 1	"t": 718449	"P": 1696.5	"F": 5428}
{"v": 1	"t": 718469	"P": 1696.0	"F": 5519}
{"v": 1	"t": 718489	"P": 1695.0	"F": 5384}
{"v": 1	"t": 718510	"P": 1698.0	"F": 5418}
{"v": 1	"t": 718530	"P": 1700.25	"F": 5469}
{"v": 1	"t": 718550	"P": 1699.25	"F": 5563}
{"v": 1	"t": 718571	"P": 1695.0	"F": 5504}
{"v": 1	"t": 718591	"P": 1693.75	"F": 5423	"C": 47.715	"D": 3140	"sn": 54091779688249	"file": "/data/device_log/data0000.out"}
{"v": 1	"t": 718611	"P": 1702.0	"F": 5387}
{"v": 1	"t": 718631	"P": 1701.25	"F": 5354}
{"v": 1	"t": 718652	"P": 1696.5	"F": 5334}
{"v": 1	"t": 718672	"P": 1699.0	"F": 5440}
{"v": 1	"t": 718692	"P": 1699.25	"F": 5549}
{"v": 1	"t": 718713	"P": 1696.25	"F": 5224}
{"v": 1	"t": 718733	"P": 1694.75	"F": 5375}
{"v": 1	"t": 718753	"P": 1697.25	"F": 5548}
{"v": 1	"t": 718774	"P": 1692.0	"F": 5374}
{"v": 1	"t": 718794	"P": 1694.75	"F": 5638}
{"v": 1	"t": 718814	"P": 1697.5	"F": 5428}
{"v": 1	"t": 718834	"P": 1692.75	"F": 5326}
{"v": 1	"t": 718855	"P": 1706.5	"F": 5322}
{"v": 1	"t": 718875	"P": 1699.0	"F": 5502}
{"v": 1	"t": 718895	"P": 1693.5	"F": 5232}
{"v": 1	"t": 718916	"P": 1697.0	"F": 5551}
{"v": 1	"t": 718936	"P": 1696.75	"F": 5406}
{"v": 1	"t": 718956	"P": 1709.25	"F": 5496}
{"v": 1	"t": 718977	"P": 1698.5	"F": 5384}
{"v": 1	"t": 718997	"P": 1696.5	"F": 5420}
{"v": 1	"t": 719017	"P": 1695.5	"F": 5450}
{"v": 1	"t": 719037	"P": 1704.0	"F": 5213}
{"v": 1	"t": 719058	"P": 1691.5	"F": 5594}
{"v": 1	"t": 719078	"P": 1703.5	"F": 5444}
{"v": 1	"t": 719098	"P": 1710.0	"F": 5467}
{"v": 1	"t": 719119	"P": 1694.0	"F": 5441}
{"v": 1	"t": 719139	"P": 1701.0	"F": 5396}
{"v": 1	"t": 719159	"P": 1701.0	"F": 5436}
{"v": 1	"t": 719180	"P": 1696.0	"F": 5617}
{"v": 1	"t": 719200	"P": 1706.0	"F": 5460}
{"v": 1	"t": 719220	"P": 1699.5	"F": 5462}
{"v": 1	"t": 719241	"P": 1693.25	"F": 5473}
{"v": 1	"t": 719261	"P": 1697.75	"F": 5466}
{"v": 1	"t": 719281	"P": 1711.5	"F": 5551}
{"v": 1	"t": 719301	"P": 1702.0	"F": 5370}
{"v": 1	"t": 719322	"P": 1694.0	"F": 5476}
{"v": 1	"t": 719342	"P": 1691.75	"F": 5338}
{"v": 1	"t": 719362	"P": 1702.25	"F": 5313}
{"v": 1	"t": 719383	"P": 1704.0	"F": 5336}
{"v": 1	"t": 719403	"P": 1692.75	"F": 5478}
{"v": 1	"t": 719423	"P": 1699.25	"F": 5383}
{"v": 1	"t": 719444	"P": 1705.25	"F": 5476}
{"v": 1	"t": 719464	"P": 1700.25	"F": 5468}
{"v": 1	"t": 719484	"P": 1699.25	"F": 5229}
{"v": 1	"t": 719504	"P": 1695.25	"F": 5214}
{"v": 1	"t": 719525	"P": 1693.25	"F": 5369}
{"v": 1	"t": 719545	"P": 1696.5	"F": 5518}
{"v": 1	"t": 719565	"P": 1700.75	"F": 5525}
{"v": 1	"t": 719586	"P": 1693.25	"F": 5501}
{"v": 1	"t": 719606	"P": 1694.0	"F": 5491	"C": 47.72	"D": 3140	"sn": 54091779688249	"file": "/data/device_log/data0000.out"}
{"v": 1	"t": 719626	"P": 1699.0	"F": 5326}
{"v": 1	"t": 719647	"P": 1697.75	"F": 5419}
{"v": 1	"t": 719667	"P": 1696.75	"F": 5403}
{"v": 1	"t": 719687	"P": 1707.25	"F": 5458}
{"v": 1	"t": 719707	"P": 1692.5	"F": 5397}
{"v": 1	"t": 719728	"P": 1693.5	"F": 5482}
{"v": 1	"t": 719748	"P": 1688.0	"F": 5406}
{"v": 1	"t": 719768	"P": 1691.0	"F": 5530}
{"v": 1	"t": 719789	"P": 1703.25	"F": 5454}
{"v": 1	"t": 719809	"P": 1695.25	"F": 5416}
{"v": 1	"t": 719829	"P": 1695.0	"F": 5516}
{"v": 1	"t": 719849	"P": 1692.25	"F": 5469}
{"v": 1	"t": 719870	"P": 1696.5	"F": 5502}
{"v": 1	"t": 719890	"P": 1698.25	"F": 5501}
{"v": 1	"t": 719910	"P": 1692.75	"F": 5355}
{"v": 1	"t": 719931	"P": 1696.75	"F": 5479}
{"v": 1	"t": 719951	"P": 1701.75	"F": 5434}
{"v": 1	"t": 719971	"P": 1697.0	"F": 5408}
{"v": 1	"t": 719992	"P": 1698.25	"F": 5402}
{"v": 1	"t": 720012	"P": 1701.25	"F": 5319}
{"v": 1	"t": 720032	"P": 1700.5	"F": 5295}
{"v": 1	"t": 720053	"P": 1701.5	"F": 5653}
{"v": 1	"t": 720073	"P": 1698.75	"F": 5501}
{"v": 1	"t": 720093	"P": 1692.5	"F": 5398}
{"v": 1	"t": 720113	"P": 1700.25	"F": 5447}
{"v": 1	"t": 720134	"P": 1692.5	"F": 5474}
{"v": 1	"t": 720154	"P": 1697.25	"F": 5332}
{"v": 1	"t": 720174	"P": 1694.75	"F": 5495}
{"v": 1	"t": 720195	"P": 1698.5	"F": 5310}
{"v": 1	"t": 720215	"P": 1701.25	"F": 5496}
{"v": 1	"t": 720235	"P": 1695.5	"F": 5398}
{"v": 1	"t": 720256	"P": 1693.5	"F": 5585}
{"v": 1	"t": 720276	"P": 1702.5	"F": 5370}
{"v": 1	"t": 720296	"P": 1699.25	"F": 5344}
{"v": 1	"t": 720316	"P": 1697.0	"F": 5391}
{"v": 1	"t": 720337	"P": 1694.25	"F": 5567}
{"v": 1	"t": 720357	"P": 1697.5	"F": 5327}
{"v": 1	"t": 720377	"P": 1695.5	"F": 5354}
{"v": 1	"t": 720398	"P": 1699.25	"F": 5268}
{"v": 1	"t": 720418	"P": 1703.0	"F": 5446}
{"v": 1	"t": 720438	"P": 1690.25	"F": 5544}
{"v": 1	"t": 720459	"P": 1695.0	"F": 5525}
{"v": 1	"t": 720479	"P": 1701.75	"F": 5513}
{"v": 1	"t": 720499	"P": 1698.75	"F": 5414}
{"v": 1	"t": 720519	"P": 1693.0	"F": 5492}
{"v": 1	"t": 720540	"P": 1702.75	"F": 5556}
{"v": 1	"t": 720560	"P": 1691.0	"F": 5623}
{"v": 1	"t": 720581	"P": 1703.25	"F": 5468}
{"v": 1	"t": 720601	"P": 1698.0	"F": 5389}
{"v": 1	"t": 720621	"P": 1698.5	"F": 5175	"C": 47.68	"D": 3140	"sn": 54091779688249	"file": "/data/device_log/data0000.out"}
{"v": 1	"t": 720642	"P": 1694.0	"F": 5449}
{"v": 1	"t": 720662	"P": 1697.0	"F": 5554}
{"v": 1	"t": 720682	"P": 1699.75	"F": 5272}
{"v": 1	"t": 720703	"P": 1692.0	"F": 5425}
{"v": 1	"t": 720723	"P": 1694.0	"F": 5412}
{"v": 1	"t": 720743	"P": 1695.75	"F": 5509}
{"v": 1	"t": 720764	"P": 1699.25	"F": 5582}
{"v": 1	"t": 720784	"P": 1700.25	"F": 5534}
{"v": 1	"t": 720804	"P": 1694.0	"F": 5548}
{"v": 1	"t": 720825	"P": 1688.25	"F": 5426}
{"v": 1	"t": 720845	"P": 1695.25	"F": 5564}
{"v": 1	"t": 720865	"P": 1697.0	"F": 5412}
{"v": 1	"t": 720885	"P": 1697.25	"F": 5300}
{"v": 1	"t": 720906	"P": 1701.25	"F": 5406}
{"v": 1	"t": 720926	"P": 1692.25	"F": 5388}
{"v": 1	"t": 720947	"P": 1696.0	"F": 5512}
{"v": 1	"t": 720967	"P": 1695.25	"F": 5382}
{"v": 1	"t": 720987	"P": 1698.0	"F": 5270}
{"v": 1	"t": 721007	"P": 1693.5	"F": 5251}
{"v": 1	"t": 721028	"P": 1697.25	"F": 5549}
{"v": 1	"t": 721048	"P": 1689.75	"F": 5385}
{"v": 1	"t": 721068	"P": 1703.5	"F": 5367}
{"v": 1	"t": 721089	"P": 1700.5	"F": 5474}
{"v": 1	"t": 721109	"P": 1699.25	"F": 5389}
{"v": 1	"t": 721129	"P": 1693.0	"F": 5379}
{"v": 1	"t": 721149	"P": 1690.75	"F": 5525}
{"v": 1	"t": 721170	"P": 1704.75	"F": 5390}
{"v": 1	"t": 721190	"P": 1695.5	"F": 5440}
{"v": 1	"t": 721210	"P": 1703.25	"F": 5378}
{"v": 1	"t": 721231	"P": 1692.25	"F": 5518}
{"v": 1	"t": 721251	"P": 1697.0	"F": 5328}
{"v": 1	"t": 721271	"P": 1695.75	"F": 5308}
{"v": 1	"t": 721292	"P": 1692.25	"F": 5342}
{"v": 1	"t": 721312	"P": 1696.5	"F": 5366}
{"v": 1	"t": 721332	"P": 1702.25	"F": 5507}
{"v": 1	"t": 721352	"P": 1697.0	"F": 5440}
{"v": 1	"t": 721373	"P": 1703.5	"F": 5338}
{"v": 1	"t": 721393	"P": 1688.75	"F": 5403}
{"v": 1	"t": 721413	"P": 1698.5	"F": 5435}
{"v": 1	"t": 721434	"P": 1700.75	"F": 5500}
{"v": 1	"t": 721454	"P": 1696.75	"F": 5361}
{"v": 1	"t": 721474	"P": 1689.5	"F": 5355}
{"v": 1	"t": 721495	"P": 1699.0	"F": 5524}
{"v": 1	"t": 721515	"P": 1699.0	"F": 5444}
{"v": 1	"t": 721535	"P": 1692.75	"F": 5469}
{"v": 1	"t": 721556	"P": 1695.5	"F": 5529}
{"v": 1	"t": 721576	"P": 1698.25	"F": 5388}
{"v": 1	"t": 721596	"P": 1702.25	"F": 5419}
{"v": 1	"t": 721617	"P": 1691.5	"F": 5401}
{"v": 1	"t": 721637	"P": 1695.0	"F": 5227	"C": 47.67	"D": 3140	"sn": 54091779688249	"file": "/data/device_log/data0000.out"}
{"v": 1	"t": 721657	"P": 1697.5	"F": 5419}
{"v": 1	"t": 721678	"P": 1698.25	"F": 5576}
{"v": 1	"t": 721698	"P": 1701.25	"F": 5312}
{"v": 1	"t": 721718	"P": 1696.25	"F": 5464}
{"v": 1	"t": 721738	"P": 1701.75	"F": 5336}
{"v": 1	"t": 721759	"P": 1696.5	"F": 5366}
{"v": 1	"t": 721779	"P": 1699.75	"F": 5541}
{"v": 1	"t": 721799	"P": 1701.0	"F": 5441}
{"v": 1	"t": 721820	"P": 1698.25	"F": 5279}
{"v": 1	"t": 721840	"P": 1705.0	"F": 5569}
{"v": 1	"t": 721860	"P": 1688.75	"F": 5451}
{"v": 1	"t": 721881	"P": 1696.5	"F": 5464}
{"v": 1	"t": 721901	"P": 1692.75	"F": 5297}
{"v": 1	"t": 721921	"P": 1701.25	"F": 5389}
{"v": 1	"t": 721941	"P": 1689.5	"F": 5340}
{"v": 1	"t": 721962	"P": 1685.5	"F": 5473}
{"v": 1	"t": 721982	"P": 1699.75	"F": 5397}
{"v": 1	"t": 722002	"P": 1691.25	"F": 5455}
{"v": 1	"t": 722023	"P": 1694.25	"F": 5422}
{"v": 1	"t": 722044	"P": 1694.0	"F": 5455}
{"v": 1	"t": 722064	"P": 1700.25	"F": 5470}
{"v": 1	"t": 722084	"P": 1697.0	"F": 5483}
{"v": 1	"t": 722105	"P": 1697.25	"F": 5374}
{"v": 1	"t": 722125	"P": 1694.0	"F": 5425}
{"v": 1	"t": 722145	"P": 1687.5	"F": 5408}
{"v": 1	"t": 722166	"P": 1689.5	"F": 5371}
{"v": 1	"t": 722186	"P": 1707.0	"F": 5368}
{"v": 1	"t": 722207	"P": 1696.75	"F": 5299}
{"v": 1	"t": 722227	"P": 1688.5	"F": 5353}
{"v": 1	"t": 722247	"P": 1703.75	"F": 5378}
{"v": 1	"t": 722268	"P": 1690.25	"F": 5477}
{"v": 1	"t": 722288	"P": 1694.5	"F": 5380}
{"v": 1	"t": 722308	"P": 1695.0	"F": 5230}
{"v": 1	"t": 722329	"P": 1701.5	"F": 5308}
{"v": 1	"t": 722349	"P": 1692.75	"F": 5601}
{"v": 1	"t": 722369	"P": 1695.5	"F": 5503}
{"v": 1	"t": 722390	"P": 1700.25	"F": 5559}
{"v": 1	"t": 722410	"P": 1696.5	"F": 5347}
{"v": 1	"t": 722431	"P": 1691.25	"F": 5469}
{"v": 1	"t": 722451	"P": 1697.0	"F": 5269}
{"v": 1	"t": 722471	"P": 1699.0	"F": 5371}
{"v": 1	"t": 722492	"P": 1690.75	"F": 5369}
{"v": 1	"t": 722512	"P": 1696.5	"F": 5340}
{"v": 1	"t": 722532	"P": 1696.0	"F": 5567}
{"v": 1	"t": 722553	"P": 1695.0	"F": 5324}
{"v": 1	"t": 722573	"P": 1690.0	"F": 5444}
{"v": 1	"t": 722594	"P": 1706.0	"F": 5505}
{"v": 1	"t": 722614	"P": 1696.75	"F": 5282}
{"v": 1	"t": 722634	"P": 1697.75	"F": 5353}
{"v": 1	"t": 722655	"P": 1704.0	"F": 5431	"C": 47.7	"D": 3140	"sn": 54091779688249	"file": "/data/device_log/data0000.out"}
{"v": 1	"t": 722675	"P": 1689.75	"F": 5345}
{"v": 1	"t": 722696	"P": 1699.5	"F": 5442}
{"v": 1	"t": 722716	"P": 1695.5	"F": 5401}
{"v": 1	"t": 722736	"P": 1696.25	"F": 5554}
{"v": 1	"t": 722757	"P": 1689.25	"F": 5404}
{"v": 1	"t": 722777	"P": 1693.5	"F": 5445}
{"v": 1	"t": 722797	"P": 1701.5	"F": 5158}
{"v": 1	"t": 722818	"P": 1698.0	"F": 5586}
{"v": 1	"t": 722838	"P": 1691.5	"F": 5519}
{"v": 1	"t": 722859	"P": 1697.0	"F": 5297}
{"v": 1	"t": 722879	"P": 1692.5	"F": 5529}
{"v": 1	"t": 722899	"P": 1708.0	"F": 5517}
{"v": 1	"t": 722920	"P": 1699.25	"F": 5602}
{"v": 1	"t": 722940	"P": 1692.75	"F": 5482}
{"v": 1	"t": 722960	"P": 1696.25	"F": 5553}
{"v": 1	"t": 722981	"P": 1697.0	"F": 5571}
{"v": 1	"t": 723001	"P": 1699.25	"F": 5397}
{"v": 1	"t": 723021	"P": 1699.0	"F": 5580}
{"v": 1	"t": 723042	"P": 1690.25	"F": 5525}
{"v": 1	"t": 723062	"P": 1696.75	"F": 5716}
{"v": 1	"t": 723083	"P": 1697.75	"F": 5505}
{"v": 1	"t": 723103	"P": 1689.75	"F": 5452}
{"v": 1	"t": 723123	"P": 1696.25	"F": 5635}
{"v": 1	"t": 723144	"P": 1697.0	"F": 5394}
{"v": 1	"t": 723164	"P": 1686.75	"F": 5421}
{"v": 1	"t": 723184	"P": 1693.75	"F": 5332}
{"v": 1	"t": 723205	"P": 1689.75	"F": 5300}
{"v": 1	"t": 723226	"P": 1697.75	"F": 5473}
{"v": 1	"t": 723246	"P": 1698.0	"F": 5541}
{"v": 1	"t": 723266	"P": 1695.0	"F": 5510}
{"v": 1	"t": 723287	"P": 1686.0	"F": 5397}
{"v": 1	"t": 723307	"P": 1695.75	"F": 5460}
{"v": 1	"t": 723328	"P": 1695.25	"F": 5321}
{"v": 1	"t": 723348	"P": 1697.0	"F": 5424}
{"v": 1	"t": 723368	"P": 1695.5	"F": 5586}
{"v": 1	"t": 723389	"P": 1698.25	"F": 5512}
{"v": 1	"t": 723409	"P": 1697.25	"F": 5336}
{"v": 1	"t": 723429	"P": 1686.0	"F": 5455}
{"v": 1	"t": 723450	"P": 1696.25	"F": 5438}
{"v": 1	"t": 723470	"P": 1693.0	"F": 5478}
{"v": 1	"t": 723490	"P": 1693.0	"F": 5220}
{"v": 1	"t": 723511	"P": 1700.25	"F": 5428}
{"v": 1	"t": 723531	"P": 1702.25	"F": 5196}
{"v": 1	"t": 723552	"P": 1703.25	"F": 5539}
{"v": 1	"t": 723572	"P": 1688.0	"F": 5432}
{"v": 1	"t": 723592	"P": 1696.25	"F": 5584}
{"v": 1	"t": 723613	"P": 1691.0	"F": 5497}
{"v": 1	"t": 723633	"P": 1690.25	"F": 5558}
{"v": 1	"t": 723653	"P": 1699.0	"F": 5438}
{"v": 1	"t": 723674	"P": 1693.25	"F": 5488	"C": 47.67	"D": 3140	"sn": 54091779688249	"file": "/data/device_log/data0000.out"}
{"v": 1	"t": 723694	"P": 1694.0	"F": 5316}
{"v": 1	"t": 723715	"P": 1694.5	"F": 5313}
{"v": 1	"t": 723735	"P": 1700.25	"F": 5546}
{"v": 1	"t": 723755	"P": 1690.25	"F": 5440}
{"v": 1	"t": 723776	"P": 1697.75	"F": 5374}
{"v": 1	"t": 723796	"P": 1688.0	"F": 5395}
{"v": 1	"t": 723816	"P": 1693.0	"F": 5444}
{"v": 1	"t": 723837	"P": 1695.25	"F": 5624}
{"v": 1	"t": 723857	"P": 1698.75	"F": 5462}
{"v": 1	"t": 723878	"P": 1695.25	"F": 5434}
{"v": 1	"t": 723898	"P": 1702.0	"F": 5265}
{"v": 1	"t": 723918	"P": 1694.5	"F": 5329}
{"v": 1	"t": 723939	"P": 1692.25	"F": 5427}
{"v": 1	"t": 723959	"P": 1698.0	"F": 5442}
{"v": 1	"t": 723979	"P": 1690.75	"F": 5514}
{"v": 1	"t": 724000	"P": 1694.5	"F": 5469}
{"v": 1	"t": 724020	"P": 1697.75	"F": 5590}
{"v": 1	"t": 724041	"P": 1692.0	"F": 5513}
{"v": 1	"t": 724061	"P": 1698.75	"F": 5396}
{"v": 1	"t": 724081	"P": 1694.75	"F": 5395}
{"v": 1	"t": 724102	"P": 1695.5	"F": 5464}
{"v": 1	"t": 724122	"P": 1690.0	"F": 5380}
{"v": 1	"t": 724142	"P": 1703.5	"F": 5465}
{"v": 1	"t": 724163	"P": 1689.5	"F": 5461}
{"v": 1	"t": 724183	"P": 1689.75	"F": 5451}
{"v": 1	"t": 724203	"P": 1693.75	"F": 5433}
{"v": 1	"t": 724224	"P": 1692.25	"F": 5435}
{"v": 1	"t": 724244	"P": 1690.75	"F": 5351}
{"v": 1	"t": 724265	"P": 1702.25	"F": 5497}
{"v": 1	"t": 724285	"P": 1697.0	"F": 5472}
{"v": 1	"t": 724305	"P": 1697.75	"F": 5314}
{"v": 1	"t": 724326	"P": 1688.0	"F": 5340}
{"v": 1	"t": 724346	"P": 1698.5	"F": 5394}
{"v": 1	"t": 724366	"P": 1694.5	"F": 5454}
{"v": 1	"t": 724387	"P": 1686.25	"F": 5384}
{"v": 1	"t": 724407	"P": 1697.75	"F": 5652}
{"v": 1	"t": 724428	"P": 1695.75	"F": 5376}
{"v": 1	"t": 724448	"P": 1686.75	"F": 5506}
{"v": 1	"t": 724468	"P": 1697.75	"F": 5449}
{"v": 1	"t": 724489	"P": 1697.75	"F": 5266}
{"v": 1	"t": 724509	"P": 1689.5	"F": 5226}
{"v": 1	"t": 724530	"P": 1693.25	"F": 5436}
{"v": 1	"t": 724550	"P": 1702.0	"F": 5431}
{"v": 1	"t": 724570	"P": 1697.5	"F": 5523}
{"v": 1	"t": 724591	"P": 1694.25	"F": 5474}
{"v": 1	"t": 724611	"P": 1683.75	"F": 5629}
{"v": 1	"t": 724632	"P": 1692.5	"F": 5231}
{"v": 1	"t": 724652	"P": 1691.25	"F": 5643}
{"v": 1	"t": 724672	"P": 1694.5	"F": 5526}
{"v": 1	"t": 724693	"P": 1694.75	"F": 5410	"C": 47.665	"D": 3140	"sn": 54091779688249	"file": "/data/device_log/data0000.out"}
{"v": 1	"t": 724713	"P": 1693.0	"F": 5512}
{"v": 1	"t": 724734	"P": 1694.25	"F": 5383}
{"v": 1	"t": 724754	"P": 1691.25	"F": 5411}
{"v": 1	"t": 724774	"P": 1687.25	"F": 5299}
{"v": 1	"t": 724795	"P": 1700.5	"F": 5346}
{"v": 1	"t": 724815	"P": 1698.0	"F": 5294}
{"v": 1	"t": 724836	"P": 1689.75	"F": 5485}
{"v": 1	"t": 724856	"P": 1698.75	"F": 5282}
{"v": 1	"t": 724876	"P": 1696.0	"F": 5545}
{"v": 1	"t": 724897	"P": 1691.0	"F": 5460}
{"v": 1	"t": 724917	"P": 1698.0	"F": 5352}
{"v": 1	"t": 724938	"P": 1700.0	"F": 5613}
{"v": 1	"t": 724958	"P": 1689.75	"F": 5261}
{"v": 1	"t": 724978	"P": 1692.75	"F": 5437}
{"v": 1	"t": 724999	"P": 1689.75	"F": 5278}
{"v": 1	"t": 725019	"P": 1686.0	"F": 5522}
{"v": 1	"t": 725039	"P": 1691.75	"F": 5594}
{"v": 1	"t": 725060	"P": 1690.5	"F": 5491}
{"v": 1	"t": 725080	"P": 1696.25	"F": 5244}
{"v": 1	"t": 725101	"P": 1692.0	"F": 5609}
{"v": 1	"t": 725121	"P": 1696.0	"F": 5299}
{"v": 1	"t": 725141	"P": 1694.5	"F": 5598}
{"v": 1	"t": 725162	"P": 1700.0	"F": 5447}
{"v": 1	"t": 725182	"P": 1694.25	"F": 5579}
{"v": 1	"t": 725202	"P": 1688.75	"F": 5313}
{"v": 1	"t": 725223	"P": 1699.25	"F": 5392}
{"v": 1	"t": 725243	"P": 1691.25	"F": 5508}
{"v": 1	"t": 725263	"P": 1689.5	"F": 5404}
{"v": 1	"t": 725284	"P": 1697.25	"F": 5556}
{"v": 1	"t": 725304	"P": 1696.25	"F": 5053}
{"v": 1	"t": 725325	"P": 1696.25	"F": 5424}
{"v": 1	"t": 725345	"P": 1700.75	"F": 5363}
{"v": 1	"t": 725365	"P": 1701.0	"F": 5473}
{"v": 1	"t": 725386	"P": 1690.75	"F": 5232}
{"v": 1	"t": 725406	"P": 1701.0	"F": 5323}
{"v": 1	"t": 725426	"P": 1694.0	"F": 5485}
{"v": 1	"t": 725447	"P": 1696.0	"F": 5545}
{"v": 1	"t": 725467	"P": 1695.75	"F": 5535}
{"v": 1	"t": 725488	"P": 1696.5	"F": 5528}
{"v": 1	"t": 725508	"P": 1689.0	"F": 5440}
{"v": 1	"t": 725528	"P": 1697.25	"F": 5481}
{"v": 1	"t": 725549	"P": 1700.0	"F": 5410}
{"v": 1	"t": 725569	"P": 1695.0	"F": 5266}
{"v": 1	"t": 725589	"P": 1693.5	"F": 5267}
{"v": 1	"t": 725610	"P": 1703.25	"F": 5368}
{"v": 1	"t": 725630	"P": 1688.5	"F": 5432}
{"v": 1	"t": 725651	"P": 1691.25	"F": 5409}
{"v": 1	"t": 725671	"P": 1701.5	"F": 5182}
{"v": 1	"t": 725691	"P": 1691.0	"F": 5458}
{"v": 1	"t": 725712	"P": 1692.5	"F": 5305	"C": 47.69	"D": 3140	"sn": 54091779688249	"file": "/data/device_log/data0000.out"}
{"v": 1	"t": 725732	"P": 1694.5	"F": 5360}
{"v": 1	"t": 725752	"P": 1691.25	"F": 5444}
{"v": 1	"t": 725773	"P": 1693.0	"F": 5368}
{"v": 1	"t": 725793	"P": 1693.25	"F": 5453}
{"v": 1	"t": 725814	"P": 1698.0	"F": 5573}
{"v": 1	"t": 725834	"P": 1692.25	"F": 5408}
{"v": 1	"t": 725854	"P": 1692.75	"F": 5458}
{"v": 1	"t": 725875	"P": 1695.25	"F": 5497}
{"v": 1	"t": 725895	"P": 1695.75	"F": 5414}
{"v": 1	"t": 725915	"P": 1688.75	"F": 5386}
{"v": 1	"t": 725936	"P": 1699.0	"F": 5435}
{"v": 1	"t": 725956	"P": 1695.75	"F": 5480}
{"v": 1	"t": 725977	"P": 1685.25	"F": 5502}
{"v": 1	"t": 725997	"P": 1698.75	"F": 5583}
{"v": 1	"t": 726017	"P": 1697.75	"F": 5491}
{"v": 1	"t": 726038	"P": 1696.25	"F": 5399}
{"v": 1	"t": 726058	"P": 1692.75	"F": 5433}
{"v": 1	"t": 726078	"P": 1696.0	"F": 5493}
{"v": 1	"t": 726099	"P": 1696.5	"F": 5329}
{"v": 1	"t": 726119	"P": 1697.0	"F": 5394}
{"v": 1	"t": 726140	"P": 1693.25	"F": 5321}
{"v": 1	"t": 726160	"P": 1696.25	"F": 5468}
{"v": 1	"t": 726180	"P": 1693.75	"F": 5317}
{"v": 1	"t": 726201	"P": 1688.25	"F": 5328}
{"v": 1	"t": 726221	"P": 1699.5	"F": 5379}
{"v": 1	"t": 726241	"P": 1692.25	"F": 5267}
{"v": 1	"t": 726262	"P": 1696.0	"F": 5533}
{"v": 1	"t": 726282	"P": 1696.5	"F": 5564}
{"v": 1	"t": 726303	"P": 1693.75	"F": 5337}
{"v": 1	"t": 726323	"P": 1691.25	"F": 5569}
{"v": 1	"t": 726343	"P": 1696.75	"F": 5503}
{"v": 1	"t": 726364	"P": 1690.0	"F": 5578}
{"v": 1	"t": 726384	"P": 1693.5	"F": 5563}
{"v": 1	"t": 726405	"P": 1697.0	"F": 5601}
{"v": 1	"t": 726425	"P": 1691.0	"F": 5471}
{"v": 1	"t": 726445	"P": 1698.5	"F": 5234}
{"v": 1	"t": 726466	"P": 1691.0	"F": 5398}
{"v": 1	"t": 726486	"P": 1701.0	"F": 5387}
{"v": 1	"t": 726506	"P": 1700.5	"F": 5422}
{"v": 1	"t": 726527	"P": 1685.75	"F": 5332}
{"v": 1	"t": 726547	"P": 1702.25	"F": 5615}
{"v": 1	"t": 726568	"P": 1695.75	"F": 5347}
{"v": 1	"t": 726588	"P": 1698.75	"F": 5499}
{"v": 1	"t": 726608	"P": 1696.0	"F": 5525}
{"v": 1	"t": 726629	"P": 1695.25	"F": 5405}
{"v": 1	"t": 726649	"P": 1697.5	"F": 5471}
{"v": 1	"t": 726669	"P": 1688.75	"F": 5329}
{"v": 1	"t": 726690	"P": 1699.75	"F": 5394}
{"v": 1	"t": 726710	"P": 1698.5	"F": 5477}
{"v": 1	"t": 726731	"P": 1694.5	"F": 5217	"C": 47.615	"D": 3140	"sn": 54091779688249	"file": "/data/device_log/data0000.out"}
{"v": 1	"t": 726751	"P": 1692.5	"F": 5492}
{"v": 1	"t": 726771	"P": 1694.25	"F": 5529}
{"v": 1	"t": 726792	"P": 1690.5	"F": 5271}
{"v": 1	"t": 726812	"P": 1689.5	"F": 5385}
{"v": 1	"t": 726832	"P": 1697.0	"F": 5456}
{"v": 1	"t": 726853	"P": 1687.75	"F": 5464}
{"v": 1	"t": 726873	"P": 1696.5	"F": 5388}
{"v": 1	"t": 726894	"P": 1697.75	"F": 5533}
{"v": 1	"t": 726914	"P": 1695.0	"F": 5486}
{"v": 1	"t": 726934	"P": 1691.5	"F": 5464}
{"v": 1	"t": 726955	"P": 1686.25	"F": 5353}
{"v": 1	"t": 726975	"P": 1703.25	"F": 5402}
{"v": 1	"t": 726995	"P": 1687.75	"F": 5077}
{"v": 1	"t": 727016	"P": 1694.0	"F": 5264}
{"v": 1	"t": 727036	"P": 1697.75	"F": 5367}
{"v": 1	"t": 727056	"P": 1693.75	"F": 5414}
{"v": 1	"t": 727076	"P": 1689.25	"F": 5588}
{"v": 1	"t": 727097	"P": 1693.0	"F": 5374}
{"v": 1	"t": 727117	"P": 1688.0	"F": 5446}
{"v": 1	"t": 727137	"P": 1702.25	"F": 5442}
{"v": 1	"t": 727158	"P": 1695.5	"F": 5423}
{"v": 1	"t": 727178	"P": 1692.75	"F": 5562}
{"v": 1	"t": 727198	"P": 1694.0	"F": 5390}
{"v": 1	"t": 727219	"P": 1695.25	"F": 5411}
{"v": 1	"t": 727239	"P": 1697.5	"F": 5496}
{"v": 1	"t": 727259	"P": 1694.25	"F": 5350}
{"v": 1	"t": 727279	"P": 1697.25	"F": 5540}
{"v": 1	"t": 727300	"P": 1699.25	"F": 5553}
{"v": 1	"t": 727320	"P": 1697.5	"F": 5539}
{"v": 1	"t": 727340	"P": 1691.25	"F": 5418}
{"v": 1	"t": 727361	"P": 1689.0	"F": 5459}
{"v": 1	"t": 727381	"P": 1700.75	"F": 5328}
{"v": 1	"t": 727401	"P": 1696.0	"F": 5450}
{"v": 1	"t": 727422	"P": 1696.0	"F": 5364}
{"v": 1	"t": 727442	"P": 1688.5	"F": 5328}
{"v": 1	"t": 727462	"P": 1702.0	"F": 5335}
{"v": 1	"t": 727483	"P": 1692.0	"F": 5530}
{"v": 1	"t": 727503	"P": 1692.5	"F": 5507}
{"v": 1	"t": 727523	"P": 1691.25	"F": 5500}
{"v": 1	"t": 727544	"P": 1695.0	"F": 5538}
{"v": 1	"t": 727564	"P": 1689.0	"F": 5483}
{"v": 1	"t": 727584	"P": 1691.5	"F": 5379}
{"v": 1	"t": 727605	"P": 1697.25	"F": 5443}
{"v": 1	"t": 727625	"P": 1696.25	"F": 5578}
{"v": 1	"t": 727645	"P": 1687.25	"F": 5211}
{"v": 1	"t": 727665	"P": 1693.0	"F": 5588}
{"v": 1	"t": 727686	"P": 1695.25	"F": 5445}
{"v": 1	"t": 727706	"P": 1700.0	"F": 5408}
{"v": 1	"t": 727726	"P": 1697.75	"F": 5568}
{"v": 1	"t": 727747	"P": 1695.75	"F": 5560	"C": 47.71	"D": 3139	"sn": 54091779688249	"file": "/data/device_log/data0000.out"}
{"v": 1	"t": 727767	"P": 1693.75	"F": 5395}
{"v": 1	"t": 727787	"P": 1693.25	"F": 5445}
{"v": 1	"t": 727808	"P": 1697.0	"F": 5323}
{"v": 1	"t": 727828	"P": 1692.75	"F": 5208}
{"v": 1	"t": 727848	"P": 1683.75	"F": 5303}
{"v": 1	"t": 727868	"P": 1694.5	"F": 5325}
{"v": 1	"t": 727889	"P": 1691.5	"F": 5317}
{"v": 1	"t": 727909	"P": 1691.5	"F": 5385}
{"v": 1	"t": 727929	"P": 1689.25	"F": 5351}
{"v": 1	"t": 727950	"P": 1700.5	"F": 5538}
{"v": 1	"t": 727970	"P": 1686.5	"F": 5447}
{"v": 1	"t": 727990	"P": 1692.25	"F": 5495}
{"v": 1	"t": 728011	"P": 1698.5	"F": 5542}
{"v": 1	"t": 728031	"P": 1689.25	"F": 5339}
{"v": 1	"t": 728051	"P": 1693.0	"F": 5476}
{"v": 1	"t": 728071	"P": 1689.0	"F": 5287}
{"v": 1	"t": 728092	"P": 1700.0	"F": 5433}
{"v": 1	"t": 728112	"P": 1693.0	"F": 5262}
{"v": 1	"t": 728132	"P": 1698.25	"F": 5532}
{"v": 1	"t": 728153	"P": 1692.25	"F": 5539}
{"v": 1	"t": 728174	"P": 1695.25	"F": 5475}
{"v": 1	"t": 728194	"P": 1691.0	"F": 5470}
{"v": 1	"t": 728214	"P": 1694.75	"F": 5403}
{"v": 1	"t": 728234	"P": 1694.5	"F": 5570}
{"v": 1	"t": 728255	"P": 1693.25	"F": 5479}
{"v": 1	"t": 728275	"P": 1697.25	"F": 5373}
{"v": 1	"t": 728295	"P": 1687.75	"F": 5266}
{"v": 1	"t": 728316	"P": 1693.0	"F": 5403}
{"v": 1	"t": 728336	"P": 1695.5	"F": 5453}
{"v": 1	"t": 728356	"P": 1698.75	"F": 5350}
{"v": 1	"t": 728376	"P": 1694.5	"F": 5406}
{"v": 1	"t": 728397	"P": 1689.5	"F": 5374}
{"v": 1	"t": 728417	"P": 1693.5	"F": 5562}
{"v": 1	"t": 728437	"P": 1705.75	"F": 5632}
{"v": 1	"t": 728458	"P": 1694.0	"F": 5394}
{"v": 1	"t": 728478	"P": 1691.25	"F": 5453}
{"v": 1	"t": 728498	"P": 1693.5	"F": 5382}
{"v": 1	"t": 728519	"P": 1693.25	"F": 5583}
{"v": 1	"t": 728539	"P": 1693.0	"F": 5413}
{"v": 1	"t": 728559	"P": 1689.5	"F": 5494}
{"v": 1	"t": 728579	"P": 1694.5	"F": 5291}
{"v": 1	"t": 728600	"P": 1695.75	"F": 5387}
{"v": 1	"t": 728620	"P": 1689.25	"F": 5461}
{"v": 1	"t": 728640	"P": 1694.5	"F": 5454}
{"v": 1	"t": 728661	"P": 1689.5	"F": 5343}
{"v": 1	"t": 728681	"P": 1689.0	"F": 5438}
{"v": 1	"t": 728701	"P": 1695.25	"F": 5705}
{"v": 1	"t": 728722	"P": 1686.25	"F": 5441}
{"v": 1	"t": 728742	"P": 1694.5	"F": 5379}
{"v": 1	"t": 728763	"P": 1692.25	"F": 5404	"C": 47.66	"D": 3139	"sn": 54091779688249	"file": "/data/device_log/data0000.out"}
{"v": 1	"t": 728783	"P": 1684.5	"F": 5219}
{"v": 1	"t": 728803	"P": 1701.0	"F": 5482}
{"v": 1	"t": 728824	"P": 1698.75	"F": 5437}
{"v": 1	"t": 728844	"P": 1695.25	"F": 5466}
{"v": 1	"t": 728864	"P": 1690.0	"F": 5518}
{"v": 1	"t": 728885	"P": 1701.5	"F": 5629}
{"v": 1	"t": 728905	"P": 1693.25	"F": 5410}
{"v": 1	"t": 728926	"P": 1682.5	"F": 5193}
{"v": 1	"t": 728946	"P": 1692.75	"F": 5412}
{"v": 1	"t": 728966	"P": 1702.75	"F": 5361}
{"v": 1	"t": 728987	"P": 1692.25	"F": 5599}
{"v": 1	"t": 729007	"P": 1694.0	"F": 5460}
{"v": 1	"t": 729027	"P": 1700.75	"F": 5456}
{"v": 1	"t": 729048	"P": 1692.5	"F": 5474}
{"v": 1	"t": 729068	"P": 1696.5	"F": 5571}
{"v": 1	"t": 729088	"P": 1690.25	"F": 5373}
{"v": 1	"t": 729109	"P": 1701.5	"F": 5461}
{"v": 1	"t": 729129	"P": 1691.25	"F": 5523}
{"v": 1	"t": 729150	"P": 1693.75	"F": 5510}
{"v": 1	"t": 729170	"P": 1692.75	"F": 5452}
{"v": 1	"t": 729190	"P": 1693.75	"F": 5428}
{"v": 1	"t": 729211	"P": 1691.25	"F": 5415}
{"v": 1	"t": 729231	"P": 1693.25	"F": 5468}
{"v": 1	"t": 729252	"P": 1689.25	"F": 5421}
{"v": 1	"t": 729272	"P": 1687.25	"F": 5114}
{"v": 1	"t": 729293	"P": 1691.25	"F": 5512}
{"v": 1	"t": 729313	"P": 1692.5	"F": 5480}
{"v": 1	"t": 729333	"P": 1696.75	"F": 5399}
{"v": 1	"t": 729354	"P": 1690.5	"F": 5412}
{"v": 1	"t": 729374	"P": 1694.25	"F": 5522}
{"v": 1	"t": 729394	"P": 1689.25	"F": 5440}
{"v": 1	"t": 729415	"P": 1692.75	"F": 5501}
{"v": 1	"t": 729435	"P": 1689.0	"F": 5444}
{"v": 1	"t": 729456	"P": 1695.0	"F": 5214}
{"v": 1	"t": 729476	"P": 1701.5	"F": 5437}
{"v": 1	"t": 729496	"P": 1699.75	"F": 5428}
{"v": 1	"t": 729517	"P": 1702.75	"F": 5483}
{"v": 1	"t": 729537	"P": 1694.5	"F": 5415}
{"v": 1	"t": 729558	"P": 1702.75	"F": 5506}
{"v": 1	"t": 729578	"P": 1689.5	"F": 5483}
{"v": 1	"t": 729598	"P": 1691.75	"F": 5392}
{"v": 1	"t": 729619	"P": 1689.0	"F": 5302}
{"v": 1	"t": 729639	"P": 1695.0	"F": 5477}
{"v": 1	"t": 729659	"P": 1682.0	"F": 5367}
{"v": 1	"t": 729680	"P": 1694.25	"F": 5472}
{"v": 1	"t": 729700	"P": 1696.25	"F": 5594}
{"v": 1	"t": 729721	"P": 1692.25	"F": 5286}
{"v": 1	"t": 729741	"P": 1692.25	"F": 5407}
{"v": 1	"t": 729761	"P": 1694.5	"F": 5538}
{"v": 1	"t": 729782	"P": 1692.5	"F": 5417	"C": 47.66	"D": 3139	"sn": 54091779688249	"file": "/data/device_log/data0000.out"}
{"v": 1	"t": 729802	"P": 1692.5	"F": 5353}
{"v": 1	"t": 729822	"P": 1698.75	"F": 5475}
{"v": 1	"t": 729843	"P": 1690.0	"F": 5372}
{"v": 1	"t": 729863	"P": 1691.5	"F": 5403}
{"v": 1	"t": 729884	"P": 1695.25	"F": 5252}
{"v": 1	"t": 729904	"P": 1689.75	"F": 5427}
{"v": 1	"t": 729924	"P": 1694.25	"F": 5374}
{"v": 1	"t": 729945	"P": 1700.25	"F": 5457}
{"v": 1	"t": 729965	"P": 1695.0	"F": 5486}
{"v": 1	"t": 729985	"P": 1690.5	"F": 5499}
{"v": 1	"t": 730006	"P": 1685.25	"F": 5364}
{"v": 1	"t": 730026	"P": 1700.75	"F": 5499}
{"v": 1	"t": 730047	"P": 1695.0	"F": 5396}
{"v": 1	"t": 730067	"P": 1691.25	"F": 5484}
{"v": 1	"t": 730087	"P": 1692.0	"F": 5443}
{"v": 1	"t": 730108	"P": 1695.0	"F": 5508}
{"v": 1	"t": 730128	"P": 1688.5	"F": 5529}
{"v": 1	"t": 730148	"P": 1696.75	"F": 5458}
{"v": 1	"t": 730169	"P": 1690.5	"F": 5394}
{"v": 1	"t": 730189	"P": 1689.5	"F": 5347}
{"v": 1	"t": 730210	"P": 1688.5	"F": 5270}
{"v": 1	"t": 730230	"P": 1689.0	"F": 5116}
{"v": 1	"t": 730250	"P": 1692.25	"F": 5227}
{"v": 1	"t": 730271	"P": 1691.25	"F": 5376}
{"v": 1	"t": 730291	"P": 1695.0	"F": 5377}
{"v": 1	"t": 730311	"P": 1687.0	"F": 5557}
{"v": 1	"t": 730332	"P": 1690.0	"F": 5408}
{"v": 1	"t": 730352	"P": 1688.75	"F": 5451}
{"v": 1	"t": 730373	"P": 1692.75	"F": 5561}
{"v": 1	"t": 730393	"P": 1690.0	"F": 5332}
{"v": 1	"t": 730413	"P": 1692.75	"F": 5376}
{"v": 1	"t": 730434	"P": 1702.25	"F": 5480}
{"v": 1	"t": 730454	"P": 1693.5	"F": 5299}
{"v": 1	"t": 730474	"P": 1688.75	"F": 5522}
{"v": 1	"t": 730495	"P": 1690.0	"F": 5321}
{"v": 1	"t": 730515	"P": 1696.0	"F": 5320}
{"v": 1	"t": 730536	"P": 1695.0	"F": 5272}
{"v": 1	"t": 730556	"P": 1699.25	"F": 5379}
{"v": 1	"t": 730576	"P": 1694.0	"F": 5488}
{"v": 1	"t": 730597	"P": 1691.75	"F": 5224}
{"v": 1	"t": 730617	"P": 1694.0	"F": 5346}
{"v": 1	"t": 730637	"P": 1699.0	"F": 5514}
{"v": 1	"t": 730658	"P": 1691.75	"F": 5501}
{"v": 1	"t": 730678	"P": 1697.75	"F": 5190}
{"v": 1	"t": 730698	"P": 1684.0	"F": 5358}
{"v": 1	"t": 730719	"P": 1695.5	"F": 5351}
{"v": 1	"t": 730739	"P": 1687.75	"F": 5452}
{"v": 1	"t": 730760	"P": 1688.25	"F": 5386}
{"v": 1	"t": 730780	"P": 1698.75	"F": 5582}
{"v": 1	"t": 730800	"P": 1693.5	"F": 5344	"C": 47.655	"D": 3139	"sn": 54091779688249	"file": "/data/device_log/data0000.out"}
{"v": 1	"t": 730821	"P": 1694.75	"F": 5585}
{"v": 1	"t": 730841	"P": 1692.5	"F": 5482}
{"v": 1	"t": 730861	"P": 1690.5	"F": 5463}
{"v": 1	"t": 730882	"P": 1693.75	"F": 5376}
{"v": 1	"t": 730902	"P": 1694.25	"F": 5582}
{"v": 1	"t": 730923	"P": 1695.75	"F": 5312}
{"v": 1	"t": 730943	"P": 1689.75	"F": 5466}
{"v": 1	"t": 730963	"P": 1691.0	"F": 5496}
{"v": 1	"t": 730984	"P": 1703.75	"F": 5590}
{"v": 1	"t": 731004	"P": 1684.75	"F": 5346}
{"v": 1	"t": 731025	"P": 1698.75	"F": 5456}
{"v": 1	"t": 731045	"P": 1698.0	"F": 5492}
{"v": 1	"t": 731065	"P": 1688.5	"F": 5505}
{"v": 1	"t": 731086	"P": 1686.25	"F": 5393}
{"v": 1	"t": 731106	"P": 1692.75	"F": 5440}
{"v": 1	"t": 731126	"P": 1693.25	"F": 5385}
{"v": 1	"t": 731147	"P": 1690.5	"F": 5441}
{"v": 1	"t": 731167	"P": 1697.75	"F": 5557}
{"v": 1	"t": 731188	"P": 1689.25	"F": 5473}
{"v": 1	"t": 731208	"P": 1696.5	"F": 5278}
{"v": 1	"t": 731228	"P": 1685.75	"F": 5332}
{"v": 1	"t": 731249	"P": 1694.5	"F": 5424}
{"v": 1	"t": 731269	"P": 1690.25	"F": 5395}
{"v": 1	"t": 731289	"P": 1691.5	"F": 5281}
{"v": 1	"t": 731310	"P": 1693.0	"F": 5442}
{"v": 1	"t": 731330	"P": 1694.5	"F": 5330}
{"v": 1	"t": 731351	"P": 1693.75	"F": 5450}
{"v": 1	"t": 731371	"P": 1696.5	"F": 5280}
{"v": 1	"t": 731391	"P": 1700.5	"F": 5427}
{"v": 1	"t": 731412	"P": 1689.25	"F": 5281}
{"v": 1	"t": 731432	"P": 1694.25	"F": 5473}
{"v": 1	"t": 731452	"P": 1689.25	"F": 5386}
{"v": 1	"t": 731473	"P": 1687.0	"F": 5410}
{"v": 1	"t": 731493	"P": 1694.75	"F": 5474}
{"v": 1	"t": 731514	"P": 1696.75	"F": 5686}
{"v": 1	"t": 731534	"P": 1693.25	"F": 5507}
{"v": 1	"t": 731554	"P": 1691.25	"F": 5404}
{"v": 1	"t": 731575	"P": 1701.0	"F": 5311}
{"v": 1	"t": 731595	"P": 1692.0	"F": 5467}
{"v": 1	"t": 731616	"P": 1685.75	"F": 5533}
{"v": 1	"t": 731636	"P": 1693.25	"F": 5287}
{"v": 1	"t": 731656	"P": 1689.25	"F": 5546}
{"v": 1	"t": 731677	"P": 1683.5	"F": 5314}
{"v": 1	"t": 731697	"P": 1695.0	"F": 5310}
{"v": 1	"t": 731718	"P": 1695.25	"F": 5439}
{"v": 1	"t": 731738	"P": 1697.0	"F": 5530}
{"v": 1	"t": 731758	"P": 1690.0	"F": 5418}
{"v": 1	"t": 731779	"P": 1697.0	"F": 5394}
{"v": 1	"t": 731799	"P": 1685.25	"F": 5474}
{"v": 1	"t": 731820	"P": 1693.5	"F": 5387	"C": 47.67	"D": 3139	"sn": 54091779688249	"file": "/data/device_log/data0000.out"}
{"v": 1	"t": 731840	"P": 1695.75	"F": 5531}
{"v": 1	"t": 731861	"P": 1685.5	"F": 5412}
{"v": 1	"t": 731881	"P": 1697.0	"F": 5558}
{"v": 1	"t": 731901	"P": 1691.5	"F": 5345}
{"v": 1	"t": 731922	"P": 1688.75	"F": 5437}
{"v": 1	"t": 731942	"P": 1697.0	"F": 5332}
{"v": 1	"t": 731962	"P": 1703.5	"F": 5306}
{"v": 1	"t": 731983	"P": 1687.5	"F": 5370}
{"v": 1	"t": 732003	"P": 1695.25	"F": 5431}
{"v": 1	"t": 732023	"P": 1697.0	"F": 5331}
{"v": 1	"t": 732044	"P": 1695.75	"F": 5335}
{"v": 1	"t": 732064	"P": 1691.0	"F": 5649}
{"v": 1	"t": 732085	"P": 1700.0	"F": 5296}
{"v": 1	"t": 732105	"P": 1696.75	"F": 5598}
{"v": 1	"t": 732125	"P": 1699.75	"F": 5331}
{"v": 1	"t": 732146	"P": 1680.0	"F": 5360}
{"v": 1	"t": 732166	"P": 1696.75	"F": 5422}
{"v": 1	"t": 732186	"P": 1685.25	"F": 5531}
{"v": 1	"t": 732207	"P": 1689.0	"F": 5498}
{"v": 1	"t": 732227	"P": 1697.25	"F": 5376}
{"v": 1	"t": 732248	"P": 1695.5	"F": 5446}
{"v": 1	"t": 732268	"P": 1692.5	"F": 5416}
{"v": 1	"t": 732288	"P": 1691.0	"F": 5445}
{"v": 1	"t": 732309	"P": 1698.0	"F": 5582}
{"v": 1	"t": 732329	"P": 1693.75	"F": 5526}
{"v": 1	"t": 732349	"P": 1690.5	"F": 5485}
{"v": 1	"t": 732370	"P": 1695.25	"F": 5632}
{"v": 1	"t": 732390	"P": 1699.0	"F": 5437}
{"v": 1	"t": 732411	"P": 1691.75	"F": 5533}
{"v": 1	"t": 732431	"P": 1691.5	"F": 5247}
{"v": 1	"t": 732451	"P": 1693.75	"F": 5188}
{"v": 1	"t": 732472	"P": 1685.25	"F": 5461}
{"v": 1	"t": 732492	"P": 1697.75	"F": 5260}
{"v": 1	"t": 732513	"P": 1695.0	"F": 5522}
{"v": 1	"t": 732533	"P": 1682.0	"F": 5247}
{"v": 1	"t": 732553	"P": 1697.25	"F": 5371}
{"v": 1	"t": 732574	"P": 1700.75	"F": 5341}
{"v": 1	"t": 732594	"P": 1689.25	"F": 5322}
{"v": 1	"t": 732614	"P": 1692.0	"F": 5353}
{"v": 1	"t": 732635	"P": 1698.25	"F": 5488}
{"v": 1	"t": 732655	"P": 1687.5	"F": 5498}
{"v": 1	"t": 732676	"P": 1686.75	"F": 5334}
{"v": 1	"t": 732696	"P": 1702.0	"F": 5696}
{"v": 1	"t": 732716	"P": 1688.5	"F": 5377}
{"v": 1	"t": 732737	"P": 1692.75	"F": 5553}
{"v": 1	"t": 732757	"P": 1698.25	"F": 5466}
{"v": 1	"t": 732777	"P": 1692.75	"F": 5459}
{"v": 1	"t": 732798	"P": 1679.5	"F": 5468}
{"v": 1	"t": 732818	"P": 1698.25	"F": 5599}
{"v": 1	"t": 732838	"P": 1698.0	"F": 5519	"C": 47.68	"D": 3139	"sn": 54091779688249	"file": "/data/device_log/data0000.out"}
{"v": 1	"t": 732859	"P": 1692.5	"F": 5389}
{"v": 1	"t": 732879	"P": 1693.5	"F": 5551}
{"v": 1	"t": 732900	"P": 1691.0	"F": 5278}
{"v": 1	"t": 732920	"P": 1701.5	"F": 5491}
{"v": 1	"t": 732940	"P": 1688.25	"F": 5366}
{"v": 1	"t": 732961	"P": 1688.25	"F": 5392}
{"v": 1	"t": 732981	"P": 1699.0	"F": 5326}
{"v": 1	"t": 733001	"P": 1698.75	"F": 5474}
{"v": 1	"t": 733022	"P": 1690.25	"F": 5495}
{"v": 1	"t": 733042	"P": 1699.0	"F": 5267}
{"v": 1	"t": 733063	"P": 1694.25	"F": 5382}
{"v": 1	"t": 733083	"P": 1687.25	"F": 5476}
{"v": 1	"t": 733103	"P": 1698.75	"F": 5548}
{"v": 1	"t": 733124	"P": 1687.75	"F": 5380}
{"v": 1	"t": 733144	"P": 1688.25	"F": 5496}
{"v": 1	"t": 733165	"P": 1697.25	"F": 5394}
{"v": 1	"t": 733185	"P": 1693.25	"F": 5489}
{"v": 1	"t": 733205	"P": 1691.25	"F": 5455}
{"v": 1	"t": 733226	"P": 1691.0	"F": 5391}
{"v": 1	"t": 733246	"P": 1699.5	"F": 5357}
{"v": 1	"t": 733266	"P": 1684.75	"F": 5391}
{"v": 1	"t": 733287	"P": 1687.5	"F": 5441}
{"v": 1	"t": 733307	"P": 1691.0	"F": 5303}
{"v": 1	"t": 733328	"P": 1693.25	"F": 5296}
{"v": 1	"t": 733348	"P": 1689.75	"F": 5369}
{"v": 1	"t": 733368	"P": 1692.5	"F": 5532}
{"v": 1	"t": 733389	"P": 1693.5	"F": 5389}
{"v": 1	"t": 733409	"P": 1688.75	"F": 5582}
{"v": 1	"t": 733429	"P": 1695.5	"F": 5451}
{"v": 1	"t": 733450	"P": 1690.0	"F": 5355}
{"v": 1	"t": 733470	"P": 1690.5	"F": 5251}
{"v": 1	"t": 733491	"P": 1693.25	"F": 5438}
{"v": 1	"t": 733511	"P": 1696.25	"F": 5410}
{"v": 1	"t": 733531	"P": 1702.5	"F": 5492}
{"v": 1	"t": 733552	"P": 1676.5	"F": 5346}
{"v": 1	"t": 733572	"P": 1704.25	"F": 5308}
{"v": 1	"t": 733592	"P": 1687.0	"F": 5449}
{"v": 1	"t": 733613	"P": 1690.25	"F": 5482}
{"v": 1	"t": 733633	"P": 1694.25	"F": 5257}
{"v": 1	"t": 733654	"P": 1700.75	"F": 5568}
{"v": 1	"t": 733674	"P": 1695.75	"F": 5436}
{"v": 1	"t": 733694	"P": 1693.75	"F": 5532}
{"v": 1	"t": 733715	"P": 1686.0	"F": 5445}
{"v": 1	"t": 733735	"P": 1698.25	"F": 5384}
{"v": 1	"t": 733755	"P": 1692.5	"F": 5490}
{"v": 1	"t": 733776	"P": 1689.5	"F": 5287}
{"v": 1	"t": 733796	"P": 1689.0	"F": 5447}
{"v": 1	"t": 733817	"P": 1692.25	"F": 5473}
{"v": 1	"t": 733837	"P": 1695.0	"F": 5307}
{"v": 1	"t": 733857	"P": 1689.0	"F": 5476	"C": 47.65	"D": 3139	"sn": 54091779688249	"file": "/data/device_log/data0000.out"}
{"v": 1	"t": 733878	"P": 1692.5	"F": 5475}
{"v": 1	"t": 733898	"P": 1686.75	"F": 5531}
{"v": 1	"t": 733918	"P": 1691.75	"F": 5170}
{"v": 1	"t": 733939	"P": 1695.75	"F": 5467}
{"v": 1	"t": 733959	"P": 1693.75	"F": 5479}
{"v": 1	"t": 733980	"P": 1686.5	"F": 5605}
{"v": 1	"t": 734000	"P": 1698.0	"F": 5318}
{"v": 1	"t": 734020	"P": 1691.25	"F": 5546}
{"v": 1	"t": 734041	"P": 1697.0	"F": 5262}
{"v": 1	"t": 734061	"P": 1698.25	"F": 5454}
{"v": 1	"t": 734081	"P": 1688.0	"F": 5440}
{"v": 1	"t": 734102	"P": 1691.0	"F": 5369}
{"v": 1	"t": 734122	"P": 1689.5	"F": 5499}
{"v": 1	"t": 734142	"P": 1695.5	"F": 5413}
{"v": 1	"t": 734163	"P": 1697.25	"F": 5551}
{"v": 1	"t": 734183	"P": 1698.25	"F": 5322}
{"v": 1	"t": 734204	"P": 1693.75	"F": 5348}
{"v": 1	"t": 734224	"P": 1699.75	"F": 5506}
{"v": 1	"t": 734244	"P": 1684.0	"F": 5396}
{"v": 1	"t": 734265	"P": 1698.0	"F": 5313}
{"v": 1	"t": 734285	"P": 1698.25	"F": 5470}
{"v": 1	"t": 734306	"P": 1681.75	"F": 5644}
{"v": 1	"t": 734326	"P": 1693.5	"F": 5526}
{"v": 1	"t": 734346	"P": 1691.0	"F": 5257}
{"v": 1	"t": 734367	"P": 1688.25	"F": 5480}
{"v": 1	"t": 734387	"P": 1695.25	"F": 5329}
{"v": 1	"t": 734407	"P": 1692.5	"F": 5457}
{"v": 1	"t": 734428	"P": 1684.75	"F": 5365}
{"v": 1	"t": 734448	"P": 1689.5	"F": 5396}
{"v": 1	"t": 734469	"P": 1690.75	"F": 5322}
{"v": 1	"t": 734489	"P": 1697.25	"F": 5329}
{"v": 1	"t": 734509	"P": 1693.0	"F": 5459}
{"v": 1	"t": 734530	"P": 1685.25	"F": 5306}
{"v": 1	"t": 734550	"P": 1693.25	"F": 5471}
{"v": 1	"t": 734570	"P": 1696.5	"F": 5525}
{"v": 1	"t": 734591	"P": 1691.5	"F": 5414}
{"v": 1	"t": 734611	"P": 1704.0	"F": 5420}
{"v": 1	"t": 734632	"P": 1683.0	"F": 5442}
{"v": 1	"t": 734652	"P": 1699.5	"F": 5353}
{"v": 1	"t": 734672	"P": 1690.0	"F": 5398}
{"v": 1	"t": 734693	"P": 1691.0	"F": 5388}
{"v": 1	"t": 734713	"P": 1689.5	"F": 5358}
{"v": 1	"t": 734733	"P": 1690.0	"F": 5445}
{"v": 1	"t": 734754	"P": 1689.25	"F": 5468}
{"v": 1	"t": 734774	"P": 1683.75	"F": 5434}
{"v": 1	"t": 734794	"P": 1693.0	"F": 5554}
{"v": 1	"t": 734815	"P": 1697.25	"F": 5189}
{"v": 1	"t": 734835	"P": 1691.0	"F": 5481}
{"v": 1	"t": 734855	"P": 1688.5	"F": 5351}
{"v": 1	"t": 734876	"P": 1696.5	"F": 5521	"C": 47.655	"D": 3139	"sn": 54091779688249	"file": "/data/device_log/data0000.out"}
{"v": 1	"t": 734896	"P": 1693.5	"F": 5185}
{"v": 1	"t": 734916	"P": 1700.0	"F": 5573}
{"v": 1	"t": 734937	"P": 1689.0	"F": 5231}
{"v": 1	"t": 734957	"P": 1695.5	"F": 5515}
{"v": 1	"t": 734977	"P": 1697.0	"F": 5501}
{"v": 1	"t": 734998	"P": 1692.75	"F": 5604}
{"v": 1	"t": 735018	"P": 1690.5	"F": 5349}
{"v": 1	"t": 735038	"P": 1698.5	"F": 5602}
{"v": 1	"t": 735059	"P": 1689.5	"F": 5440}
{"v": 1	"t": 735079	"P": 1692.0	"F": 5448}
{"v": 1	"t": 735099	"P": 1684.25	"F": 5355}
{"v": 1	"t": 735120	"P": 1697.25	"F": 5560}
{"v": 1	"t": 735140	"P": 1692.75	"F": 5423}
{"v": 1	"t": 735160	"P": 1688.5	"F": 5556}
{"v": 1	"t": 735181	"P": 1696.5	"F": 5229}
{"v": 1	"t": 735201	"P": 1698.5	"F": 5473}
{"v": 1	"t": 735222	"P": 1681.75	"F": 5341}
{"v": 1	"t": 735242	"P": 1686.5	"F": 5516}
{"v": 1	"t": 735262	"P": 1700.25	"F": 5540}
{"v": 1	"t": 735282	"P": 1690.5	"F": 5415}
{"v": 1	"t": 735303	"P": 1690.25	"F": 5146}
{"v": 1	"t": 735323	"P": 1693.0	"F": 5290}
{"v": 1	"t": 735343	"P": 1696.0	"F": 5366}
{"v": 1	"t": 735364	"P": 1693.25	"F": 5338}
{"v": 1	"t": 735384	"P": 1685.5	"F": 5455}
{"v": 1	"t": 735404	"P": 1690.75	"F": 5329}
{"v": 1	"t": 735425	"P": 1687.5	"F": 5524}
{"v": 1	"t": 735445	"P": 1699.25	"F": 5516}
{"v": 1	"t": 735465	"P": 1689.0	"F": 5268}
{"v": 1	"t": 735485	"P": 1690.0	"F": 5488}
{"v": 1	"t": 735506	"P": 1690.75	"F": 5356}
{"v": 1	"t": 735526	"P": 1688.75	"F": 5497}
{"v": 1	"t": 735546	"P": 1691.75	"F": 5509}
{"v": 1	"t": 735567	"P": 1690.75	"F": 5364}
{"v": 1	"t": 735587	"P": 1696.0	"F": 5498}
{"v": 1	"t": 735607	"P": 1695.25	"F": 5376}
{"v": 1	"t": 735627	"P": 1695.0	"F": 5393}
{"v": 1	"t": 735648	"P": 1696.25	"F": 5420}
{"v": 1	"t": 735668	"P": 1684.5	"F": 5509}
{"v": 1	"t": 735688	"P": 1691.0	"F": 5480}
{"v": 1	"t": 735709	"P": 1698.25	"F": 5417}
{"v": 1	"t": 735729	"P": 1691.75	"F": 5453}
{"v": 1	"t": 735749	"P": 1691.0	"F": 5379}
{"v": 1	"t": 735770	"P": 1688.75	"F": 5426}
{"v": 1	"t": 735790	"P": 1697.25	"F": 5454}
{"v": 1	"t": 735810	"P": 1693.0	"F": 5365}
{"v": 1	"t": 735830	"P": 1693.25	"F": 5410}
{"v": 1	"t": 735851	"P": 1691.0	"F": 5218}
{"v": 1	"t": 735871	"P": 1691.75	"F": 5434}
{"v": 1	"t": 735891	"P": 1697.25	"F": 5377	"C": 47.635	"D": 3139	"sn": 54091779688249	"file": "/data/device_log/data0000.out"}
{"v": 1	"t": 735912	"P": 1684.0	"F": 5469}
{"v": 1	"t": 735932	"P": 1690.75	"F": 5205}
{"v": 1	"t": 735952	"P": 1701.75	"F": 5647}
{"v": 1	"t": 735973	"P": 1688.75	"F": 5549}
{"v": 1	"t": 735993	"P": 1686.0	"F": 5379}
{"v": 1	"t": 736013	"P": 1693.5	"F": 5388}
{"v": 1	"t": 736033	"P": 1692.25	"F": 5423}
{"v": 1	"t": 736054	"P": 1691.25	"F": 5547}
{"v": 1	"t": 736074	"P": 1696.0	"F": 5322}
{"v": 1	"t": 736094	"P": 1694.0	"F": 5306}
{"v": 1	"t": 736115	"P": 1706.25	"F": 5532}
{"v": 1	"t": 736135	"P": 1692.25	"F": 5534}
{"v": 1	"t": 736155	"P": 1686.5	"F": 5464}
{"v": 1	"t": 736176	"P": 1696.25	"F": 5180}
{"v": 1	"t": 736196	"P": 1691.75	"F": 5447}
{"v": 1	"t": 736216	"P": 1692.75	"F": 5508}
{"v": 1	"t": 736236	"P": 1692.25	"F": 5349}
{"v": 1	"t": 736257	"P": 1693.25	"F": 5450}
{"v": 1	"t": 736277	"P": 1694.0	"F": 5498}
{"v": 1	"t": 736297	"P": 1690.0	"F": 5448}
{"v": 1	"t": 736318	"P": 1696.75	"F": 5442}
{"v": 1	"t": 736338	"P": 1684.75	"F": 5360}
{"v": 1	"t": 736358	"P": 1693.25	"F": 5518}
{"v": 1	"t": 736378	"P": 1700.75	"F": 5358}
{"v": 1	"t": 736399	"P": 1688.75	"F": 5428}
{"v": 1	"t": 736419	"P": 1688.25	"F": 5605}
{"v": 1	"t": 736439	"P": 1684.75	"F": 5332}
{"v": 1	"t": 736460	"P": 1693.5	"F": 5554}
{"v": 1	"t": 736480	"P": 1688.5	"F": 5331}
{"v": 1	"t": 736500	"P": 1697.5	"F": 5508}
{"v": 1	"t": 736521	"P": 1688.5	"F": 5472}
{"v": 1	"t": 736541	"P": 1695.25	"F": 5439}
{"v": 1	"t": 736561	"P": 1692.75	"F": 5452}
{"v": 1	"t": 736582	"P": 1687.25	"F": 5409}
{"v": 1	"t": 736602	"P": 1697.25	"F": 5656}
{"v": 1	"t": 736622	"P": 1695.5	"F": 5271}
{"v": 1	"t": 736643	"P": 1688.25	"F": 5497}
{"v": 1	"t": 736663	"P": 1692.25	"F": 5410}
{"v": 1	"t": 736683	"P": 1692.5	"F": 5432}
{"v": 1	"t": 736703	"P": 1694.0	"F": 5235}
{"v": 1	"t": 736724	"P": 1690.5	"F": 5364}
{"v": 1	"t": 736744	"P": 1687.0	"F": 5485}
{"v": 1	"t": 736764	"P": 1696.0	"F": 5511}
{"v": 1	"t": 736785	"P": 1688.5	"F": 5439}
{"v": 1	"t": 736805	"P": 1693.0	"F": 5451}
{"v": 1	"t": 736825	"P": 1687.5	"F": 5320}
{"v": 1	"t": 736845	"P": 1688.75	"F": 5373}
{"v": 1	"t": 736866	"P": 1681.0	"F": 5280}
{"v": 1	"t": 736886	"P": 1697.0	"F": 5640}
{"v": 1	"t": 736906	"P": 1688.25	"F": 5489	"C": 47.645	"D": 3139	"sn": 54091779688249	"file": "/data/device_log/data0000.out"}
{"v": 1	"t": 736927	"P": 1689.75	"F": 5585}
{"v": 1	"t": 736947	"P": 1686.5	"F": 5613}
{"v": 1	"t": 736967	"P": 1695.75	"F": 5235}
{"v": 1	"t": 736987	"P": 1687.75	"F": 5431}
{"v": 1	"t": 737008	"P": 1691.0	"F": 5476}
{"v": 1	"t": 737028	"P": 1690.0	"F": 5295}
{"v": 1	"t": 737049	"P": 1694.5	"F": 5493}
{"v": 1	"t": 737069	"P": 1689.0	"F": 5439}
{"v": 1	"t": 737089	"P": 1697.75	"F": 5483}
{"v": 1	"t": 737110	"P": 1698.25	"F": 5378}
{"v": 1	"t": 737130	"P": 1686.75	"F": 5457}
{"v": 1	"t": 737150	"P": 1691.75	"F": 5453}
{"v": 1	"t": 737171	"P": 1691.25	"F": 5332}
{"v": 1	"t": 737191	"P": 1692.5	"F": 5239}
{"v": 1	"t": 737212	"P": 1691.75	"F": 5435}
{"v": 1	"t": 737232	"P": 1684.5	"F": 5559}
{"v": 1	"t": 737252	"P": 1703.75	"F": 5273}
{"v": 1	"t": 737273	"P": 1690.0	"F": 5436}
{"v": 1	"t": 737293	"P": 1693.75	"F": 5514}
{"v": 1	"t": 737313	"P": 1688.75	"F": 5335}
{"v": 1	"t": 737334	"P": 1695.5	"F": 5564}
{"v": 1	"t": 737354	"P": 1687.25	"F": 5348}
{"v": 1	"t": 737374	"P": 1693.25	"F": 5308}
{"v": 1	"t": 737395	"P": 1698.0	"F": 5468}
{"v": 1	"t": 737415	"P": 1688.75	"F": 5450}
{"v": 1	"t": 737436	"P": 1691.0	"F": 5755}
{"v": 1	"t": 737456	"P": 1689.0	"F": 5323}
{"v": 1	"t": 737476	"P": 1688.75	"F": 5452}
{"v": 1	"t": 737497	"P": 1699.5	"F": 5617}
{"v": 1	"t": 737517	"P": 1683.5	"F": 5580}
{"v": 1	"t": 737537	"P": 1693.75	"F": 5327}
{"v": 1	"t": 737558	"P": 1691.25	"F": 5419}
{"v": 1	"t": 737578	"P": 1688.25	"F": 5490}
{"v": 1	"t": 737599	"P": 1697.0	"F": 5510}
{"v": 1	"t": 737619	"P": 1685.75	"F": 5565}
{"v": 1	"t": 737639	"P": 1693.0	"F": 5572}
{"v": 1	"t": 737660	"P": 1691.0	"F": 5373}
{"v": 1	"t": 737680	"P": 1693.25	"F": 5572}
{"v": 1	"t": 737700	"P": 1682.75	"F": 5346}
{"v": 1	"t": 737721	"P": 1692.5	"F": 5471}
{"v": 1	"t": 737741	"P": 1687.25	"F": 5449}
{"v": 1	"t": 737762	"P": 1694.25	"F": 5565}
{"v": 1	"t": 737782	"P": 1689.0	"F": 5375}
{"v": 1	"t": 737802	"P": 1686.75	"F": 5337}
{"v": 1	"t": 737823	"P": 1692.75	"F": 5406}
{"v": 1	"t": 737843	"P": 1687.5	"F": 5332}
{"v": 1	"t": 737863	"P": 1692.5	"F": 5395}
{"v": 1	"t": 737884	"P": 1692.75	"F": 5533}
{"v": 1	"t": 737904	"P": 1694.25	"F": 5435}
{"v": 1	"t": 737925	"P": 1690.75	"F": 5311	"C": 47.615	"D": 3139	"sn": 54091779688249	"file": "/data/device_log/data0000.out"}
{"v": 1	"t": 737945	"P": 1699.0	"F": 5357}
{"v": 1	"t": 737965	"P": 1693.25	"F": 5429}
{"v": 1	"t": 737986	"P": 1689.75	"F": 5438}
{"v": 1	"t": 738006	"P": 1686.25	"F": 5246}
{"v": 1	"t": 738026	"P": 1688.75	"F": 5581}
{"v": 1	"t": 738047	"P": 1681.25	"F": 5449}
{"v": 1	"t": 738067	"P": 1698.25	"F": 5423}
{"v": 1	"t": 738087	"P": 1694.25	"F": 5402}
{"v": 1	"t": 738108	"P": 1695.0	"F": 5411}
{"v": 1	"t": 738128	"P": 1691.75	"F": 5435}
{"v": 1	"t": 738149	"P": 1691.75	"F": 5515}
{"v": 1	"t": 738169	"P": 1690.75	"F": 5413}
{"v": 1	"t": 738189	"P": 1690.5	"F": 5429}
{"v": 1	"t": 738210	"P": 1690.75	"F": 5274}
{"v": 1	"t": 738230	"P": 1698.5	"F": 5555}
{"v": 1	"t": 738250	"P": 1688.75	"F": 5390}
{"v": 1	"t": 738271	"P": 1694.0	"F": 5406}
{"v": 1	"t": 738291	"P": 1694.75	"F": 5327}
{"v": 1	"t": 738312	"P": 1692.25	"F": 5522}
{"v": 1	"t": 738332	"P": 1693.25	"F": 5304}
{"v": 1	"t": 738352	"P": 1695.0	"F": 5403}
{"v": 1	"t": 738373	"P": 1686.5	"F": 5440}
{"v": 1	"t": 738393	"P": 1694.75	"F": 5532}
{"v": 1	"t": 738413	"P": 1690.0	"F": 5323}
{"v": 1	"t": 738434	"P": 1694.25	"F": 5357}
{"v": 1	"t": 738454	"P": 1693.0	"F": 5334}
{"v": 1	"t": 738474	"P": 1683.25	"F": 5400}
{"v": 1	"t": 738495	"P": 1695.5	"F": 5394}
{"v": 1	"t": 738515	"P": 1691.5	"F": 5648}
{"v": 1	"t": 738536	"P": 1692.0	"F": 5464}
{"v": 1	"t": 738556	"P": 1692.75	"F": 5544}
{"v": 1	"t": 738576	"P": 1693.5	"F": 5665}
{"v": 1	"t": 738597	"P": 1689.75	"F": 5619}
{"v": 1	"t": 738617	"P": 1686.75	"F": 5563}
{"v": 1	"t": 738637	"P": 1693.75	"F": 5408}
{"v": 1	"t": 738658	"P": 1691.75	"F": 5337}
{"v": 1	"t": 738678	"P": 1689.75	"F": 5279}
{"v": 1	"t": 738699	"P": 1701.0	"F": 5276}
{"v": 1	"t": 738719	"P": 1691.5	"F": 5461}
{"v": 1	"t": 738740	"P": 1688.5	"F": 5409}
{"v": 1	"t": 738760	"P": 1697.5	"F": 5391}
{"v": 1	"t": 738780	"P": 1690.25	"F": 5381}
{"v": 1	"t": 738801	"P": 1694.0	"F": 5381}
{"v": 1	"t": 738821	"P": 1693.0	"F": 5514}
{"v": 1	"t": 738842	"P": 1688.75	"F": 5292}
{"v": 1	"t": 738862	"P": 1687.75	"F": 5525}
{"v": 1	"t": 738882	"P": 1695.25	"F": 5573}
{"v": 1	"t": 738903	"P": 1689.0	"F": 5131}
{"v": 1	"t": 738923	"P": 1690.5	"F": 5673}
{"v": 1	"t": 738943	"P": 1692.25	"F": 5344	"C": 47.625	"D": 3139	"sn": 54091779688249	"file": "/data/device_log/data0000.out"}
{"v": 1	"t": 738964	"P": 1695.0	"F": 5432}
{"v": 1	"t": 738984	"P": 1690.25	"F": 5541}
{"v": 1	"t": 739005	"P": 1692.25	"F": 5604}
{"v": 1	"t": 739025	"P": 1686.0	"F": 5321}
{"v": 1	"t": 739045	"P": 1689.0	"F": 5474}
{"v": 1	"t": 739066	"P": 1680.75	"F": 5406}
{"v": 1	"t": 739086	"P": 1694.0	"F": 5337}
{"v": 1	"t": 739106	"P": 1691.5	"F": 5325}
{"v": 1	"t": 739127	"P": 1683.5	"F": 5529}
{"v": 1	"t": 739147	"P": 1693.25	"F": 5539}
{"v": 1	"t": 739168	"P": 1695.75	"F": 5357}
{"v": 1	"t": 739188	"P": 1695.25	"F": 5491}
{"v": 1	"t": 739208	"P": 1692.75	"F": 5280}
{"v": 1	"t": 739229	"P": 1696.5	"F": 5367}
{"v": 1	"t": 739249	"P": 1692.75	"F": 5600}
{"v": 1	"t": 739269	"P": 1692.0	"F": 5275}
{"v": 1	"t": 739290	"P": 1691.0	"F": 5514}
{"v": 1	"t": 739310	"P": 1692.25	"F": 5293}
{"v": 1	"t": 739330	"P": 1690.25	"F": 5600}
{"v": 1	"t": 739351	"P": 1696.5	"F": 5385}
{"v": 1	"t": 739371	"P": 1698.0	"F": 5341}
{"v": 1	"t": 739392	"P": 1683.5	"F": 5416}
{"v": 1	"t": 739412	"P": 1692.25	"F": 5206}
{"v": 1	"t": 739432	"P": 1693.25	"F": 5535}
{"v": 1	"t": 739453	"P": 1691.75	"F": 5353}
{"v": 1	"t": 739473	"P": 1693.5	"F": 5461}
{"v": 1	"t": 739494	"P": 1695.0	"F": 5490}
{"v": 1	"t": 739514	"P": 1688.25	"F": 5474}
{"v": 1	"t": 739534	"P": 1690.5	"F": 5315}
{"v": 1	"t": 739555	"P": 1694.75	"F": 5283}
{"v": 1	"t": 739575	"P": 1696.25	"F": 5546}
{"v": 1	"t": 739595	"P": 1684.5	"F": 5258}
{"v": 1	"t": 739616	"P": 1690.5	"F": 5467}
{"v": 1	"t": 739636	"P": 1695.0	"F": 5594}
{"v": 1	"t": 739656	"P": 1700.0	"F": 5490}
{"v": 1	"t": 739677	"P": 1692.0	"F": 5534}
{"v": 1	"t": 739697	"P": 1695.25	"F": 5291}
{"v": 1	"t": 739718	"P": 1695.0	"F": 5421}
{"v": 1	"t": 739738	"P": 1691.0	"F": 5537}
{"v": 1	"t": 739758	"P": 1695.75	"F": 5392}
{"v": 1	"t": 739779	"P": 1690.25	"F": 5369}
{"v": 1	"t": 739799	"P": 1690.25	"F": 5397}
{"v": 1	"t": 739819	"P": 1682.75	"F": 5241}
{"v": 1	"t": 739840	"P": 1698.5	"F": 5340}
{"v": 1	"t": 739860	"P": 1690.5	"F": 5381}
{"v": 1	"t": 739880	"P": 1689.0	"F": 5279}
{"v": 1	"t": 739901	"P": 1692.0	"F": 5460}
{"v": 1	"t": 739921	"P": 1700.5	"F": 5489}
{"v": 1	"t": 739942	"P": 1685.25	"F": 5438}
{"v": 1	"t": 739962	"P": 1695.0	"F": 5506	"C": 47.6	"D": 3139	"sn": 54091779688249	"file": "/data/device_log/data0000.out"}
{"v": 1	"t": 739982	"P": 1689.25	"F": 5512}
{"v": 1	"t": 740003	"P": 1688.25	"F": 5334}
{"v": 1	"t": 740023	"P": 1693.25	"F": 5340}
{"v": 1	"t": 740044	"P": 1689.25	"F": 5545}
{"v": 1	"t": 740064	"P": 1703.0	"F": 5352}
{"v": 1	"t": 740084	"P": 1684.75	"F": 5462}
{"v": 1	"t": 740105	"P": 1691.5	"F": 5115}
{"v": 1	"t": 740125	"P": 1699.25	"F": 5394}
{"v": 1	"t": 740145	"P": 1685.5	"F": 5387}
{"v": 1	"t": 740166	"P": 1693.75	"F": 5378}
{"v": 1	"t": 740186	"P": 1690.0	"F": 5274}
{"v": 1	"t": 740206	"P": 1684.25	"F": 5379}
{"v": 1	"t": 740227	"P": 1689.25	"F": 5416}
{"v": 1	"t": 740247	"P": 1688.75	"F": 5528}
{"v": 1	"t": 740268	"P": 1702.5	"F": 5375}
{"v": 1	"t": 740288	"P": 1688.25	"F": 5343}
{"v": 1	"t": 740308	"P": 1692.75	"F": 5311}
{"v": 1	"t": 740329	"P": 1699.25	"F": 5545}
{"v": 1	"t": 740349	"P": 1695.0	"F": 5257}
{"v": 1	"t": 740369	"P": 1688.75	"F": 5479}
{"v": 1	"t": 740390	"P": 1693.5	"F": 5369}
{"v": 1	"t": 740410	"P": 1691.75	"F": 5579}
{"v": 1	"t": 740430	"P": 1690.75	"F": 5335}
{"v": 1	"t": 740451	"P": 1697.75	"F": 5545}
{"v": 1	"t": 740471	"P": 1698.0	"F": 5412}
{"v": 1	"t": 740492	"P": 1688.25	"F": 5340}
{"v": 1	"t": 740512	"P": 1684.5	"F": 5532}
{"v": 1	"t": 740532	"P": 1697.5	"F": 5273}
{"v": 1	"t": 740553	"P": 1692.0	"F": 5487}
{"v": 1	"t": 740573	"P": 1691.5	"F": 5298}
{"v": 1	"t": 740594	"P": 1693.5	"F": 5391}
{"v": 1	"t": 740614	"P": 1687.0	"F": 5372}
{"v": 1	"t": 740634	"P": 1690.25	"F": 5352}
{"v": 1	"t": 740655	"P": 1696.0	"F": 5470}
{"v": 1	"t": 740675	"P": 1692.5	"F": 5399}
{"v": 1	"t": 740695	"P": 1697.25	"F": 5477}
{"v": 1	"t": 740716	"P": 1687.0	"F": 5184}
{"v": 1	"t": 740736	"P": 1700.0	"F": 5387}
{"v": 1	"t": 740757	"P": 1684.25	"F": 5239}
{"v": 1	"t": 740777	"P": 1693.25	"F": 5471}
{"v": 1	"t": 740797	"P": 1690.25	"F": 5402}
{"v": 1	"t": 740818	"P": 1695.5	"F": 5476}
{"v": 1	"t": 740838	"P": 1693.5	"F": 5488}
{"v": 1	"t": 740858	"P": 1690.0	"F": 5421}
{"v": 1	"t": 740879	"P": 1695.5	"F": 5386}
{"v": 1	"t": 740899	"P": 1690.75	"F": 5221}
{"v": 1	"t": 740919	"P": 1684.25	"F": 5418}
{"v": 1	"t": 740940	"P": 1697.25	"F": 5396}
{"v": 1	"t": 740960	"P": 1698.75	"F": 5508}
{"v": 1	"t": 740980	"P": 1694.25	"F": 5419	"C": 47.64	"D": 3139	"sn": 54091779688249	"file": "/data/device_log/data0000.out"}
{"v": 1	"t": 741001	"P": 1696.5	"F": 5304}
{"v": 1	"t": 741021	"P": 1689.25	"F": 5555}
{"v": 1	"t": 741042	"P": 1686.25	"F": 5465}
{"v": 1	"t": 741062	"P": 1691.0	"F": 5424}
{"v": 1	"t": 741082	"P": 1691.0	"F": 5452}
{"v": 1	"t": 741103	"P": 1696.75	"F": 5463}
{"v": 1	"t": 741123	"P": 1689.75	"F": 5484}
{"v": 1	"t": 741144	"P": 1689.0	"F": 5459}
{"v": 1	"t": 741164	"P": 1698.25	"F": 5548}
{"v": 1	"t": 741184	"P": 1694.5	"F": 5471}
{"v": 1	"t": 741205	"P": 1688.5	"F": 5383}
{"v": 1	"t": 741225	"P": 1696.75	"F": 5485}
{"v": 1	"t": 741245	"P": 1690.0	"F": 5503}
{"v": 1	"t": 741266	"P": 1689.75	"F": 5443}
{"v": 1	"t": 741286	"P": 1699.0	"F": 5461}
{"v": 1	"t": 741306	"P": 1688.75	"F": 5490}
{"v": 1	"t": 741327	"P": 1691.25	"F": 5553}
{"v": 1	"t": 741347	"P": 1694.0	"F": 5330}
{"v": 1	"t": 741368	"P": 1694.25	"F": 5444}
{"v": 1	"t": 741388	"P": 1690.5	"F": 5430}
{"v": 1	"t": 741408	"P": 1689.25	"F": 5374}
{"v": 1	"t": 741429	"P": 1695.75	"F": 5488}
{"v": 1	"t": 741449	"P": 1693.25	"F": 5444}
{"v": 1	"t": 741469	"P": 1684.75	"F": 5284}
{"v": 1	"t": 741490	"P": 1696.75	"F": 5455}
{"v": 1	"t": 741510	"P": 1683.25	"F": 5421}
{"v": 1	"t": 741531	"P": 1688.0	"F": 5422}
{"v": 1	"t": 741551	"P": 1691.75	"F": 5295}
{"v": 1	"t": 741571	"P": 1699.0	"F": 5385}
{"v": 1	"t": 741592	"P": 1687.25	"F": 5339}
{"v": 1	"t": 741612	"P": 1691.75	"F": 5445}
{"v": 1	"t": 741632	"P": 1700.75	"F": 5451}
{"v": 1	"t": 741653	"P": 1693.5	"F": 5432}
{"v": 1	"t": 741673	"P": 1691.5	"F": 5375}
{"v": 1	"t": 741694	"P": 1688.0	"F": 5437}
{"v": 1	"t": 741714	"P": 1690.0	"F": 5536}
{"v": 1	"t": 741734	"P": 1696.75	"F": 5359}
{"v": 1	"t": 741755	"P": 1693.75	"F": 5646}
{"v": 1	"t": 741775	"P": 1687.25	"F": 5302}
{"v": 1	"t": 741795	"P": 1696.75	"F": 5495}
{"v": 1	"t": 741816	"P": 1687.0	"F": 5424}
{"v": 1	"t": 741836	"P": 1691.75	"F": 5477}
{"v": 1	"t": 741856	"P": 1693.5	"F": 5529}
{"v": 1	"t": 741877	"P": 1691.5	"F": 5501}
{"v": 1	"t": 741897	"P": 1692.0	"F": 5323}
{"v": 1	"t": 741918	"P": 1695.5	"F": 5417}
{"v": 1	"t": 741938	"P": 1696.0	"F": 5305}
{"v": 1	"t": 741958	"P": 1696.0	"F": 5312}
{"v": 1	"t": 741979	"P": 1694.75	"F": 5220}
{"v": 1	"t": 741999	"P": 1690.25	"F": 5444	"C": 47.625	"D": 3139	"sn": 54091779688249	"file": "/data/device_log/data0000.out"}
{"v": 1	"t": 742019	"P": 1687.25	"F": 5447}
{"v": 1	"t": 742040	"P": 1699.75	"F": 5489}
{"v": 1	"t": 742060	"P": 1687.0	"F": 5610}
{"v": 1	"t": 742080	"P": 1695.0	"F": 5549}
{"v": 1	"t": 742101	"P": 1694.25	"F": 5323}
{"v": 1	"t": 742121	"P": 1703.5	"F": 5659}
{"v": 1	"t": 742142	"P": 1690.0	"F": 5416}
{"v": 1	"t": 742162	"P": 1690.75	"F": 5450}
{"v": 1	"t": 742182	"P": 1693.5	"F": 5595}
{"v": 1	"t": 742203	"P": 1680.25	"F": 5418}
{"v": 1	"t": 742223	"P": 1691.5	"F": 5496}
{"v": 1	"t": 742244	"P": 1687.75	"F": 5449}
{"v": 1	"t": 742264	"P": 1694.5	"F": 5536}
{"v": 1	"t": 742285	"P": 1689.0	"F": 5297}
{"v": 1	"t": 742305	"P": 1693.25	"F": 5402}
{"v": 1	"t": 742325	"P": 1690.25	"F": 5338}
{"v": 1	"t": 742346	"P": 1691.25	"F": 5446}
{"v": 1	"t": 742366	"P": 1695.25	"F": 5542}
{"v": 1	"t": 742386	"P": 1696.5	"F": 5605}
{"v": 1	"t": 742407	"P": 1689.0	"F": 5414}
{"v": 1	"t": 742427	"P": 1691.5	"F": 5346}
{"v": 1	"t": 742448	"P": 1691.75	"F": 5436}
{"v": 1	"t": 742468	"P": 1678.0	"F": 5360}
{"v": 1	"t": 742488	"P": 1693.5	"F": 5586}
{"v": 1	"t": 742509	"P": 1687.5	"F": 5340}
{"v": 1	"t": 742529	"P": 1687.5	"F": 5360}
{"v": 1	"t": 742549	"P": 1689.75	"F": 5475}
{"v": 1	"t": 742570	"P": 1695.0	"F": 5392}
{"v": 1	"t": 742590	"P": 1684.25	"F": 5530}
{"v": 1	"t": 742611	"P": 1692.25	"F": 5437}
{"v": 1	"t": 742631	"P": 1697.25	"F": 5602}
{"v": 1	"t": 742651	"P": 1691.75	"F": 5239}
{"v": 1	"t": 742672	"P": 1687.75	"F": 5603}
{"v": 1	"t": 742692	"P": 1691.25	"F": 5284}
{"v": 1	"t": 742712	"P": 1691.75	"F": 5381}
{"v": 1	"t": 742733	"P": 1689.25	"F": 5281}
{"v": 1	"t": 742753	"P": 1698.0	"F": 5575}
{"v": 1	"t": 742774	"P": 1693.5	"F": 5424}
{"v": 1	"t": 742794	"P": 1687.75	"F": 5251}
{"v": 1	"t": 742814	"P": 1694.0	"F": 5424}
{"v": 1	"t": 742835	"P": 1697.5	"F": 5523}
{"v": 1	"t": 742855	"P": 1692.75	"F": 5192}
{"v": 1	"t": 742876	"P": 1684.0	"F": 5502}
{"v": 1	"t": 742896	"P": 1691.25	"F": 5458}
{"v": 1	"t": 742916	"P": 1693.5	"F": 5395}
{"v": 1	"t": 742937	"P": 1692.5	"F": 5411}
{"v": 1	"t": 742957	"P": 1699.0	"F": 5597}
{"v": 1	"t": 742977	"P": 1688.25	"F": 5382}
{"v": 1	"t": 742998	"P": 1701.25	"F": 5644}
{"v": 1	"t": 743018	"P": 1686.75	"F": 5517	"C": 47.605	"D": 3139	"sn": 54091779688249	"file": "/data/device_log/data0000.out"}
{"v": 1	"t": 743038	"P": 1682.25	"F": 5369}
{"v": 1	"t": 743059	"P": 1696.0	"F": 5238}
{"v": 1	"t": 743079	"P": 1693.0	"F": 5376}
{"v": 1	"t": 743099	"P": 1691.5	"F": 5524}
{"v": 1	"t": 743119	"P": 1695.5	"F": 5101}
{"v": 1	"t": 743140	"P": 1695.75	"F": 5482}
{"v": 1	"t": 743160	"P": 1691.25	"F": 5517}
{"v": 1	"t": 743180	"P": 1683.0	"F": 5551}
{"v": 1	"t": 743201	"P": 1681.0	"F": 5489}
{"v": 1	"t": 743221	"P": 1695.75	"F": 5481}
{"v": 1	"t": 743241	"P": 1693.75	"F": 5446}
{"v": 1	"t": 743262	"P": 1685.5	"F": 5510}
{"v": 1	"t": 743282	"P": 1687.0	"F": 5543}
{"v": 1	"t": 743302	"P": 1694.25	"F": 5362}
{"v": 1	"t": 743323	"P": 1684.25	"F": 5516}
{"v": 1	"t": 743343	"P": 1689.25	"F": 5348}
{"v": 1	"t": 743363	"P": 1681.75	"F": 5422}
{"v": 1	"t": 743384	"P": 1687.25	"F": 5465}
{"v": 1	"t": 743404	"P": 1688.0	"F": 5424}
{"v": 1	"t": 743424	"P": 1684.25	"F": 5319}
{"v": 1	"t": 743444	"P": 1688.25	"F": 5490}
{"v": 1	"t": 743465	"P": 1693.75	"F": 5390}
{"v": 1	"t": 743485	"P": 1685.75	"F": 5419}
{"v": 1	"t": 743505	"P": 1688.75	"F": 5439}
{"v": 1	"t": 743526	"P": 1689.25	"F": 5365}
{"v": 1	"t": 743546	"P": 1691.5	"F": 5383}
{"v": 1	"t": 743566	"P": 1683.5	"F": 5481}
{"v": 1	"t": 743587	"P": 1688.75	"F": 5310}
{"v": 1	"t": 743607	"P": 1692.5	"F": 5365}
{"v": 1	"t": 743627	"P": 1692.25	"F": 5130}
{"v": 1	"t": 743648	"P": 1691.25	"F": 5374}
{"v": 1	"t": 743668	"P": 1688.75	"F": 5376}
{"v": 1	"t": 743688	"P": 1694.5	"F": 5544}
{"v": 1	"t": 743708	"P": 1693.25	"F": 5449}
{"v": 1	"t": 743729	"P": 1699.0	"F": 5294}
{"v": 1	"t": 743749	"P": 1689.0	"F": 5374}
{"v": 1	"t": 743769	"P": 1690.0	"F": 5471}
{"v": 1	"t": 743790	"P": 1691.0	"F": 5374}
{"v": 1	"t": 743810	"P": 1690.0	"F": 5263}
{"v": 1	"t": 743830	"P": 1687.75	"F": 5525}
{"v": 1	"t": 743851	"P": 1684.5	"F": 5414}
{"v": 1	"t": 743871	"P": 1694.5	"F": 5419}
{"v": 1	"t": 743891	"P": 1696.25	"F": 5454}
{"v": 1	"t": 743911	"P": 1690.0	"F": 5544}
{"v": 1	"t": 743932	"P": 1693.75	"F": 5564}
{"v": 1	"t": 743952	"P": 1696.0	"F": 5517}
{"v": 1	"t": 743972	"P": 1693.5	"F": 5579}
{"v": 1	"t": 743993	"P": 1683.75	"F": 5500}
{"v": 1	"t": 744013	"P": 1694.0	"F": 5568}
{"v": 1	"t": 744033	"P": 1681.5	"F": 5328	"C": 47.64	"D": 3139	"sn": 54091779688249	"file": "/data/device_log/data0000.out"}
{"v": 1	"t": 744054	"P": 1699.25	"F": 5437}
{"v": 1	"t": 744074	"P": 1687.75	"F": 5508}
{"v": 1	"t": 744094	"P": 1685.0	"F": 5504}
{"v": 1	"t": 744114	"P": 1698.0	"F": 5316}
{"v": 1	"t": 744135	"P": 1685.25	"F": 5532}
{"v": 1	"t": 744155	"P": 1688.75	"F": 5388}
{"v": 1	"t": 744175	"P": 1692.25	"F": 5509}
{"v": 1	"t": 744196	"P": 1693.75	"F": 5299}
{"v": 1	"t": 744216	"P": 1700.75	"F": 5376}
{"v": 1	"t": 744236	"P": 1684.75	"F": 5478}
{"v": 1	"t": 744257	"P": 1692.75	"F": 5541}
{"v": 1	"t": 744277	"P": 1684.75	"F": 5501}
{"v": 1	"t": 744297	"P": 1691.75	"F": 5293}
{"v": 1	"t": 744317	"P": 1695.25	"F": 5451}
{"v": 1	"t": 744338	"P": 1692.25	"F": 5197}
{"v": 1	"t": 744358	"P": 1692.0	"F": 5436}
{"v": 1	"t": 744378	"P": 1689.5	"F": 5494}
{"v": 1	"t": 744399	"P": 1695.5	"F": 5423}
{"v": 1	"t": 744419	"P": 1686.25	"F": 5516}
{"v": 1	"t": 744439	"P": 1688.5	"F": 5478}
{"v": 1	"t": 744460	"P": 1688.75	"F": 5282}
{"v": 1	"t": 744480	"P": 1694.5	"F": 5480}
{"v": 1	"t": 744500	"P": 1694.0	"F": 5478}
{"v": 1	"t": 744520	"P": 1683.25	"F": 5435}
{"v": 1	"t": 744541	"P": 1688.25	"F": 5363}
{"v": 1	"t": 744561	"P": 1689.0	"F": 5567}
{"v": 1	"t": 744581	"P": 1691.75	"F": 5285}
{"v": 1	"t": 744602	"P": 1686.0	"F": 5387}
{"v": 1	"t": 744622	"P": 1684.5	"F": 5363}
{"v": 1	"t": 744642	"P": 1691.0	"F": 5566}
{"v": 1	"t": 744663	"P": 1695.0	"F": 5488}
{"v": 1	"t": 744683	"P": 1689.5	"F": 5393}
{"v": 1	"t": 744703	"P": 1687.25	"F": 5393}
{"v": 1	"t": 744723	"P": 1690.0	"F": 5300}
{"v": 1	"t": 744744	"P": 1685.75	"F": 5488}
{"v": 1	"t": 744764	"P": 1684.75	"F": 5398}
{"v": 1	"t": 744784	"P": 1686.0	"F": 5537}
{"v": 1	"t": 744805	"P": 1690.0	"F": 5454}
{"v": 1	"t": 744825	"P": 1684.25	"F": 5440}
{"v": 1	"t": 744845	"P": 1685.25	"F": 5420}
{"v": 1	"t": 744866	"P": 1692.25	"F": 5509}
{"v": 1	"t": 744886	"P": 1693.0	"F": 5487}
{"v": 1	"t": 744906	"P": 1692.25	"F": 5294}
{"v": 1	"t": 744927	"P": 1687.75	"F": 5299}
{"v": 1	"t": 744947	"P": 1686.0	"F": 5456}
{"v": 1	"t": 744967	"P": 1694.75	"F": 5486}
{"v": 1	"t": 744987	"P": 1683.75	"F": 5213}
{"v": 1	"t": 745008	"P": 1693.0	"F": 5537}
{"v": 1	"t": 745028	"P": 1693.0	"F": 5485}
{"v": 1	"t": 745048	"P": 1692.0	"F": 5256	"C": 47.63	"D": 3139	"sn": 54091779688249	"file": "/data/device_log/data0000.out"}
{"v": 1	"t": 745069	"P": 1692.5	"F": 5503}
{"v": 1	"t": 745089	"P": 1689.0	"F": 5407}
{"v": 1	"t": 745109	"P": 1692.5	"F": 5517}
{"v": 1	"t": 745130	"P": 1686.75	"F": 5425}
{"v": 1	"t": 745150	"P": 1691.5	"F": 5431}
{"v": 1	"t": 745170	"P": 1688.75	"F": 5410}
{"v": 1	"t": 745191	"P": 1686.5	"F": 5258}
{"v": 1	"t": 745211	"P": 1691.5	"F": 5492}
{"v": 1	"t": 745231	"P": 1689.25	"F": 5395}
{"v": 1	"t": 745251	"P": 1690.0	"F": 5362}
{"v": 1	"t": 745272	"P": 1683.25	"F": 5333}
{"v": 1	"t": 745292	"P": 1695.0	"F": 5474}
{"v": 1	"t": 745312	"P": 1695.25	"F": 5532}
{"v": 1	"t": 745333	"P": 1697.5	"F": 5437}
{"v": 1	"t": 745353	"P": 1679.25	"F": 5619}
{"v": 1	"t": 745373	"P": 1696.25	"F": 5386}
{"v": 1	"t": 745394	"P": 1688.5	"F": 5477}
{"v": 1	"t": 745414	"P": 1689.75	"F": 5305}
{"v": 1	"t": 745434	"P": 1688.25	"F": 5322}
{"v": 1	"t": 745454	"P": 1693.75	"F": 5274}
{"v": 1	"t": 745475	"P": 1697.75	"F": 5347}
{"v": 1	"t": 745495	"P": 1693.0	"F": 5433}
{"v": 1	"t": 745515	"P": 1691.75	"F": 5479}
{"v": 1	"t": 745536	"P": 1693.5	"F": 5405}
{"v": 1	"t": 745556	"P": 1699.0	"F": 5341}
{"v": 1	"t": 745576	"P": 1691.25	"F": 5456}
{"v": 1	"t": 745597	"P": 1686.5	"F": 5487}
{"v": 1	"t": 745617	"P": 1691.5	"F": 5409}
{"v": 1	"t": 745637	"P": 1695.25	"F": 5251}
{"v": 1	"t": 745658	"P": 1688.0	"F": 5433}
{"v": 1	"t": 745678	"P": 1693.0	"F": 5322}
{"v": 1	"t": 745698	"P": 1700.25	"F": 5415}
{"v": 1	"t": 745719	"P": 1699.0	"F": 5506}
{"v": 1	"t": 745739	"P": 1689.0	"F": 5396}
{"v": 1	"t": 745759	"P": 1684.75	"F": 5361}
{"v": 1	"t": 745780	"P": 1694.25	"F": 5491}
{"v": 1	"t": 745800	"P": 1688.75	"F": 5359}
{"v": 1	"t": 745820	"P": 1691.75	"F": 5541}
{"v": 1	"t": 745841	"P": 1690.75	"F": 5348}
{"v": 1	"t": 745861	"P": 1694.5	"F": 5373}
{"v": 1	"t": 745881	"P": 1694.0	"F": 5358}
{"v": 1	"t": 745902	"P": 1697.0	"F": 5347}
{"v": 1	"t": 745922	"P": 1689.0	"F": 5529}
{"v": 1	"t": 745942	"P": 1694.75	"F": 5332}
{"v": 1	"t": 745963	"P": 1685.0	"F": 5392}
{"v": 1	"t": 745983	"P": 1689.75	"F": 5410}
{"v": 1	"t": 746003	"P": 1702.0	"F": 5440}
{"v": 1	"t": 746024	"P": 1686.25	"F": 5490}
{"v": 1	"t": 746044	"P": 1686.25	"F": 5453}
{"v": 1	"t": 746064	"P": 1685.75	"F": 5247	"C": 47.605	"D": 3139	"sn": 54091779688249	"file": "/data/device_log/data0000.out"}
{"v": 1	"t": 746085	"P": 1694.25	"F": 5297}
{"v": 1	"t": 746105	"P": 1690.25	"F": 5287}
{"v": 1	"t": 746125	"P": 1695.5	"F": 5555}
{"v": 1	"t": 746146	"P": 1685.75	"F": 5633}
{"v": 1	"t": 746166	"P": 1687.25	"F": 5484}
{"v": 1	"t": 746186	"P": 1693.0	"F": 5394}
{"v": 1	"t": 746206	"P": 1691.25	"F": 5601}
{"v": 1	"t": 746227	"P": 1686.75	"F": 5357}
{"v": 1	"t": 746247	"P": 1689.75	"F": 5323}
{"v": 1	"t": 746267	"P": 1691.25	"F": 5466}
{"v": 1	"t": 746288	"P": 1687.0	"F": 5162}
{"v": 1	"t": 746308	"P": 1690.75	"F": 5382}
{"v": 1	"t": 746328	"P": 1691.25	"F": 5436}
{"v": 1	"t": 746349	"P": 1696.5	"F": 5352}
{"v": 1	"t": 746369	"P": 1689.5	"F": 5483}
{"v": 1	"t": 746389	"P": 1690.5	"F": 5430}
{"v": 1	"t": 746409	"P": 1695.0	"F": 5328}
{"v": 1	"t": 746430	"P": 1686.75	"F": 5341}
{"v": 1	"t": 746450	"P": 1692.25	"F": 5508}
{"v": 1	"t": 746470	"P": 1695.0	"F": 5637}
{"v": 1	"t": 746491	"P": 1683.5	"F": 5425}
{"v": 1	"t": 746511	"P": 1702.5	"F": 5495}
{"v": 1	"t": 746531	"P": 1690.75	"F": 5522}
{"v": 1	"t": 746552	"P": 1690.5	"F": 5620}
{"v": 1	"t": 746572	"P": 1682.25	"F": 5372}
{"v": 1	"t": 746592	"P": 1693.25	"F": 5481}
{"v": 1	"t": 746612	"P": 1689.75	"F": 5505}
{"v": 1	"t": 746633	"P": 1683.0	"F": 5473}
{"v": 1	"t": 746653	"P": 1691.5	"F": 5574}
{"v": 1	"t": 746673	"P": 1692.0	"F": 5459}
{"v": 1	"t": 746694	"P": 1696.75	"F": 5423}
{"v": 1	"t": 746714	"P": 1690.75	"F": 5508}
{"v": 1	"t": 746734	"P": 1696.75	"F": 5507}
{"v": 1	"t": 746755	"P": 1695.25	"F": 5400}
{"v": 1	"t": 746775	"P": 1692.75	"F": 5491}
{"v": 1	"t": 746795	"P": 1687.25	"F": 5444}
{"v": 1	"t": 746816	"P": 1687.75	"F": 5502}
{"v": 1	"t": 746836	"P": 1680.0	"F": 5444}
{"v": 1	"t": 746856	"P": 1689.5	"F": 5420}
{"v": 1	"t": 746876	"P": 1690.5	"F": 5367}
{"v": 1	"t": 746897	"P": 1682.75	"F": 5506}
{"v": 1	"t": 746917	"P": 1689.5	"F": 5585}
{"v": 1	"t": 746937	"P": 1693.5	"F": 5386}
{"v": 1	"t": 746958	"P": 1696.5	"F": 5295}
{"v": 1	"t": 746978	"P": 1685.0	"F": 5397}
{"v": 1	"t": 746998	"P": 1693.25	"F": 5518}
{"v": 1	"t": 747018	"P": 1691.75	"F": 5485}
{"v": 1	"t": 747039	"P": 1694.75	"F": 5477}
{"v": 1	"t": 747059	"P": 1690.25	"F": 5215}
{"v": 1	"t": 747079	"P": 1687.25	"F": 5395	"C": 47.575	"D": 3139	"sn": 54091779688249	"file": "/data/device_log/data0000.out"}
{"v": 1	"t": 747100	"P": 1693.25	"F": 5508}
{"v": 1	"t": 747120	"P": 1690.75	"F": 5454}
{"v": 1	"t": 747140	"P": 1687.25	"F": 5154}
{"v": 1	"t": 747161	"P": 1687.75	"F": 5391}
{"v": 1	"t": 747181	"P": 1696.0	"F": 5446}
{"v": 1	"t": 747201	"P": 1694.25	"F": 5209}
{"v": 1	"t": 747221	"P": 1688.5	"F": 5597}
{"v": 1	"t": 747242	"P": 1681.75	"F": 5311}
{"v": 1	"t": 747262	"P": 1690.0	"F": 5409}
{"v": 1	"t": 747282	"P": 1690.75	"F": 5543}
{"v": 1	"t": 747303	"P": 1691.25	"F": 5512}
{"v": 1	"t": 747323	"P": 1691.5	"F": 5349}
{"v": 1	"t": 747343	"P": 1688.75	"F": 5541}
{"v": 1	"t": 747364	"P": 1701.0	"F": 5233}
{"v": 1	"t": 747384	"P": 1691.0	"F": 5325}
{"v": 1	"t": 747404	"P": 1692.75	"F": 5326}
{"v": 1	"t": 747424	"P": 1690.5	"F": 5561}
{"v": 1	"t": 747445	"P": 1693.0	"F": 5539}
{"v": 1	"t": 747465	"P": 1694.0	"F": 5450}
{"v": 1	"t": 747485	"P": 1688.5	"F": 5488}
{"v": 1	"t": 747506	"P": 1695.25	"F": 5410}
{"v": 1	"t": 747526	"P": 1694.0	"F": 5308}
{"v": 1	"t": 747546	"P": 1684.5	"F": 5438}
{"v": 1	"t": 747567	"P": 1694.0	"F": 5399}
{"v": 1	"t": 747587	"P": 1688.0	"F": 5407}
{"v": 1	"t": 747607	"P": 1694.5	"F": 5515}
{"v": 1	"t": 747627	"P": 1687.5	"F": 5576}
{"v": 1	"t": 747648	"P": 1689.0	"F": 5277}
{"v": 1	"t": 747668	"P": 1683.0	"F": 5518}
{"v": 1	"t": 747688	"P": 1703.25	"F": 5516}
{"v": 1	"t": 747709	"P": 1688.75	"F": 5526}
{"v": 1	"t": 747729	"P": 1687.75	"F": 5644}
{"v": 1	"t": 747749	"P": 1686.0	"F": 5555}
{"v": 1	"t": 747769	"P": 1694.25	"F": 5320}
{"v": 1	"t": 747790	"P": 1695.0	"F": 5497}
{"v": 1	"t": 747810	"P": 1679.25	"F": 5504}
{"v": 1	"t": 747830	"P": 1687.5	"F": 5575}
{"v": 1	"t": 747851	"P": 1686.25	"F": 5407}
{"v": 1	"t": 747871	"P": 1690.25	"F": 5475}
{"v": 1	"t": 747891	"P": 1688.5	"F": 5264}
{"v": 1	"t": 747912	"P": 1686.5	"F": 5443}
{"v": 1	"t": 747932	"P": 1693.0	"F": 5318}
{"v": 1	"t": 747952	"P": 1696.5	"F": 5230}
{"v": 1	"t": 747973	"P": 1689.5	"F": 5225}
{"v": 1	"t": 747993	"P": 1694.75	"F": 5532}
{"v": 1	"t": 748014	"P": 1692.75	"F": 5411}
{"v": 1	"t": 748034	"P": 1687.5	"F": 5320}
{"v": 1	"t": 748054	"P": 1693.0	"F": 5514}
{"v": 1	"t": 748074	"P": 1697.75	"F": 5333}
{"v": 1	"t": 748095	"P": 1691.5	"F": 5423	"C": 47.61	"D": 3139	"sn": 54091779688249	"file": "/data/device_log/data0000.out"}
{"v": 1	"t": 748115	"P": 1689.25	"F": 5379}
{"v": 1	"t": 748135	"P": 1692.5	"F": 5527}
{"v": 1	"t": 748156	"P": 1690.0	"F": 5381}
{"v": 1	"t": 748176	"P": 1701.75	"F": 5618}
{"v": 1	"t": 748196	"P": 1689.75	"F": 5484}
{"v": 1	"t": 748217	"P": 1690.75	"F": 5449}
{"v": 1	"t": 748237	"P": 1689.5	"F": 5596}
{"v": 1	"t": 748257	"P": 1699.5	"F": 5475}
{"v": 1	"t": 748278	"P": 1696.25	"F": 5467}
{"v": 1	"t": 748298	"P": 1687.25	"F": 5358}
{"v": 1	"t": 748318	"P": 1682.75	"F": 5461}
{"v": 1	"t": 748338	"P": 1693.0	"F": 5339}
{"v": 1	"t": 748359	"P": 1686.25	"F": 5423}
{"v": 1	"t": 748379	"P": 1694.5	"F": 5389}
{"v": 1	"t": 748399	"P": 1679.25	"F": 5315}
{"v": 1	"t": 748420	"P": 1696.25	"F": 5431}
{"v": 1	"t": 748440	"P": 1687.75	"F": 5443}
{"v": 1	"t": 748460	"P": 1689.5	"F": 5422}
{"v": 1	"t": 748481	"P": 1689.5	"F": 5436}
{"v": 1	"t": 748501	"P": 1687.5	"F": 5507}
{"v": 1	"t": 748521	"P": 1687.25	"F": 5518}
{"v": 1	"t": 748542	"P": 1685.75	"F": 5383}
{"v": 1	"t": 748562	"P": 1698.75	"F": 5634}
{"v": 1	"t": 748583	"P": 1681.5	"F": 5598}
{"v": 1	"t": 748603	"P": 1688.0	"F": 5600}
{"v": 1	"t": 748623	"P": 1693.75	"F": 5327}
{"v": 1	"t": 748643	"P": 1690.25	"F": 5365}
{"v": 1	"t": 748664	"P": 1693.75	"F": 5320}
{"v": 1	"t": 748684	"P": 1685.0	"F": 5457}
{"v": 1	"t": 748704	"P": 1691.0	"F": 5505}
{"v": 1	"t": 748725	"P": 1689.25	"F": 5433}
{"v": 1	"t": 748745	"P": 1687.5	"F": 5378}
{"v": 1	"t": 748765	"P": 1692.75	"F": 5467}
{"v": 1	"t": 748786	"P": 1690.0	"F": 5567}
{"v": 1	"t": 748806	"P": 1686.75	"F": 5316}
{"v": 1	"t": 748826	"P": 1701.25	"F": 5548}
{"v": 1	"t": 748846	"P": 1688.5	"F": 5448}
{"v": 1	"t": 748867	"P": 1684.25	"F": 5359}
{"v": 1	"t": 748887	"P": 1687.25	"F": 5451}
{"v": 1	"t": 748907	"P": 1688.25	"F": 5267}
{"v": 1	"t": 748928	"P": 1688.5	"F": 5552}
{"v": 1	"t": 748948	"P": 1688.0	"F": 5648}
{"v": 1	"t": 748968	"P": 1690.25	"F": 5367}
{"v": 1	"t": 748989	"P": 1698.75	"F": 5442}
{"v": 1	"t": 749009	"P": 1685.75	"F": 5512}
{"v": 1	"t": 749029	"P": 1691.0	"F": 5446}
{"v": 1	"t": 749050	"P": 1697.25	"F": 5599}
{"v": 1	"t": 749070	"P": 1686.25	"F": 5454}
{"v": 1	"t": 749090	"P": 1694.5	"F": 5500}
{"v": 1	"t": 749111	"P": 1690.75	"F": 5340	"C": 47.625	"D": 3139	"sn": 54091779688249	"file": "/data/device_log/data0000.out"}
{"v": 1	"t": 749131	"P": 1697.0	"F": 5552}
{"v": 1	"t": 749152	"P": 1692.0	"F": 5273}
{"v": 1	"t": 749172	"P": 1700.5	"F": 5375}
{"v": 1	"t": 749193	"P": 1685.75	"F": 5438}
{"v": 1	"t": 749213	"P": 1692.25	"F": 5371}
{"v": 1	"t": 749234	"P": 1692.25	"F": 5459}
{"v": 1	"t": 749254	"P": 1687.0	"F": 5310}
{"v": 1	"t": 749274	"P": 1691.5	"F": 5580}
{"v": 1	"t": 749295	"P": 1694.0	"F": 5376}
{"v": 1	"t": 749315	"P": 1686.75	"F": 5459}
{"v": 1	"t": 749335	"P": 1696.0	"F": 5466}
{"v": 1	"t": 749356	"P": 1692.75	"F": 5385}
{"v": 1	"t": 749376	"P": 1689.0	"F": 5469}
{"v": 1	"t": 749396	"P": 1693.0	"F": 5570}
{"v": 1	"t": 749417	"P": 1690.5	"F": 5572}
{"v": 1	"t": 749437	"P": 1691.0	"F": 5462}
{"v": 1	"t": 749457	"P": 1686.25	"F": 5431}
{"v": 1	"t": 749477	"P": 1690.5	"F": 5539}
{"v": 1	"t": 749498	"P": 1691.75	"F": 5310}
{"v": 1	"t": 749518	"P": 1685.5	"F": 5432}
{"v": 1	"t": 749538	"P": 1693.25	"F": 5427}
{"v": 1	"t": 749559	"P": 1688.0	"F": 5421}
{"v": 1	"t": 749579	"P": 1689.25	"F": 5328}
{"v": 1	"t": 749599	"P": 1687.0	"F": 5464}
{"v": 1	"t": 749620	"P": 1697.0	"F": 5474}
{"v": 1	"t": 749640	"P": 1693.75	"F": 5331}
{"v": 1	"t": 749660	"P": 1684.5	"F": 5473}
{"v": 1	"t": 749681	"P": 1689.0	"F": 5487}
{"v": 1	"t": 749701	"P": 1688.5	"F": 5577}
{"v": 1	"t": 749721	"P": 1695.25	"F": 5532}
{"v": 1	"t": 749742	"P": 1688.75	"F": 5522}
{"v": 1	"t": 749762	"P": 1690.75	"F": 5390}
{"v": 1	"t": 749782	"P": 1693.25	"F": 5540}
{"v": 1	"t": 749803	"P": 1692.5	"F": 5569}
{"v": 1	"t": 749823	"P": 1688.0	"F": 5420}
{"v": 1	"t": 749843	"P": 1702.75	"F": 5428}
{"v": 1	"t": 749864	"P": 1680.75	"F": 5392}
{"v": 1	"t": 749884	"P": 1683.0	"F": 5544}
{"v": 1	"t": 749904	"P": 1684.0	"F": 5541}
{"v": 1	"t": 749925	"P": 1691.25	"F": 5480}
{"v": 1	"t": 749945	"P": 1680.0	"F": 5431}
{"v": 1	"t": 749965	"P": 1696.75	"F": 5355}
{"v": 1	"t": 749986	"P": 1684.25	"F": 5407}
{"v": 1	"t": 750006	"P": 1695.5	"F": 5696}
{"v": 1	"t": 750026	"P": 1688.0	"F": 5463}
{"v": 1	"t": 750047	"P": 1688.5	"F": 5575}
{"v": 1	"t": 750067	"P": 1688.25	"F": 5438}
{"v": 1	"t": 750087	"P": 1693.25	"F": 5458}
{"v": 1	"t": 750107	"P": 1685.25	"F": 5473}
{"v": 1	"t": 750128	"P": 1690.5	"F": 5372	"C": 47.625	"D": 3139	"sn": 54091779688249	"file": "/data/device_log/data0000.out"}
{"v": 1	"t": 750148	"P": 1686.75	"F": 5432}
{"v": 1	"t": 750168	"P": 1688.25	"F": 5214}
{"v": 1	"t": 750189	"P": 1700.5	"F": 5220}
{"v": 1	"t": 750209	"P": 1685.0	"F": 5224}
{"v": 1	"t": 750229	"P": 1688.0	"F": 5392}
{"v": 1	"t": 750250	"P": 1687.0	"F": 5457}
{"v": 1	"t": 750270	"P": 1688.0	"F": 5560}
{"v": 1	"t": 750290	"P": 1690.0	"F": 5410}
{"v": 1	"t": 750311	"P": 1680.0	"F": 5497}
{"v": 1	"t": 750331	"P": 1695.5	"F": 5471}
{"v": 1	"t": 750352	"P": 1691.25	"F": 5283}
{"v": 1	"t": 750372	"P": 1691.25	"F": 5574}
{"v": 1	"t": 750392	"P": 1692.75	"F": 5550}
{"v": 1	"t": 750413	"P": 1691.5	"F": 5538}
{"v": 1	"t": 750433	"P": 1687.75	"F": 5495}
{"v": 1	"t": 750453	"P": 1692.5	"F": 5359}
{"v": 1	"t": 750473	"P": 1690.25	"F": 5501}
{"v": 1	"t": 750494	"P": 1692.75	"F": 5596}
{"v": 1	"t": 750514	"P": 1693.5	"F": 5432}
{"v": 1	"t": 750534	"P": 1689.5	"F": 5569}
{"v": 1	"t": 750555	"P": 1690.25	"F": 5453}
{"v": 1	"t": 750575	"P": 1686.75	"F": 5572}
{"v": 1	"t": 750595	"P": 1687.5	"F": 5410}
{"v": 1	"t": 750616	"P": 1684.75	"F": 5386}
{"v": 1	"t": 750636	"P": 1688.0	"F": 5522}
{"v": 1	"t": 750656	"P": 1689.0	"F": 5509}
{"v": 1	"t": 750677	"P": 1683.25	"F": 5523}
{"v": 1	"t": 750697	"P": 1689.25	"F": 5422}
{"v": 1	"t": 750717	"P": 1690.75	"F": 5340}
{"v": 1	"t": 750737	"P": 1693.5	"F": 5496}
{"v": 1	"t": 750758	"P": 1691.25	"F": 5332}
{"v": 1	"t": 750778	"P": 1683.0	"F": 5499}
{"v": 1	"t": 750798	"P": 1695.25	"F": 5582}
{"v": 1	"t": 750819	"P": 1685.0	"F": 5289}
{"v": 1	"t": 750839	"P": 1691.5	"F": 5566}
{"v": 1	"t": 750859	"P": 1683.25	"F": 5156}
{"v": 1	"t": 750880	"P": 1690.75	"F": 5555}
{"v": 1	"t": 750900	"P": 1691.25	"F": 5387}
{"v": 1	"t": 750921	"P": 1684.75	"F": 5427}
{"v": 1	"t": 750941	"P": 1694.5	"F": 5471}
{"v": 1	"t": 750961	"P": 1690.5	"F": 5499}
{"v": 1	"t": 750981	"P": 1684.0	"F": 5633}
{"v": 1	"t": 751002	"P": 1686.25	"F": 5427}
{"v": 1	"t": 751022	"P": 1693.25	"F": 5480}
{"v": 1	"t": 751042	"P": 1691.25	"F": 5626}
{"v": 1	"t": 751063	"P": 1687.75	"F": 5427}
{"v": 1	"t": 751083	"P": 1688.0	"F": 5313}
{"v": 1	"t": 751103	"P": 1690.0	"F": 5267}
{"v": 1	"t": 751124	"P": 1687.5	"F": 5253}
{"v": 1	"t": 751144	"P": 1695.0	"F": 5409	"C": 47.595	"D": 3139	"sn": 54091779688249	"file": "/data/device_log/data0000.out"}
{"v": 1	"t": 751164	"P": 1689.25	"F": 5512}
{"v": 1	"t": 751185	"P": 1694.5	"F": 5571}
{"v": 1	"t": 751205	"P": 1691.0	"F": 5318}
{"v": 1	"t": 751225	"P": 1688.5	"F": 5513}
{"v": 1	"t": 751246	"P": 1690.5	"F": 5470}
{"v": 1	"t": 751266	"P": 1687.75	"F": 5586}
{"v": 1	"t": 751286	"P": 1686.5	"F": 5408}
{"v": 1	"t": 751307	"P": 1687.5	"F": 5533}
{"v": 1	"t": 751327	"P": 1687.75	"F": 5544}
{"v": 1	"t": 751347	"P": 1691.5	"F": 5484}
{"v": 1	"t": 751367	"P": 1696.0	"F": 5336}
{"v": 1	"t": 751388	"P": 1691.5	"F": 5644}
{"v": 1	"t": 751408	"P": 1685.5	"F": 5415}
{"v": 1	"t": 751429	"P": 1698.75	"F": 5403}
{"v": 1	"t": 751449	"P": 1687.25	"F": 5405}
{"v": 1	"t": 751469	"P": 1693.25	"F": 5425}
{"v": 1	"t": 751490	"P": 1687.5	"F": 5417}
{"v": 1	"t": 751510	"P": 1698.0	"F": 5672}
{"v": 1	"t": 751531	"P": 1695.5	"F": 5560}
{"v": 1	"t": 751551	"P": 1693.25	"F": 5665}
{"v": 1	"t": 751571	"P": 1690.0	"F": 5360}
{"v": 1	"t": 751591	"P": 1700.5	"F": 5408}
{"v": 1	"t": 751612	"P": 1690.5	"F": 5448}
{"v": 1	"t": 751632	"P": 1691.75	"F": 5320}
{"v": 1	"t": 751652	"P": 1698.0	"F": 5424}
{"v": 1	"t": 751673	"P": 1694.5	"F": 5462}
{"v": 1	"t": 751693	"P": 1697.5	"F": 5468}
{"v": 1	"t": 751713	"P": 1697.0	"F": 5361}
{"v": 1	"t": 751734	"P": 1695.25	"F": 5350}
{"v": 1	"t": 751754	"P": 1694.0	"F": 5514}
{"v": 1	"t": 751774	"P": 1697.75	"F": 5488}
{"v": 1	"t": 751794	"P": 1696.25	"F": 5512}
{"v": 1	"t": 751815	"P": 1692.0	"F": 5234}
{"v": 1	"t": 751835	"P": 1696.75	"F": 5305}
{"v": 1	"t": 751855	"P": 1690.0	"F": 5399}
{"v": 1	"t": 751876	"P": 1700.25	"F": 5251}
{"v": 1	"t": 751896	"P": 1691.5	"F": 5471}
{"v": 1	"t": 751916	"P": 1691.0	"F": 5454}
{"v": 1	"t": 751937	"P": 1693.75	"F": 5439}
{"v": 1	"t": 751957	"P": 1697.25	"F": 5346}
{"v": 1	"t": 751977	"P": 1689.25	"F": 5416}
{"v": 1	"t": 751998	"P": 1698.5	"F": 5311}
{"v": 1	"t": 752018	"P": 1689.5	"F": 5382}
{"v": 1	"t": 752039	"P": 1693.25	"F": 5323}
{"v": 1	"t": 752059	"P": 1702.0	"F": 5438}
{"v": 1	"t": 752079	"P": 1691.5	"F": 5274}
{"v": 1	"t": 752100	"P": 1690.75	"F": 5375}
{"v": 1	"t": 752120	"P": 1693.25	"F": 5311}
{"v": 1	"t": 752140	"P": 1693.0	"F": 5309}
{"v": 1	"t": 752161	"P": 1692.75	"F": 5439	"C": 47.585	"D": 3139	"sn": 54091779688249	"file": "/data/device_log/data0000.out"}
{"v": 1	"t": 752181	"P": 1692.75	"F": 5502}
{"v": 1	"t": 752201	"P": 1687.5	"F": 5292}
{"v": 1	"t": 752221	"P": 1696.0	"F": 5353}
{"v": 1	"t": 752242	"P": 1695.0	"F": 5420}
{"v": 1	"t": 752262	"P": 1690.75	"F": 5340}
{"v": 1	"t": 752282	"P": 1698.25	"F": 5561}
{"v": 1	"t": 752303	"P": 1693.25	"F": 5320}
{"v": 1	"t": 752323	"P": 1689.25	"F": 5380}
{"v": 1	"t": 752343	"P": 1694.75	"F": 5480}
{"v": 1	"t": 752364	"P": 1688.25	"F": 5346}
{"v": 1	"t": 752384	"P": 1694.0	"F": 5549}
{"v": 1	"t": 752404	"P": 1686.25	"F": 5186}
{"v": 1	"t": 752425	"P": 1695.25	"F": 5386}
{"v": 1	"t": 752445	"P": 1696.0	"F": 5354}
{"v": 1	"t": 752465	"P": 1689.5	"F": 5401}
{"v": 1	"t": 752485	"P": 1691.25	"F": 5338}
{"v": 1	"t": 752506	"P": 1689.25	"F": 5430}
{"v": 1	"t": 752526	"P": 1697.75	"F": 5577}
{"v": 1	"t": 752546	"P": 1692.5	"F": 5267}
{"v": 1	"t": 752567	"P": 1694.25	"F": 5483}
{"v": 1	"t": 752587	"P": 1691.75	"F": 5352}
{"v": 1	"t": 752608	"P": 1691.5	"F": 5473}
{"v": 1	"t": 752628	"P": 1690.0	"F": 5470}
{"v": 1	"t": 752649	"P": 1696.0	"F": 5572}
{"v": 1	"t": 752669	"P": 1691.5	"F": 5313}
{"v": 1	"t": 752690	"P": 1697.25	"F": 5378}
{"v": 1	"t": 752710	"P": 1695.25	"F": 5392}
{"v": 1	"t": 752731	"P": 1696.5	"F": 5370}
{"v": 1	"t": 752751	"P": 1694.0	"F": 5399}
{"v": 1	"t": 752771	"P": 1696.25	"F": 5354}
{"v": 1	"t": 752792	"P": 1697.5	"F": 5518}
{"v": 1	"t": 752812	"P": 1700.25	"F": 5510}
{"v": 1	"t": 752832	"P": 1700.5	"F": 5420}
{"v": 1	"t": 752853	"P": 1696.75	"F": 5388}
{"v": 1	"t": 752873	"P": 1691.75	"F": 5514}
{"v": 1	"t": 752893	"P": 1701.75	"F": 5467}
{"v": 1	"t": 752914	"P": 1701.0	"F": 5491}
{"v": 1	"t": 752934	"P": 1691.25	"F": 5487}
{"v": 1	"t": 752954	"P": 1695.75	"F": 5578}
{"v": 1	"t": 752974	"P": 1688.75	"F": 5420}
{"v": 1	"t": 752995	"P": 1697.0	"F": 5391}
{"v": 1	"t": 753015	"P": 1695.75	"F": 5449}
{"v": 1	"t": 753035	"P": 1698.25	"F": 5545}
{"v": 1	"t": 753056	"P": 1695.5	"F": 5332}
{"v": 1	"t": 753076	"P": 1704.75	"F": 5381}
{"v": 1	"t": 753096	"P": 1697.5	"F": 5389}
{"v": 1	"t": 753117	"P": 1687.0	"F": 5419}
{"v": 1	"t": 753137	"P": 1697.5	"F": 5319}
{"v": 1	"t": 753157	"P": 1694.0	"F": 5355}
{"v": 1	"t": 753178	"P": 1700.75	"F": 5544	"C": 47.615	"D": 3139	"sn": 54091779688249	"file": "/data/device_log/data0000.out"}
{"v": 1	"t": 753198	"P": 1694.0	"F": 5484}
{"v": 1	"t": 753218	"P": 1694.0	"F": 5394}
{"v": 1	"t": 753238	"P": 1699.25	"F": 5612}
{"v": 1	"t": 753259	"P": 1693.25	"F": 5360}
{"v": 1	"t": 753279	"P": 1690.0	"F": 5419}
{"v": 1	"t": 753300	"P": 1694.5	"F": 5453}
{"v": 1	"t": 753320	"P": 1692.25	"F": 5357}
{"v": 1	"t": 753341	"P": 1701.0	"F": 5526}
{"v": 1	"t": 753361	"P": 1690.75	"F": 5440}
{"v": 1	"t": 753381	"P": 1699.75	"F": 5521}
{"v": 1	"t": 753401	"P": 1688.25	"F": 5394}
{"v": 1	"t": 753422	"P": 1699.0	"F": 5265}
{"v": 1	"t": 753442	"P": 1695.75	"F": 5391}
{"v": 1	"t": 753462	"P": 1701.5	"F": 5509}
{"v": 1	"t": 753483	"P": 1702.5	"F": 5508}
{"v": 1	"t": 753503	"P": 1700.25	"F": 5366}
{"v": 1	"t": 753523	"P": 1701.75	"F": 5459}
{"v": 1	"t": 753544	"P": 1697.0	"F": 5474}
{"v": 1	"t": 753564	"P": 1694.25	"F": 5498}
{"v": 1	"t": 753584	"P": 1695.75	"F": 5484}
{"v": 1	"t": 753604	"P": 1698.0	"F": 5439}
{"v": 1	"t": 753625	"P": 1704.25	"F": 5378}
{"v": 1	"t": 753645	"P": 1696.5	"F": 5504}
{"v": 1	"t": 753665	"P": 1694.25	"F": 5379}
{"v": 1	"t": 753686	"P": 1689.0	"F": 5625}
{"v": 1	"t": 753706	"P": 1698.75	"F": 5331}
{"v": 1	"t": 753726	"P": 1696.0	"F": 5526}
{"v": 1	"t": 753747	"P": 1686.5	"F": 5615}
{"v": 1	"t": 753767	"P": 1699.25	"F": 5532}
{"v": 1	"t": 753787	"P": 1692.75	"F": 5423}
{"v": 1	"t": 753808	"P": 1697.25	"F": 5277}
{"v": 1	"t": 753828	"P": 1688.75	"F": 5408}
{"v": 1	"t": 753848	"P": 1692.25	"F": 5349}
{"v": 1	"t": 753869	"P": 1694.5	"F": 5274}
{"v": 1	"t": 753889	"P": 1696.25	"F": 5306}
{"v": 1	"t": 753910	"P": 1698.5	"F": 5415}
{"v": 1	"t": 753930	"P": 1687.75	"F": 5329}
{"v": 1	"t": 753950	"P": 1705.25	"F": 5343}
{"v": 1	"t": 753970	"P": 1689.75	"F": 5531}
{"v": 1	"t": 753991	"P": 1703.0	"F": 5512}
{"v": 1	"t": 754011	"P": 1692.0	"F": 5426}
{"v": 1	"t": 754031	"P": 1695.0	"F": 5583}
{"v": 1	"t": 754052	"P": 1694.25	"F": 5481}
{"v": 1	"t": 754072	"P": 1693.25	"F": 5571}
{"v": 1	"t": 754092	"P": 1700.25	"F": 5500}
{"v": 1	"t": 754113	"P": 1693.25	"F": 5544}
{"v": 1	"t": 754133	"P": 1696.75	"F": 5439}
{"v": 1	"t": 754153	"P": 1688.0	"F": 5225}
{"v": 1	"t": 754174	"P": 1696.75	"F": 5449}
{"v": 1	"t": 754194	"P": 1692.75	"F": 5506	"C": 47.585	"D": 3139	"sn": 54091779688249	"file": "/data/device_log/data0000.out"}
{"v": 1	"t": 754214	"P": 1686.0	"F": 5505}
{"v": 1	"t": 754234	"P": 1697.0	"F": 5459}
{"v": 1	"t": 754255	"P": 1697.75	"F": 5560}
{"v": 1	"t": 754275	"P": 1693.25	"F": 5333}
{"v": 1	"t": 754295	"P": 1687.75	"F": 5619}
{"v": 1	"t": 754316	"P": 1685.75	"F": 5493}
{"v": 1	"t": 754336	"P": 1697.75	"F": 5304}
{"v": 1	"t": 754356	"P": 1690.5	"F": 5417}
{"v": 1	"t": 754377	"P": 1703.75	"F": 5527}
{"v": 1	"t": 754397	"P": 1690.0	"F": 5382}
{"v": 1	"t": 754417	"P": 1695.25	"F": 5475}
{"v": 1	"t": 754438	"P": 1686.0	"F": 5376}
{"v": 1	"t": 754458	"P": 1697.25	"F": 5357}
{"v": 1	"t": 754479	"P": 1699.0	"F": 5518}
{"v": 1	"t": 754499	"P": 1693.75	"F": 5400}
{"v": 1	"t": 754519	"P": 1696.25	"F": 5321}
{"v": 1	"t": 754539	"P": 1690.75	"F": 5462}
{"v": 1	"t": 754560	"P": 1705.5	"F": 5656}
{"v": 1	"t": 754580	"P": 1692.25	"F": 5615}
{"v": 1	"t": 754600	"P": 1698.5	"F": 5542}
{"v": 1	"t": 754621	"P": 1692.5	"F": 5269}
{"v": 1	"t": 754641	"P": 1698.75	"F": 5576}
{"v": 1	"t": 754661	"P": 1689.25	"F": 5551}
{"v": 1	"t": 754682	"P": 1696.25	"F": 5504}
{"v": 1	"t": 754702	"P": 1687.25	"F": 5424}
{"v": 1	"t": 754722	"P": 1688.0	"F": 5553}
{"v": 1	"t": 754743	"P": 1702.0	"F": 5250}
{"v": 1	"t": 754763	"P": 1699.75	"F": 5517}
{"v": 1	"t": 754783	"P": 1691.75	"F": 5521}
{"v": 1	"t": 754803	"P": 1702.5	"F": 5313}
{"v": 1	"t": 754824	"P": 1696.0	"F": 5520}
{"v": 1	"t": 754844	"P": 1691.0	"F": 5502}
{"v": 1	"t": 754864	"P": 1691.75	"F": 5509}
{"v": 1	"t": 754885	"P": 1694.5	"F": 5344}
{"v": 1	"t": 754905	"P": 1688.75	"F": 5623}
{"v": 1	"t": 754925	"P": 1685.75	"F": 5340}
{"v": 1	"t": 754946	"P": 1699.25	"F": 5254}
{"v": 1	"t": 754966	"P": 1691.0	"F": 5509}
{"v": 1	"t": 754987	"P": 1690.75	"F": 5328}
{"v": 1	"t": 755007	"P": 1698.5	"F": 5361}
{"v": 1	"t": 755027	"P": 1695.0	"F": 5291}
{"v": 1	"t": 755048	"P": 1695.5	"F": 5389}
{"v": 1	"t": 755068	"P": 1682.25	"F": 5495}
{"v": 1	"t": 755088	"P": 1691.5	"F": 5311}
{"v": 1	"t": 755109	"P": 1696.5	"F": 5363}
{"v": 1	"t": 755129	"P": 1692.75	"F": 5442}
{"v": 1	"t": 755149	"P": 1694.25	"F": 5458}
{"v": 1	"t": 755170	"P": 1689.75	"F": 5452}
{"v": 1	"t": 755190	"P": 1697.25	"F": 5412}
{"v": 1	"t": 755210	"P": 1691.5	"F": 5468	"C": 47.55	"D": 3139	"sn": 54091779688249	"file": "/data/device_log/data0000.out"}
{"v": 1	"t": 755231	"P": 1694.25	"F": 5454}
{"v": 1	"t": 755251	"P": 1688.5	"F": 5193}
{"v": 1	"t": 755271	"P": 1693.0	"F": 5369}
{"v": 1	"t": 755291	"P": 1700.0	"F": 5443}
{"v": 1	"t": 755312	"P": 1684.5	"F": 5443}
{"v": 1	"t": 755332	"P": 1703.75	"F": 5442}
{"v": 1	"t": 755352	"P": 1699.0	"F": 5484}
{"v": 1	"t": 755373	"P": 1694.0	"F": 5426}
{"v": 1	"t": 755393	"P": 1693.5	"F": 5661}
{"v": 1	"t": 755413	"P": 1692.25	"F": 5395}
{"v": 1	"t": 755434	"P": 1706.75	"F": 5479}
{"v": 1	"t": 755454	"P": 1685.75	"F": 5326}
{"v": 1	"t": 755474	"P": 1692.5	"F": 5345}
{"v": 1	"t": 755495	"P": 1694.75	"F": 5592}
{"v": 1	"t": 755515	"P": 1689.75	"F": 5344}
{"v": 1	"t": 755536	"P": 1694.75	"F": 5515}
{"v": 1	"t": 755556	"P": 1694.5	"F": 5488}
{"v": 1	"t": 755576	"P": 1694.5	"F": 5494}
{"v": 1	"t": 755596	"P": 1691.5	"F": 5460}
{"v": 1	"t": 755617	"P": 1698.75	"F": 5393}
{"v": 1	"t": 755637	"P": 1696.75	"F": 5501}
{"v": 1	"t": 755657	"P": 1693.25	"F": 5515}
{"v": 1	"t": 755678	"P": 1697.5	"F": 5578}
{"v": 1	"t": 755698	"P": 1693.5	"F": 5526}
{"v": 1	"t": 755718	"P": 1689.25	"F": 5314}
{"v": 1	"t": 755739	"P": 1701.0	"F": 5458}
{"v": 1	"t": 755759	"P": 1698.5	"F": 5411}
{"v": 1	"t": 755779	"P": 1697.25	"F": 5549}
{"v": 1	"t": 755800	"P": 1697.0	"F": 5395}
{"v": 1	"t": 755820	"P": 1697.0	"F": 5555}
{"v": 1	"t": 755840	"P": 1697.25	"F": 5247}
{"v": 1	"t": 755860	"P": 1693.0	"F": 5444}
{"v": 1	"t": 755881	"P": 1701.75	"F": 5496}
{"v": 1	"t": 755901	"P": 1697.5	"F": 5581}
{"v": 1	"t": 755921	"P": 1697.5	"F": 5529}
{"v": 1	"t": 755942	"P": 1688.75	"F": 5447}
{"v": 1	"t": 755962	"P": 1692.25	"F": 5389}
{"v": 1	"t": 755982	"P": 1692.5	"F": 5556}
{"v": 1	"t": 756003	"P": 1701.75	"F": 5332}
{"v": 1	"t": 756023	"P": 1689.5	"F": 5446}
{"v": 1	"t": 756043	"P": 1699.75	"F": 5440}
{"v": 1	"t": 756064	"P": 1696.25	"F": 5474}
{"v": 1	"t": 756084	"P": 1694.5	"F": 5435}
{"v": 1	"t": 756105	"P": 1701.0	"F": 5255}
{"v": 1	"t": 756125	"P": 1699.0	"F": 5397}
{"v": 1	"t": 756146	"P": 1687.25	"F": 5389}
{"v": 1	"t": 756166	"P": 1700.25	"F": 5231}
{"v": 1	"t": 756187	"P": 1686.25	"F": 5505}
{"v": 1	"t": 756207	"P": 1694.25	"F": 5418}
{"v": 1	"t": 756227	"P": 1692.5	"F": 5303	"C": 47.605	"D": 3138	"sn": 54091779688249	"file": "/data/device_log/data0000.out"}
{"v": 1	"t": 756248	"P": 1695.0	"F": 5436}
{"v": 1	"t": 756268	"P": 1699.75	"F": 5520}
{"v": 1	"t": 756288	"P": 1685.75	"F": 5430}
{"v": 1	"t": 756309	"P": 1701.75	"F": 5407}
{"v": 1	"t": 756329	"P": 1698.0	"F": 5294}
{"v": 1	"t": 756349	"P": 1701.75	"F": 5370}
{"v": 1	"t": 756370	"P": 1689.75	"F": 5463}
{"v": 1	"t": 756390	"P": 1706.0	"F": 5357}
{"v": 1	"t": 756410	"P": 1687.5	"F": 5500}
{"v": 1	"t": 756430	"P": 1699.0	"F": 5543}
{"v": 1	"t": 756451	"P": 1698.25	"F": 5461}
{"v": 1	"t": 756471	"P": 1699.75	"F": 5352}
{"v": 1	"t": 756491	"P": 1697.0	"F": 5527}
{"v": 1	"t": 756512	"P": 1698.0	"F": 5199}
{"v": 1	"t": 756532	"P": 1701.75	"F": 5292}
{"v": 1	"t": 756552	"P": 1702.25	"F": 5534}
{"v": 1	"t": 756573	"P": 1699.25	"F": 5407}
{"v": 1	"t": 756593	"P": 1700.5	"F": 5408}
{"v": 1	"t": 756613	"P": 1706.75	"F": 5419}
{"v": 1	"t": 756634	"P": 1705.0	"F": 5458}
{"v": 1	"t": 756654	"P": 1702.75	"F": 5357}
{"v": 1	"t": 756674	"P": 1700.75	"F": 5197}
{"v": 1	"t": 756694	"P": 1705.0	"F": 5371}
{"v": 1	"t": 756715	"P": 1707.5	"F": 5519}
{"v": 1	"t": 756735	"P": 1701.25	"F": 5449}
{"v": 1	"t": 756756	"P": 1713.75	"F": 5427}
{"v": 1	"t": 756776	"P": 1714.0	"F": 5405}
{"v": 1	"t": 756796	"P": 1719.0	"F": 5281}
{"v": 1	"t": 756817	"P": 1720.0	"F": 5409}
{"v": 1	"t": 756837	"P": 1732.0	"F": 5557}
{"v": 1	"t": 756857	"P": 1737.75	"F": 5189}
{"v": 1	"t": 756878	"P": 1742.5	"F": 5301}
{"v": 1	"t": 756898	"P": 1749.25	"F": 5361}
{"v": 1	"t": 756918	"P": 1754.25	"F": 5449}
{"v": 1	"t": 756939	"P": 1758.75	"F": 5400}
{"v": 1	"t": 756959	"P": 1750.25	"F": 5590}
{"v": 1	"t": 756979	"P": 1744.25	"F": 5368}
{"v": 1	"t": 756999	"P": 1751.75	"F": 5384}
{"v": 1	"t": 757020	"P": 1766.25	"F": 5418}
{"v": 1	"t": 757040	"P": 1762.0	"F": 5455}
{"v": 1	"t": 757060	"P": 1762.5	"F": 5399}
{"v": 1	"t": 757081	"P": 1769.5	"F": 5366}
{"v": 1	"t": 757101	"P": 1766.5	"F": 5424}
{"v": 1	"t": 757121	"P": 1775.75	"F": 5418}
{"v": 1	"t": 757142	"P": 1769.25	"F": 5271}
{"v": 1	"t": 757162	"P": 1778.0	"F": 5533}
{"v": 1	"t": 757182	"P": 1781.0	"F": 5415}
{"v": 1	"t": 757203	"P": 1792.25	"F": 5479}
{"v": 1	"t": 757223	"P": 1799.75	"F": 5315}
{"v": 1	"t": 757243	"P": 1797.0	"F": 5350	"C": 47.545	"D": 3138	"sn": 54091779688249	"file": "/data/device_log/data0000.out"}
{"v": 1	"t": 757263	"P": 1807.25	"F": 5317}
{"v": 1	"t": 757284	"P": 1807.5	"F": 5339}
{"v": 1	"t": 757304	"P": 1808.75	"F": 5398}
{"v": 1	"t": 757325	"P": 1811.25	"F": 5332}
{"v": 1	"t": 757345	"P": 1810.25	"F": 5224}
{"v": 1	"t": 757365	"P": 1820.25	"F": 5229}
{"v": 1	"t": 757386	"P": 1822.0	"F": 5495}
{"v": 1	"t": 757406	"P": 1825.25	"F": 5397}
{"v": 1	"t": 757426	"P": 1824.0	"F": 5280}
{"v": 1	"t": 757447	"P": 1824.0	"F": 5354}
{"v": 1	"t": 757467	"P": 1833.0	"F": 5490}
{"v": 1	"t": 757487	"P": 1836.25	"F": 5600}
{"v": 1	"t": 757508	"P": 1824.5	"F": 5489}
{"v": 1	"t": 757528	"P": 1813.25	"F": 5394}
{"v": 1	"t": 757548	"P": 1817.0	"F": 5439}
{"v": 1	"t": 757568	"P": 1823.75	"F": 5453}
{"v": 1	"t": 757589	"P": 1816.5	"F": 5364}
{"v": 1	"t": 757609	"P": 1818.75	"F": 5379}
{"v": 1	"t": 757629	"P": 1819.25	"F": 5490}
{"v": 1	"t": 757650	"P": 1814.75	"F": 5510}
{"v": 1	"t": 757670	"P": 1815.25	"F": 5378}
{"v": 1	"t": 757690	"P": 1808.25	"F": 5476}
{"v": 1	"t": 757711	"P": 1800.5	"F": 5199}
{"v": 1	"t": 757731	"P": 1803.5	"F": 5501}
{"v": 1	"t": 757751	"P": 1795.0	"F": 5496}
{"v": 1	"t": 757772	"P": 1787.25	"F": 5363}
{"v": 1	"t": 757792	"P": 1780.0	"F": 5569}
{"v": 1	"t": 757812	"P": 1783.25	"F": 5612}
{"v": 1	"t": 757833	"P": 1780.0	"F": 5272}
{"v": 1	"t": 757853	"P": 1770.5	"F": 5597}
{"v": 1	"t": 757873	"P": 1775.0	"F": 5439}
{"v": 1	"t": 757894	"P": 1767.75	"F": 5505}
{"v": 1	"t": 757914	"P": 1771.75	"F": 5509}
{"v": 1	"t": 757934	"P": 1764.75	"F": 5313}
{"v": 1	"t": 757955	"P": 1761.5	"F": 5362}
{"v": 1	"t": 757975	"P": 1762.75	"F": 5505}
{"v": 1	"t": 757995	"P": 1752.5	"F": 5365}
{"v": 1	"t": 758016	"P": 1759.0	"F": 5489}
{"v": 1	"t": 758036	"P": 1748.5	"F": 5388}
{"v": 1	"t": 758056	"P": 1746.25	"F": 5452}
{"v": 1	"t": 758077	"P": 1742.5	"F": 5447}
{"v": 1	"t": 758097	"P": 1744.0	"F": 5551}
{"v": 1	"t": 758117	"P": 1747.75	"F": 5487}
{"v": 1	"t": 758138	"P": 1748.5	"F": 5439}
{"v": 1	"t": 758158	"P": 1746.25	"F": 5372}
{"v": 1	"t": 758178	"P": 1745.25	"F": 5476}
{"v": 1	"t": 758199	"P": 1749.0	"F": 5406}
{"v": 1	"t": 758219	"P": 1750.0	"F": 5519}
{"v": 1	"t": 758239	"P": 1743.0	"F": 5327}
{"v": 1	"t": 758259	"P": 1763.75	"F": 5482	"C": 47.545	"D": 3138	"sn": 54091779688249	"file": "/data/device_log/data0000.out"}
{"v": 1	"t": 758280	"P": 1749.75	"F": 5246}
{"v": 1	"t": 758300	"P": 1750.0	"F": 5466}
{"v": 1	"t": 758320	"P": 1747.5	"F": 5356}
{"v": 1	"t": 758341	"P": 1764.25	"F": 5455}
{"v": 1	"t": 758361	"P": 1764.25	"F": 5372}
{"v": 1	"t": 758381	"P": 1747.5	"F": 5318}
{"v": 1	"t": 758402	"P": 1751.5	"F": 5432}
{"v": 1	"t": 758422	"P": 1749.5	"F": 5377}
{"v": 1	"t": 758443	"P": 1758.5	"F": 5529}
{"v": 1	"t": 758463	"P": 1756.25	"F": 5500}
{"v": 1	"t": 758483	"P": 1744.5	"F": 5497}
{"v": 1	"t": 758504	"P": 1749.0	"F": 5473}
{"v": 1	"t": 758524	"P": 1751.75	"F": 5346}
{"v": 1	"t": 758544	"P": 1733.5	"F": 5257}
{"v": 1	"t": 758565	"P": 1751.75	"F": 5428}
{"v": 1	"t": 758585	"P": 1746.0	"F": 5501}
{"v": 1	"t": 758605	"P": 1754.0	"F": 5444}
{"v": 1	"t": 758626	"P": 1748.5	"F": 5464}
{"v": 1	"t": 758646	"P": 1754.75	"F": 5563}
{"v": 1	"t": 758666	"P": 1760.0	"F": 5327}
{"v": 1	"t": 758686	"P": 1763.25	"F": 5587}
{"v": 1	"t": 758707	"P": 1766.75	"F": 5523}
{"v": 1	"t": 758727	"P": 1782.75	"F": 5374}
{"v": 1	"t": 758747	"P": 1785.5	"F": 5391}
{"v": 1	"t": 758768	"P": 1787.75	"F": 5498}
{"v": 1	"t": 758788	"P": 1796.75	"F": 5236}
{"v": 1	"t": 758808	"P": 1793.25	"F": 5318}
{"v": 1	"t": 758829	"P": 1806.75	"F": 5327}
{"v": 1	"t": 758849	"P": 1796.75	"F": 5564}
{"v": 1	"t": 758869	"P": 1807.25	"F": 5508}
{"v": 1	"t": 758889	"P": 1801.25	"F": 5293}
{"v": 1	"t": 758910	"P": 1804.5	"F": 5388}
{"v": 1	"t": 758930	"P": 1799.75	"F": 5289}
{"v": 1	"t": 758950	"P": 1797.75	"F": 5595}
{"v": 1	"t": 758971	"P": 1802.0	"F": 5379}
{"v": 1	"t": 758991	"P": 1805.0	"F": 5321}
{"v": 1	"t": 759012	"P": 1817.5	"F": 5469}
{"v": 1	"t": 759032	"P": 1811.0	"F": 5245}
{"v": 1	"t": 759052	"P": 1839.25	"F": 5467}
{"v": 1	"t": 759073	"P": 1826.5	"F": 5334}
{"v": 1	"t": 759093	"P": 1828.75	"F": 5319}
{"v": 1	"t": 759113	"P": 1819.25	"F": 5379}
{"v": 1	"t": 759134	"P": 1838.25	"F": 5289}
{"v": 1	"t": 759154	"P": 1831.0	"F": 5439}
{"v": 1	"t": 759174	"P": 1829.5	"F": 5477}
{"v": 1	"t": 759194	"P": 1830.25	"F": 5431}
{"v": 1	"t": 759215	"P": 1831.25	"F": 5397}
{"v": 1	"t": 759235	"P": 1823.75	"F": 5485}
{"v": 1	"t": 759255	"P": 1817.75	"F": 5499}
{"v": 1	"t": 759276	"P": 1820.5	"F": 5472	"C": 47.585	"D": 3138	"sn": 54091779688249	"file": "/data/device_log/data0000.out"}
{"v": 1	"t": 759296	"P": 1821.75	"F": 5282}
{"v": 1	"t": 759316	"P": 1816.75	"F": 5293}
{"v": 1	"t": 759337	"P": 1803.0	"F": 5363}
{"v": 1	"t": 759357	"P": 1807.75	"F": 5495}
{"v": 1	"t": 759377	"P": 1811.25	"F": 5676}
{"v": 1	"t": 759398	"P": 1802.0	"F": 5485}
{"v": 1	"t": 759418	"P": 1800.5	"F": 5537}
{"v": 1	"t": 759438	"P": 1793.0	"F": 5359}
{"v": 1	"t": 759458	"P": 1796.25	"F": 5314}
{"v": 1	"t": 759479	"P": 1799.75	"F": 5404}
{"v": 1	"t": 759499	"P": 1783.5	"F": 5409}
{"v": 1	"t": 759519	"P": 1778.75	"F": 5612}
{"v": 1	"t": 759540	"P": 1793.25	"F": 5507}
{"v": 1	"t": 759560	"P": 1777.5	"F": 5489}
{"v": 1	"t": 759581	"P": 1776.0	"F": 5254}
{"v": 1	"t": 759601	"P": 1785.5	"F": 5478}
{"v": 1	"t": 759622	"P": 1778.75	"F": 5526}
{"v": 1	"t": 759642	"P": 1782.5	"F": 5550}
{"v": 1	"t": 759663	"P": 1781.75	"F": 5419}
{"v": 1	"t": 759683	"P": 1768.0	"F": 5305}
{"v": 1	"t": 759704	"P": 1778.25	"F": 5511}
{"v": 1	"t": 759724	"P": 1774.0	"F": 5628}
{"v": 1	"t": 759744	"P": 1772.25	"F": 5309}
{"v": 1	"t": 759765	"P": 1772.75	"F": 5481}
{"v": 1	"t": 759785	"P": 1771.0	"F": 5286}
{"v": 1	"t": 759805	"P": 1776.0	"F": 5462}
{"v": 1	"t": 759826	"P": 1771.75	"F": 5550}
{"v": 1	"t": 759846	"P": 1775.5	"F": 5409}
{"v": 1	"t": 759866	"P": 1770.25	"F": 5424}
{"v": 1	"t": 759887	"P": 1773.0	"F": 5391}
{"v": 1	"t": 759907	"P": 1777.0	"F": 5334}
{"v": 1	"t": 759927	"P": 1783.0	"F": 5433}
{"v": 1	"t": 759948	"P": 1793.0	"F": 5325}
{"v": 1	"t": 759968	"P": 1790.75	"F": 5263}
{"v": 1	"t": 759988	"P": 1785.75	"F": 5569}
{"v": 1	"t": 760008	"P": 1784.0	"F": 5454}
{"v": 1	"t": 760029	"P": 1784.5	"F": 5275}
{"v": 1	"t": 760049	"P": 1761.5	"F": 5431}
{"v": 1	"t": 760069	"P": 1760.25	"F": 5564}
{"v": 1	"t": 760090	"P": 1769.25	"F": 5473}
{"v": 1	"t": 760110	"P": 1759.0	"F": 5618}
{"v": 1	"t": 760130	"P": 1761.0	"F": 5417}
{"v": 1	"t": 760151	"P": 1757.25	"F": 5513}
{"v": 1	"t": 760171	"P": 1762.75	"F": 5421}
{"v": 1	"t": 760191	"P": 1764.0	"F": 5502}
{"v": 1	"t": 760212	"P": 1755.5	"F": 5400}
{"v": 1	"t": 760232	"P": 1756.0	"F": 5519}
{"v": 1	"t": 760253	"P": 1766.75	"F": 5440}
{"v": 1	"t": 760273	"P": 1754.0	"F": 5228}
{"v": 1	"t": 760293	"P": 1756.25	"F": 5440	"C": 47.565	"D": 3138	"sn": 54091779688249	"file": "/data/device_log/data0000.out"}
{"v": 1	"t": 760314	"P": 1763.75	"F": 5442}
{"v": 1	"t": 760334	"P": 1759.5	"F": 5504}
{"v": 1	"t": 760354	"P": 1757.0	"F": 5404}
{"v": 1	"t": 760374	"P": 1759.5	"F": 5349}
{"v": 1	"t": 760395	"P": 1759.25	"F": 5550}
{"v": 1	"t": 760415	"P": 1767.5	"F": 5506}
{"v": 1	"t": 760435	"P": 1764.25	"F": 5522}
{"v": 1	"t": 760456	"P": 1773.25	"F": 5264}
{"v": 1	"t": 760476	"P": 1782.75	"F": 5399}
{"v": 1	"t": 760496	"P": 1789.5	"F": 5467}
{"v": 1	"t": 760517	"P": 1791.25	"F": 5403}
{"v": 1	"t": 760537	"P": 1799.5	"F": 5388}
{"v": 1	"t": 760557	"P": 1812.25	"F": 5302}
{"v": 1	"t": 760577	"P": 1818.5	"F": 5436}
{"v": 1	"t": 760598	"P": 1817.75	"F": 5428}
{"v": 1	"t": 760618	"P": 1827.0	"F": 5416}
{"v": 1	"t": 760638	"P": 1835.0	"F": 5286}
{"v": 1	"t": 760659	"P": 1844.5	"F": 5317}
{"v": 1	"t": 760679	"P": 1837.25	"F": 5201}
{"v": 1	"t": 760699	"P": 1849.75	"F": 5518}
{"v": 1	"t": 760720	"P": 1857.25	"F": 5395}
{"v": 1	"t": 760740	"P": 1860.5	"F": 5557}
{"v": 1	"t": 760760	"P": 1855.0	"F": 5393}
{"v": 1	"t": 760781	"P": 1861.75	"F": 5398}
{"v": 1	"t": 760801	"P": 1866.5	"F": 5290}
{"v": 1	"t": 760822	"P": 1867.0	"F": 5437}
{"v": 1	"t": 760842	"P": 1877.25	"F": 5303}
{"v": 1	"t": 760862	"P": 1880.75	"F": 5400}
{"v": 1	"t": 760883	"P": 1875.75	"F": 5266}
{"v": 1	"t": 760903	"P": 1878.5	"F": 5432}
{"v": 1	"t": 760923	"P": 1881.75	"F": 5420}
{"v": 1	"t": 760944	"P": 1881.0	"F": 5406}
{"v": 1	"t": 760964	"P": 1879.0	"F": 5401}
{"v": 1	"t": 760984	"P": 1888.0	"F": 5562}
{"v": 1	"t": 761005	"P": 1889.5	"F": 5411}
{"v": 1	"t": 761025	"P": 1887.0	"F": 5459}
{"v": 1	"t": 761045	"P": 1892.75	"F": 5359}
{"v": 1	"t": 761065	"P": 1884.5	"F": 5399}
{"v": 1	"t": 761086	"P": 1895.75	"F": 5442}
{"v": 1	"t": 761106	"P": 1892.25	"F": 5358}
{"v": 1	"t": 761126	"P": 1895.0	"F": 5290}
{"v": 1	"t": 761147	"P": 1892.25	"F": 5395}
{"v": 1	"t": 761167	"P": 1892.75	"F": 5403}
{"v": 1	"t": 761187	"P": 1900.75	"F": 5510}
{"v": 1	"t": 761208	"P": 1893.25	"F": 5483}
{"v": 1	"t": 761228	"P": 1892.0	"F": 5529}
{"v": 1	"t": 761248	"P": 1903.0	"F": 5181}
{"v": 1	"t": 761269	"P": 1904.75	"F": 5391}
{"v": 1	"t": 761289	"P": 1897.25	"F": 5362}
{"v": 1	"t": 761309	"P": 1905.25	"F": 5512	"C": 47.525	"D": 3138	"sn": 54091779688249	"file": "/data/device_log/data0000.out"}
{"v": 1	"t": 761330	"P": 1895.5	"F": 5354}
{"v": 1	"t": 761350	"P": 1897.25	"F": 5414}
{"v": 1	"t": 761370	"P": 1883.75	"F": 5467}
{"v": 1	"t": 761391	"P": 1894.0	"F": 5500}
{"v": 1	"t": 761411	"P": 1892.75	"F": 5513}
{"v": 1	"t": 761431	"P": 1885.0	"F": 5504}
{"v": 1	"t": 761452	"P": 1882.25	"F": 5457}
{"v": 1	"t": 761472	"P": 1887.25	"F": 5487}
{"v": 1	"t": 761492	"P": 1891.0	"F": 5558}
{"v": 1	"t": 761513	"P": 1885.0	"F": 5312}
{"v": 1	"t": 761533	"P": 1882.25	"F": 5464}
{"v": 1	"t": 761553	"P": 1880.0	"F": 5191}
{"v": 1	"t": 761574	"P": 1886.0	"F": 5485}
{"v": 1	"t": 761594	"P": 1874.75	"F": 5516}
{"v": 1	"t": 761614	"P": 1880.25	"F": 5332}
{"v": 1	"t": 761635	"P": 1868.75	"F": 5332}
{"v": 1	"t": 761655	"P": 1872.75	"F": 5363}
{"v": 1	"t": 761675	"P": 1870.0	"F": 5453}
{"v": 1	"t": 761696	"P": 1866.0	"F": 5543}
{"v": 1	"t": 761716	"P": 1863.25	"F": 5304}
{"v": 1	"t": 761736	"P": 1862.75	"F": 5583}
{"v": 1	"t": 761756	"P": 1866.75	"F": 5534}
{"v": 1	"t": 761777	"P": 1860.75	"F": 5492}
{"v": 1	"t": 761797	"P": 1852.75	"F": 5343}
{"v": 1	"t": 761817	"P": 1863.75	"F": 5390}
{"v": 1	"t": 761838	"P": 1847.5	"F": 5594}
{"v": 1	"t": 761858	"P": 1842.5	"F": 5493}
{"v": 1	"t": 761879	"P": 1837.25	"F": 5487}
{"v": 1	"t": 761899	"P": 1831.0	"F": 5529}
{"v": 1	"t": 761919	"P": 1828.75	"F": 5425}
{"v": 1	"t": 761940	"P": 1828.5	"F": 5392}
{"v": 1	"t": 761960	"P": 1816.0	"F": 5540}
{"v": 1	"t": 761980	"P": 1804.25	"F": 5450}
{"v": 1	"t": 762001	"P": 1806.5	"F": 5527}
{"v": 1	"t": 762021	"P": 1813.5	"F": 5260}
{"v": 1	"t": 762041	"P": 1816.25	"F": 5508}
{"v": 1	"t": 762062	"P": 1817.75	"F": 5468}
{"v": 1	"t": 762082	"P": 1818.5	"F": 5542}
{"v": 1	"t": 762102	"P": 1825.75	"F": 5448}
{"v": 1	"t": 762122	"P": 1823.25	"F": 5376}
{"v": 1	"t": 762143	"P": 1821.25	"F": 5436}
{"v": 1	"t": 762163	"P": 1822.25	"F": 5475}
{"v": 1	"t": 762183	"P": 1822.5	"F": 5537}
{"v": 1	"t": 762204	"P": 1816.0	"F": 5461}
{"v": 1	"t": 762224	"P": 1814.0	"F": 5427}
{"v": 1	"t": 762244	"P": 1805.0	"F": 5487}
{"v": 1	"t": 762265	"P": 1800.5	"F": 5386}
{"v": 1	"t": 762285	"P": 1809.0	"F": 5681}
{"v": 1	"t": 762305	"P": 1805.0	"F": 5516}
{"v": 1	"t": 762326	"P": 1802.75	"F": 5369	"C": 47.595	"D": 3137	"sn": 54091779688249	"file": "/data/device_log/data0000.out"}
{"v": 1	"t": 762346	"P": 1801.5	"F": 5221}
{"v": 1	"t": 762366	"P": 1805.0	"F": 5515}
{"v": 1	"t": 762386	"P": 1788.75	"F": 5341}
{"v": 1	"t": 762407	"P": 1795.5	"F": 5652}
{"v": 1	"t": 762427	"P": 1794.25	"F": 5422}
{"v": 1	"t": 762448	"P": 1798.5	"F": 5589}
{"v": 1	"t": 762468	"P": 1790.75	"F": 5519}
{"v": 1	"t": 762489	"P": 1784.0	"F": 5504}
{"v": 1	"t": 762509	"P": 1779.25	"F": 5553}
{"v": 1	"t": 762529	"P": 1768.25	"F": 5557}
{"v": 1	"t": 762549	"P": 1764.0	"F": 5414}
{"v": 1	"t": 762570	"P": 1759.5	"F": 5369}
{"v": 1	"t": 762590	"P": 1753.0	"F": 5598}
{"v": 1	"t": 762610	"P": 1747.25	"F": 5569}
{"v": 1	"t": 762631	"P": 1740.75	"F": 5424}
{"v": 1	"t": 762651	"P": 1748.25	"F": 5447}
{"v": 1	"t": 762671	"P": 1742.0	"F": 5466}
{"v": 1	"t": 762692	"P": 1753.0	"F": 5499}
{"v": 1	"t": 762712	"P": 1752.25	"F": 5413}
{"v": 1	"t": 762732	"P": 1764.0	"F": 5630}
{"v": 1	"t": 762752	"P": 1773.5	"F": 5352}
{"v": 1	"t": 762773	"P": 1786.25	"F": 5560}
{"v": 1	"t": 762793	"P": 1788.25	"F": 5355}
{"v": 1	"t": 762813	"P": 1785.25	"F": 5316}
{"v": 1	"t": 762834	"P": 1778.75	"F": 5401}
{"v": 1	"t": 762854	"P": 1778.5	"F": 5510}
{"v": 1	"t": 762874	"P": 1768.5	"F": 5552}
{"v": 1	"t": 762895	"P": 1761.0	"F": 5349}
{"v": 1	"t": 762915	"P": 1759.0	"F": 5279}
{"v": 1	"t": 762935	"P": 1760.75	"F": 5650}
{"v": 1	"t": 762956	"P": 1750.5	"F": 5524}
{"v": 1	"t": 762976	"P": 1746.25	"F": 5534}
{"v": 1	"t": 762996	"P": 1754.25	"F": 5275}
{"v": 1	"t": 763017	"P": 1742.75	"F": 5593}
{"v": 1	"t": 763037	"P": 1752.25	"F": 5358}
{"v": 1	"t": 763058	"P": 1749.0	"F": 5309}
{"v": 1	"t": 763078	"P": 1742.75	"F": 5255}
{"v": 1	"t": 763099	"P": 1748.5	"F": 5336}
{"v": 1	"t": 763119	"P": 1728.5	"F": 5659}
{"v": 1	"t": 763140	"P": 1740.5	"F": 5380}
{"v": 1	"t": 763160	"P": 1748.75	"F": 5429}
{"v": 1	"t": 763180	"P": 1745.5	"F": 5421}
{"v": 1	"t": 763201	"P": 1746.75	"F": 5521}
{"v": 1	"t": 763221	"P": 1746.5	"F": 5422}
{"v": 1	"t": 763242	"P": 1746.75	"F": 5666}
{"v": 1	"t": 763262	"P": 1735.25	"F": 5422}
{"v": 1	"t": 763282	"P": 1750.75	"F": 5577}
{"v": 1	"t": 763303	"P": 1746.5	"F": 5532}
{"v": 1	"t": 763323	"P": 1738.25	"F": 5176}
{"v": 1	"t": 763343	"P": 1744.0	"F": 5500	"C": 47.585	"D": 3137	"sn": 54091779688249	"file": "/data/device_log/data0000.out"}
{"v": 1	"t": 763363	"P": 1744.5	"F": 5342}
{"v": 1	"t": 763384	"P": 1747.75	"F": 5433}
{"v": 1	"t": 763404	"P": 1738.5	"F": 5663}
{"v": 1	"t": 763424	"P": 1741.25	"F": 5426}
{"v": 1	"t": 763445	"P": 1753.5	"F": 5230}
{"v": 1	"t": 763465	"P": 1760.0	"F": 5501}
{"v": 1	"t": 763485	"P": 1761.0	"F": 5362}
{"v": 1	"t": 763506	"P": 1771.75	"F": 5085}
{"v": 1	"t": 763526	"P": 1794.5	"F": 5403}
{"v": 1	"t": 763546	"P": 1805.25	"F": 5299}
{"v": 1	"t": 763566	"P": 1799.5	"F": 5426}
{"v": 1	"t": 763587	"P": 1813.75	"F": 5343}
{"v": 1	"t": 763607	"P": 1819.75	"F": 5268}
{"v": 1	"t": 763627	"P": 1838.75	"F": 5408}
{"v": 1	"t": 763648	"P": 1839.5	"F": 5476}
{"v": 1	"t": 763668	"P": 1841.25	"F": 5258}
{"v": 1	"t": 763688	"P": 1849.5	"F": 5274}
{"v": 1	"t": 763709	"P": 1849.25	"F": 5179}
{"v": 1	"t": 763729	"P": 1860.75	"F": 5238}
{"v": 1	"t": 763750	"P": 1862.0	"F": 5235}
{"v": 1	"t": 763770	"P": 1867.5	"F": 5341}
{"v": 1	"t": 763790	"P": 1871.75	"F": 5345}
{"v": 1	"t": 763811	"P": 1869.75	"F": 5429}
{"v": 1	"t": 763831	"P": 1877.75	"F": 5324}
{"v": 1	"t": 763851	"P": 1871.5	"F": 5341}
{"v": 1	"t": 763871	"P": 1880.25	"F": 5368}
{"v": 1	"t": 763892	"P": 1876.5	"F": 5485}
{"v": 1	"t": 763912	"P": 1878.75	"F": 5402}
{"v": 1	"t": 763932	"P": 1887.5	"F": 5468}
{"v": 1	"t": 763953	"P": 1884.0	"F": 5363}
{"v": 1	"t": 763973	"P": 1877.5	"F": 5481}
{"v": 1	"t": 763993	"P": 1885.0	"F": 5356}
{"v": 1	"t": 764014	"P": 1883.75	"F": 5207}
{"v": 1	"t": 764034	"P": 1889.0	"F": 5494}
{"v": 1	"t": 764054	"P": 1882.75	"F": 5470}
{"v": 1	"t": 764075	"P": 1888.5	"F": 5445}
{"v": 1	"t": 764095	"P": 1889.75	"F": 5552}
{"v": 1	"t": 764115	"P": 1888.25	"F": 5637}
{"v": 1	"t": 764135	"P": 1887.25	"F": 5407}
{"v": 1	"t": 764156	"P": 1893.25	"F": 5293}
{"v": 1	"t": 764176	"P": 1893.25	"F": 5604}
{"v": 1	"t": 764196	"P": 1887.5	"F": 5469}
{"v": 1	"t": 764217	"P": 1885.5	"F": 5458}
{"v": 1	"t": 764237	"P": 1886.5	"F": 5494}
{"v": 1	"t": 764257	"P": 1890.75	"F": 5293}
{"v": 1	"t": 764278	"P": 1891.0	"F": 5433}
{"v": 1	"t": 764298	"P": 1896.0	"F": 5334}
{"v": 1	"t": 764318	"P": 1895.5	"F": 5354}
{"v": 1	"t": 764339	"P": 1900.5	"F": 5364}
{"v": 1	"t": 764359	"P": 1897.75	"F": 5458	"C": 47.575	"D": 3137	"sn": 54091779688249	"file": "/data/device_log/data0000.out"}
{"v": 1	"t": 764379	"P": 1895.5	"F": 5386}
{"v": 1	"t": 764400	"P": 1896.25	"F": 5334}
{"v": 1	"t": 764420	"P": 1903.0	"F": 5562}
{"v": 1	"t": 764440	"P": 1891.75	"F": 5311}
{"v": 1	"t": 764461	"P": 1900.25	"F": 5436}
{"v": 1	"t": 764481	"P": 1900.5	"F": 5409}
{"v": 1	"t": 764501	"P": 1903.5	"F": 5656}
{"v": 1	"t": 764521	"P": 1911.0	"F": 5381}
{"v": 1	"t": 764542	"P": 1904.75	"F": 5411}
{"v": 1	"t": 764562	"P": 1912.0	"F": 5455}
{"v": 1	"t": 764582	"P": 1913.0	"F": 5327}
{"v": 1	"t": 764603	"P": 1904.25	"F": 5377}
{"v": 1	"t": 764623	"P": 1909.5	"F": 5340}
{"v": 1	"t": 764643	"P": 1905.75	"F": 5492}
{"v": 1	"t": 764664	"P": 1907.25	"F": 5444}
{"v": 1	"t": 764684	"P": 1910.25	"F": 5400}
{"v": 1	"t": 764704	"P": 1902.5	"F": 5374}
{"v": 1	"t": 764725	"P": 1908.5	"F": 5551}
{"v": 1	"t": 764745	"P": 1910.25	"F": 5452}
{"v": 1	"t": 764765	"P": 1913.75	"F": 5424}
{"v": 1	"t": 764786	"P": 1906.0	"F": 5415}
{"v": 1	"t": 764806	"P": 1914.0	"F": 5222}
{"v": 1	"t": 764826	"P": 1912.5	"F": 5440}
{"v": 1	"t": 764847	"P": 1910.5	"F": 5688}
{"v": 1	"t": 764867	"P": 1910.0	"F": 5351}
{"v": 1	"t": 764887	"P": 1919.25	"F": 5483}
{"v": 1	"t": 764908	"P": 1910.75	"F": 5242}
{"v": 1	"t": 764928	"P": 1905.25	"F": 5376}
{"v": 1	"t": 764948	"P": 1908.5	"F": 5364}
{"v": 1	"t": 764969	"P": 1899.25	"F": 5556}
{"v": 1	"t": 764989	"P": 1903.75	"F": 5445}
{"v": 1	"t": 765009	"P": 1899.0	"F": 5433}
{"v": 1	"t": 765030	"P": 1912.0	"F": 5300}
{"v": 1	"t": 765050	"P": 1911.5	"F": 5532}
{"v": 1	"t": 765070	"P": 1895.25	"F": 5363}
{"v": 1	"t": 765090	"P": 1902.75	"F": 5336}
{"v": 1	"t": 765111	"P": 1892.75	"F": 5575}
{"v": 1	"t": 765131	"P": 1892.75	"F": 5573}
{"v": 1	"t": 765151	"P": 1880.0	"F": 5479}
{"v": 1	"t": 765172	"P": 1868.25	"F": 5405}
{"v": 1	"t": 765192	"P": 1857.25	"F": 5499}
{"v": 1	"t": 765212	"P": 1837.75	"F": 5612}
{"v": 1	"t": 765233	"P": 1818.75	"F": 5559}
{"v": 1	"t": 765253	"P": 1806.5	"F": 5507}
{"v": 1	"t": 765273	"P": 1794.5	"F": 5524}
{"v": 1	"t": 765294	"P": 1786.25	"F": 5475}
{"v": 1	"t": 765314	"P": 1788.75	"F": 5498}
{"v": 1	"t": 765334	"P": 1778.75	"F": 5467}
{"v": 1	"t": 765355	"P": 1771.75	"F": 5359}
{"v": 1	"t": 765375	"P": 1771.0	"F": 5639	"C": 47.565	"D": 3137	"sn": 54091779688249	"file": "/data/device_log/data0000.out"}
{"v": 1	"t": 765395	"P": 1759.25	"F": 5311}
{"v": 1	"t": 765416	"P": 1771.0	"F": 5332}
{"v": 1	"t": 765436	"P": 1760.0	"F": 5270}
{"v": 1	"t": 765456	"P": 1751.75	"F": 5546}
{"v": 1	"t": 765477	"P": 1750.75	"F": 5503}
{"v": 1	"t": 765497	"P": 1753.25	"F": 5377}
{"v": 1	"t": 765517	"P": 1761.75	"F": 5422}
{"v": 1	"t": 765538	"P": 1754.5	"F": 5487}
{"v": 1	"t": 765558	"P": 1747.5	"F": 5374}
{"v": 1	"t": 765578	"P": 1749.25	"F": 5537}
{"v": 1	"t": 765598	"P": 1746.0	"F": 5549}
{"v": 1	"t": 765619	"P": 1738.5	"F": 5477}
{"v": 1	"t": 765639	"P": 1744.25	"F": 5320}
{"v": 1	"t": 765659	"P": 1738.0	"F": 5305}
{"v": 1	"t": 765680	"P": 1754.0	"F": 5300}
{"v": 1	"t": 765700	"P": 1739.75	"F": 5474}
{"v": 1	"t": 765720	"P": 1753.5	"F": 5353}
{"v": 1	"t": 765741	"P": 1741.75	"F": 5325}
{"v": 1	"t": 765761	"P": 1754.0	"F": 5596}
{"v": 1	"t": 765781	"P": 1754.25	"F": 5261}
{"v": 1	"t": 765802	"P": 1762.0	"F": 5439}
{"v": 1	"t": 765822	"P": 1759.5	"F": 5559}
{"v": 1	"t": 765842	"P": 1771.5	"F": 5352}
{"v": 1	"t": 765863	"P": 1775.25	"F": 5230}
{"v": 1	"t": 765883	"P": 1771.75	"F": 5405}
{"v": 1	"t": 765903	"P": 1785.5	"F": 5450}
{"v": 1	"t": 765924	"P": 1784.5	"F": 5384}
{"v": 1	"t": 765944	"P": 1803.5	"F": 5328}
{"v": 1	"t": 765964	"P": 1812.25	"F": 5358}
{"v": 1	"t": 765985	"P": 1821.5	"F": 5173}
{"v": 1	"t": 766005	"P": 1820.25	"F": 5511}
{"v": 1	"t": 766025	"P": 1833.5	"F": 5434}
{"v": 1	"t": 766046	"P": 1840.0	"F": 5491}
{"v": 1	"t": 766066	"P": 1850.0	"F": 5341}
{"v": 1	"t": 766086	"P": 1842.25	"F": 5267}
{"v": 1	"t": 766107	"P": 1850.0	"F": 5375}
{"v": 1	"t": 766127	"P": 1855.25	"F": 5319}
{"v": 1	"t": 766147	"P": 1865.25	"F": 5514}
{"v": 1	"t": 766167	"P": 1868.0	"F": 5465}
{"v": 1	"t": 766188	"P": 1868.0	"F": 5292}
{"v": 1	"t": 766208	"P": 1871.0	"F": 5361}
{"v": 1	"t": 766228	"P": 1875.5	"F": 5449}
{"v": 1	"t": 766249	"P": 1875.25	"F": 5501}
{"v": 1	"t": 766269	"P": 1870.25	"F": 5475}
{"v": 1	"t": 766289	"P": 1886.0	"F": 5529}
{"v": 1	"t": 766310	"P": 1885.75	"F": 5271}
{"v": 1	"t": 766330	"P": 1881.0	"F": 5381}
{"v": 1	"t": 766350	"P": 1890.75	"F": 5468}
{"v": 1	"t": 766370	"P": 1888.0	"F": 5370}
{"v": 1	"t": 766391	"P": 1896.0	"F": 5473	"C": 47.57	"D": 3137	"sn": 54091779688249	"file": "/data/device_log/data0000.out"}
{"v": 1	"t": 766411	"P": 1891.0	"F": 5264}
{"v": 1	"t": 766431	"P": 1890.0	"F": 5270}
{"v": 1	"t": 766452	"P": 1896.25	"F": 5470}
{"v": 1	"t": 766472	"P": 1901.0	"F": 5422}
{"v": 1	"t": 766493	"P": 1899.5	"F": 5366}
{"v": 1	"t": 766513	"P": 1900.0	"F": 5355}
{"v": 1	"t": 766534	"P": 1904.5	"F": 5456}
{"v": 1	"t": 766554	"P": 1893.75	"F": 5392}
{"v": 1	"t": 766575	"P": 1901.5	"F": 5411}
{"v": 1	"t": 766595	"P": 1905.25	"F": 5369}
{"v": 1	"t": 766616	"P": 1901.5	"F": 5268}
{"v": 1	"t": 766636	"P": 1907.0	"F": 5410}
{"v": 1	"t": 766656	"P": 1906.25	"F": 5528}
{"v": 1	"t": 766677	"P": 1902.0	"F": 5562}
{"v": 1	"t": 766697	"P": 1901.25	"F": 5374}
{"v": 1	"t": 766717	"P": 1909.5	"F": 5369}
{"v": 1	"t": 766738	"P": 1901.75	"F": 5509}
{"v": 1	"t": 766758	"P": 1904.0	"F": 5432}
{"v": 1	"t": 766778	"P": 1912.75	"F": 5360}
{"v": 1	"t": 766799	"P": 1911.25	"F": 5440}
{"v": 1	"t": 766819	"P": 1915.5	"F": 5433}
{"v": 1	"t": 766839	"P": 1905.5	"F": 5489}
{"v": 1	"t": 766859	"P": 1912.75	"F": 5462}
{"v": 1	"t": 766880	"P": 1915.25	"F": 5389}
{"v": 1	"t": 766900	"P": 1914.0	"F": 5486}
{"v": 1	"t": 766920	"P": 1912.0	"F": 5453}
{"v": 1	"t": 766941	"P": 1894.75	"F": 5425}
{"v": 1	"t": 766961	"P": 1910.5	"F": 5488}
{"v": 1	"t": 766981	"P": 1915.75	"F": 5438}
{"v": 1	"t": 767002	"P": 1906.0	"F": 5354}
{"v": 1	"t": 767022	"P": 1912.25	"F": 5347}
{"v": 1	"t": 767042	"P": 1911.0	"F": 5218}
{"v": 1	"t": 767062	"P": 1904.25	"F": 5480}
{"v": 1	"t": 767083	"P": 1903.75	"F": 5540}
{"v": 1	"t": 767103	"P": 1905.5	"F": 5337}
{"v": 1	"t": 767123	"P": 1905.75	"F": 5589}
{"v": 1	"t": 767144	"P": 1900.75	"F": 5230}
{"v": 1	"t": 767164	"P": 1899.25	"F": 5233}
{"v": 1	"t": 767185	"P": 1907.75	"F": 5395}
{"v": 1	"t": 767205	"P": 1901.5	"F": 5423}
{"v": 1	"t": 767225	"P": 1906.5	"F": 5414}
{"v": 1	"t": 767246	"P": 1902.5	"F": 5406}
{"v": 1	"t": 767266	"P": 1903.75	"F": 5406}
{"v": 1	"t": 767286	"P": 1912.75	"F": 5462}
{"v": 1	"t": 767307	"P": 1897.0	"F": 5437}
{"v": 1	"t": 767327	"P": 1903.25	"F": 5477}
{"v": 1	"t": 767347	"P": 1903.0	"F": 5414}
{"v": 1	"t": 767367	"P": 1896.0	"F": 5434}
{"v": 1	"t": 767388	"P": 1901.0	"F": 5443}
{"v": 1	"t": 767408	"P": 1890.75	"F": 5476	"C": 47.53	"D": 3137	"sn": 54091779688249	"file": "/data/device_log/data0000.out"}
{"v": 1	"t": 767428	"P": 1895.0	"F": 5472}
{"v": 1	"t": 767449	"P": 1892.75	"F": 5378}
{"v": 1	"t": 767469	"P": 1881.0	"F": 5193}
{"v": 1	"t": 767489	"P": 1883.75	"F": 5390}
{"v": 1	"t": 767510	"P": 1890.75	"F": 5394}
{"v": 1	"t": 767530	"P": 1882.25	"F": 5613}
{"v": 1	"t": 767550	"P": 1863.0	"F": 5463}
{"v": 1	"t": 767571	"P": 1860.5	"F": 5490}
{"v": 1	"t": 767591	"P": 1849.75	"F": 5517}
{"v": 1	"t": 767611	"P": 1833.5	"F": 5539}
{"v": 1	"t": 767631	"P": 1823.25	"F": 5572}
{"v": 1	"t": 767652	"P": 1796.75	"F": 5571}
{"v": 1	"t": 767672	"P": 1804.75	"F": 5434}
{"v": 1	"t": 767693	"P": 1799.5	"F": 5440}
{"v": 1	"t": 767713	"P": 1788.25	"F": 5275}
{"v": 1	"t": 767733	"P": 1786.5	"F": 5358}
{"v": 1	"t": 767754	"P": 1778.25	"F": 5492}
{"v": 1	"t": 767774	"P": 1766.0	"F": 5449}
{"v": 1	"t": 767794	"P": 1766.75	"F": 5503}
{"v": 1	"t": 767815	"P": 1759.5	"F": 5457}
{"v": 1	"t": 767835	"P": 1755.5	"F": 5424}
{"v": 1	"t": 767855	"P": 1752.75	"F": 5533}
{"v": 1	"t": 767876	"P": 1748.5	"F": 5517}
{"v": 1	"t": 767896	"P": 1743.0	"F": 5540}
{"v": 1	"t": 767916	"P": 1748.75	"F": 5515}
{"v": 1	"t": 767937	"P": 1751.0	"F": 5468}
{"v": 1	"t": 767957	"P": 1738.75	"F": 5611}
{"v": 1	"t": 767977	"P": 1751.5	"F": 5407}
{"v": 1	"t": 767997	"P": 1745.25	"F": 5412}
{"v": 1	"t": 768018	"P": 1755.5	"F": 5390}
{"v": 1	"t": 768038	"P": 1750.25	"F": 5395}
{"v": 1	"t": 768058	"P": 1748.25	"F": 5303}
{"v": 1	"t": 768079	"P": 1753.25	"F": 5441}
{"v": 1	"t": 768099	"P": 1754.0	"F": 5494}
{"v": 1	"t": 768119	"P": 1758.0	"F": 5511}
{"v": 1	"t": 768140	"P": 1769.0	"F": 5295}
{"v": 1	"t": 768160	"P": 1772.25	"F": 5412}
{"v": 1	"t": 768180	"P": 1776.25	"F": 5390}
{"v": 1	"t": 768201	"P": 1784.0	"F": 5453}
{"v": 1	"t": 768221	"P": 1807.5	"F": 5180}
{"v": 1	"t": 768241	"P": 1802.75	"F": 5426}
{"v": 1	"t": 768262	"P": 1813.75	"F": 5221}
{"v": 1	"t": 768282	"P": 1829.0	"F": 5352}
{"v": 1	"t": 768302	"P": 1837.75	"F": 5336}
{"v": 1	"t": 768323	"P": 1829.75	"F": 5470}
{"v": 1	"t": 768343	"P": 1835.5	"F": 5378}
{"v": 1	"t": 768363	"P": 1847.25	"F": 5329}
{"v": 1	"t": 768384	"P": 1852.75	"F": 5443}
{"v": 1	"t": 768404	"P": 1854.25	"F": 5338}
{"v": 1	"t": 768424	"P": 1863.0	"F": 5294	"C": 47.525	"D": 3137	"sn": 54091779688249	"file": "/data/device_log/data0000.out"}
{"v": 1	"t": 768444	"P": 1859.0	"F": 5416}
{"v": 1	"t": 768465	"P": 1878.25	"F": 5428}
{"v": 1	"t": 768485	"P": 1869.75	"F": 5531}
{"v": 1	"t": 768505	"P": 1878.5	"F": 5459}
{"v": 1	"t": 768526	"P": 1870.5	"F": 5117}
{"v": 1	"t": 768546	"P": 1883.0	"F": 5357}
{"v": 1	"t": 768566	"P": 1887.25	"F": 5505}
{"v": 1	"t": 768587	"P": 1884.5	"F": 5456}
{"v": 1	"t": 768607	"P": 1891.0	"F": 5336}
{"v": 1	"t": 768627	"P": 1898.25	"F": 5519}
{"v": 1	"t": 768648	"P": 1893.75	"F": 5413}
{"v": 1	"t": 768668	"P": 1896.25	"F": 5390}
{"v": 1	"t": 768688	"P": 1884.75	"F": 5344}
{"v": 1	"t": 768708	"P": 1908.25	"F": 5390}
{"v": 1	"t": 768729	"P": 1901.25	"F": 5619}
{"v": 1	"t": 768749	"P": 1905.25	"F": 5557}
{"v": 1	"t": 768769	"P": 1897.25	"F": 5521}
{"v": 1	"t": 768790	"P": 1908.5	"F": 5366}
{"v": 1	"t": 768810	"P": 1913.5	"F": 5437}
{"v": 1	"t": 768831	"P": 1901.25	"F": 5458}
{"v": 1	"t": 768851	"P": 1903.5	"F": 5451}
{"v": 1	"t": 768871	"P": 1910.25	"F": 5196}
{"v": 1	"t": 768892	"P": 1898.0	"F": 5536}
{"v": 1	"t": 768912	"P": 1898.25	"F": 5536}
{"v": 1	"t": 768932	"P": 1902.75	"F": 5391}
{"v": 1	"t": 768953	"P": 1908.5	"F": 5230}
{"v": 1	"t": 768973	"P": 1892.25	"F": 5342}
{"v": 1	"t": 768993	"P": 1898.5	"F": 5321}
{"v": 1	"t": 769014	"P": 1895.0	"F": 5414}
{"v": 1	"t": 769034	"P": 1896.5	"F": 5406}
{"v": 1	"t": 769054	"P": 1888.25	"F": 5391}
{"v": 1	"t": 769074	"P": 1897.75	"F": 5304}
{"v": 1	"t": 769095	"P": 1893.5	"F": 5383}
{"v": 1	"t": 769115	"P": 1887.5	"F": 5266}
{"v": 1	"t": 769135	"P": 1886.25	"F": 5554}
{"v": 1	"t": 769156	"P": 1890.0	"F": 5333}
{"v": 1	"t": 769176	"P": 1898.0	"F": 5545}
{"v": 1	"t": 769196	"P": 1896.0	"F": 5313}
{"v": 1	"t": 769217	"P": 1888.75	"F": 5500}
{"v": 1	"t": 769237	"P": 1892.75	"F": 5289}
{"v": 1	"t": 769257	"P": 1894.75	"F": 5222}
{"v": 1	"t": 769278	"P": 1895.75	"F": 5460}
{"v": 1	"t": 769298	"P": 1888.0	"F": 5480}
{"v": 1	"t": 769318	"P": 1884.25	"F": 5447}
{"v": 1	"t": 769338	"P": 1882.75	"F": 5256}
{"v": 1	"t": 769359	"P": 1891.75	"F": 5539}
{"v": 1	"t": 769379	"P": 1883.0	"F": 5317}
{"v": 1	"t": 769400	"P": 1893.0	"F": 5308}
{"v": 1	"t": 769420	"P": 1888.25	"F": 5576}
{"v": 1	"t": 769440	"P": 1889.25	"F": 5505	"C": 47.54	"D": 3137	"sn": 54091779688249	"file": "/data/device_log/data0000.out"}
{"v": 1	"t": 769461	"P": 1889.25	"F": 5326}
{"v": 1	"t": 769481	"P": 1887.5	"F": 5542}
{"v": 1	"t": 769501	"P": 1891.0	"F": 5539}
{"v": 1	"t": 769522	"P": 1890.25	"F": 5462}
{"v": 1	"t": 769542	"P": 1885.5	"F": 5274}
{"v": 1	"t": 769562	"P": 1881.0	"F": 5383}
{"v": 1	"t": 769583	"P": 1878.25	"F": 5357}
{"v": 1	"t": 769603	"P": 1877.0	"F": 5367}
{"v": 1	"t": 769623	"P": 1875.5	"F": 5425}
{"v": 1	"t": 769644	"P": 1875.5	"F": 5447}
{"v": 1	"t": 769664	"P": 1877.75	"F": 5381}
{"v": 1	"t": 769684	"P": 1868.5	"F": 5381}
{"v": 1	"t": 769704	"P": 1873.5	"F": 5168}
{"v": 1	"t": 769725	"P": 1876.75	"F": 5490}
{"v": 1	"t": 769745	"P": 1870.75	"F": 5339}
{"v": 1	"t": 769765	"P": 1863.75	"F": 5473}
{"v": 1	"t": 769786	"P": 1858.75	"F": 5346}
{"v": 1	"t": 769806	"P": 1863.0	"F": 5403}
{"v": 1	"t": 769826	"P": 1857.25	"F": 5385}
{"v": 1	"t": 769847	"P": 1838.25	"F": 5561}
{"v": 1	"t": 769867	"P": 1842.0	"F": 5498}
{"v": 1	"t": 769887	"P": 1833.25	"F": 5371}
{"v": 1	"t": 769908	"P": 1818.75	"F": 5576}
{"v": 1	"t": 769928	"P": 1805.75	"F": 5658}
{"v": 1	"t": 769949	"P": 1800.25	"F": 5504}
{"v": 1	"t": 769969	"P": 1790.75	"F": 5445}
{"v": 1	"t": 769990	"P": 1791.25	"F": 5507}
{"v": 1	"t": 770010	"P": 1784.75	"F": 5364}
{"v": 1	"t": 770030	"P": 1777.0	"F": 5500}
{"v": 1	"t": 770051	"P": 1770.25	"F": 5487}
{"v": 1	"t": 770071	"P": 1766.75	"F": 5581}
{"v": 1	"t": 770092	"P": 1764.0	"F": 5612}
{"v": 1	"t": 770112	"P": 1765.25	"F": 5351}
{"v": 1	"t": 770133	"P": 1761.5	"F": 5495}
{"v": 1	"t": 770153	"P": 1757.25	"F": 5551}
{"v": 1	"t": 770173	"P": 1758.75	"F": 5218}
{"v": 1	"t": 770193	"P": 1749.75	"F": 5431}
{"v": 1	"t": 770214	"P": 1758.0	"F": 5329}
{"v": 1	"t": 770234	"P": 1746.25	"F": 5289}
{"v": 1	"t": 770254	"P": 1754.25	"F": 5304}
{"v": 1	"t": 770275	"P": 1759.75	"F": 5515}
{"v": 1	"t": 770295	"P": 1755.5	"F": 5213}
{"v": 1	"t": 770315	"P": 1761.0	"F": 5378}
{"v": 1	"t": 770336	"P": 1763.75	"F": 5552}
{"v": 1	"t": 770356	"P": 1771.75	"F": 5384}
{"v": 1	"t": 770376	"P": 1778.5	"F": 5491}
{"v": 1	"t": 770397	"P": 1784.0	"F": 5449}
{"v": 1	"t": 770417	"P": 1795.5	"F": 5454}
{"v": 1	"t": 770437	"P": 1802.25	"F": 5268}
{"v": 1	"t": 770457	"P": 1803.5	"F": 5427	"C": 47.565	"D": 3137	"sn": 54091779688249	"file": "/data/device_log/data0000.out"}
{"v": 1	"t": 770478	"P": 1817.5	"F": 5477}
{"v": 1	"t": 770498	"P": 1817.5	"F": 5319}
{"v": 1	"t": 770518	"P": 1816.25	"F": 5314}
{"v": 1	"t": 770539	"P": 1833.75	"F": 5436}
{"v": 1	"t": 770559	"P": 1827.25	"F": 5322}
{"v": 1	"t": 770579	"P": 1832.5	"F": 5292}
{"v": 1	"t": 770600	"P": 1828.75	"F": 5360}
{"v": 1	"t": 770620	"P": 1833.5	"F": 5372}
{"v": 1	"t": 770640	"P": 1840.0	"F": 5449}
{"v": 1	"t": 770661	"P": 1844.0	"F": 5327}
{"v": 1	"t": 770681	"P": 1846.5	"F": 5348}
{"v": 1	"t": 770702	"P": 1847.0	"F": 5361}
{"v": 1	"t": 770722	"P": 1856.0	"F": 5304}
{"v": 1	"t": 770742	"P": 1857.75	"F": 5586}
{"v": 1	"t": 770763	"P": 1857.0	"F": 5639}
{"v": 1	"t": 770783	"P": 1854.25	"F": 5482}
{"v": 1	"t": 770803	"P": 1860.5	"F": 5257}
{"v": 1	"t": 770823	"P": 1863.5	"F": 5293}
{"v": 1	"t": 770844	"P": 1862.75	"F": 5612}
{"v": 1	"t": 770864	"P": 1863.25	"F": 5320}
{"v": 1	"t": 770884	"P": 1860.75	"F": 5358}
{"v": 1	"t": 770905	"P": 1859.75	"F": 5374}
{"v": 1	"t": 770925	"P": 1867.75	"F": 5338}
{"v": 1	"t": 770945	"P": 1860.0	"F": 5409}
{"v": 1	"t": 770966	"P": 1864.25	"F": 5540}
{"v": 1	"t": 770986	"P": 1867.75	"F": 5335}
{"v": 1	"t": 771006	"P": 1869.25	"F": 5628}
{"v": 1	"t": 771027	"P": 1866.0	"F": 5304}
{"v": 1	"t": 771047	"P": 1868.5	"F": 5403}
{"v": 1	"t": 771067	"P": 1875.0	"F": 5415}
{"v": 1	"t": 771087	"P": 1868.75	"F": 5315}
{"v": 1	"t": 771108	"P": 1869.0	"F": 5560}
{"v": 1	"t": 771128	"P": 1864.5	"F": 5412}
{"v": 1	"t": 771148	"P": 1878.0	"F": 5306}
{"v": 1	"t": 771169	"P": 1869.25	"F": 5513}
{"v": 1	"t": 771189	"P": 1863.25	"F": 5470}
{"v": 1	"t": 771210	"P": 1868.75	"F": 5442}
{"v": 1	"t": 771230	"P": 1877.5	"F": 5603}
{"v": 1	"t": 771250	"P": 1866.25	"F": 5234}
{"v": 1	"t": 771271	"P": 1870.0	"F": 5427}
{"v": 1	"t": 771291	"P": 1877.0	"F": 5443}
{"v": 1	"t": 771311	"P": 1865.0	"F": 5334}
{"v": 1	"t": 771332	"P": 1864.75	"F": 5296}
{"v": 1	"t": 771352	"P": 1869.5	"F": 5237}
{"v": 1	"t": 771372	"P": 1870.75	"F": 5325}
{"v": 1	"t": 771393	"P": 1872.75	"F": 5499}
{"v": 1	"t": 771413	"P": 1861.0	"F": 5502}
{"v": 1	"t": 771433	"P": 1862.75	"F": 5366}
{"v": 1	"t": 771454	"P": 1865.5	"F": 5467}
{"v": 1	"t": 771474	"P": 1877.25	"F": 5444	"C": 47.565	"D": 3137	"sn": 54091779688249	"file": "/data/device_log/data0000.out"}
{"v": 1	"t": 771494	"P": 1855.0	"F": 5263}
{"v": 1	"t": 771514	"P": 1862.75	"F": 5362}
{"v": 1	"t": 771535	"P": 1863.75	"F": 5447}
{"v": 1	"t": 771555	"P": 1860.25	"F": 5341}
{"v": 1	"t": 771576	"P": 1859.0	"F": 5379}
{"v": 1	"t": 771596	"P": 1857.5	"F": 5344}
{"v": 1	"t": 771616	"P": 1857.25	"F": 5487}
{"v": 1	"t": 771637	"P": 1859.75	"F": 5288}
{"v": 1	"t": 771657	"P": 1847.5	"F": 5592}
{"v": 1	"t": 771677	"P": 1849.25	"F": 5416}
{"v": 1	"t": 771697	"P": 1854.5	"F": 5501}
{"v": 1	"t": 771718	"P": 1843.0	"F": 5451}
{"v": 1	"t": 771738	"P": 1840.25	"F": 5661}
{"v": 1	"t": 771759	"P": 1842.5	"F": 5491}
{"v": 1	"t": 771779	"P": 1835.5	"F": 5453}
{"v": 1	"t": 771799	"P": 1843.75	"F": 5463}
{"v": 1	"t": 771820	"P": 1843.75	"F": 5292}
{"v": 1	"t": 771840	"P": 1831.25	"F": 5558}
{"v": 1	"t": 771860	"P": 1843.0	"F": 5455}
{"v": 1	"t": 771881	"P": 1837.5	"F": 5523}
{"v": 1	"t": 771901	"P": 1841.75	"F": 5423}
{"v": 1	"t": 771921	"P": 1828.5	"F": 5352}
{"v": 1	"t": 771942	"P": 1829.5	"F": 5552}
{"v": 1	"t": 771962	"P": 1840.75	"F": 5411}
{"v": 1	"t": 771982	"P": 1836.5	"F": 5361}
{"v": 1	"t": 772002	"P": 1843.0	"F": 5444}
{"v": 1	"t": 772023	"P": 1834.25	"F": 5468}
{"v": 1	"t": 772043	"P": 1833.75	"F": 5546}
{"v": 1	"t": 772063	"P": 1828.5	"F": 5383}
{"v": 1	"t": 772084	"P": 1838.25	"F": 5607}
{"v": 1	"t": 772104	"P": 1822.75	"F": 5295}
{"v": 1	"t": 772124	"P": 1830.0	"F": 5338}
{"v": 1	"t": 772145	"P": 1830.25	"F": 5614}
{"v": 1	"t": 772165	"P": 1820.75	"F": 5234}
{"v": 1	"t": 772185	"P": 1818.25	"F": 5565}
{"v": 1	"t": 772206	"P": 1814.5	"F": 5493}
{"v": 1	"t": 772226	"P": 1807.0	"F": 5588}
{"v": 1	"t": 772246	"P": 1810.5	"F": 5454}
{"v": 1	"t": 772266	"P": 1793.25	"F": 5264}
{"v": 1	"t": 772287	"P": 1784.5	"F": 5372}
{"v": 1	"t": 772307	"P": 1782.0	"F": 5432}
{"v": 1	"t": 772328	"P": 1783.5	"F": 5403}
{"v": 1	"t": 772348	"P": 1773.75	"F": 5272}
{"v": 1	"t": 772368	"P": 1775.75	"F": 5544}
{"v": 1	"t": 772389	"P": 1769.5	"F": 5395}
{"v": 1	"t": 772409	"P": 1772.25	"F": 5395}
{"v": 1	"t": 772429	"P": 1766.75	"F": 5679}
{"v": 1	"t": 772450	"P": 1759.25	"F": 5393}
{"v": 1	"t": 772470	"P": 1756.5	"F": 5303}
{"v": 1	"t": 772490	"P": 1755.5	"F": 5420	"C": 47.515	"D": 3137	"sn": 54091779688249	"file": "/data/device_log/data0000.out"}
{"v": 1	"t": 772511	"P": 1748.5	"F": 5493}
{"v": 1	"t": 772531	"P": 1757.5	"F": 5396}
{"v": 1	"t": 772551	"P": 1755.25	"F": 5512}
{"v": 1	"t": 772571	"P": 1750.5	"F": 5508}
{"v": 1	"t": 772592	"P": 1751.0	"F": 5329}
{"v": 1	"t": 772612	"P": 1760.25	"F": 5507}
{"v": 1	"t": 772632	"P": 1756.0	"F": 5334}
{"v": 1	"t": 772653	"P": 1747.75	"F": 5436}
{"v": 1	"t": 772673	"P": 1747.75	"F": 5338}
{"v": 1	"t": 772693	"P": 1751.75	"F": 5523}
{"v": 1	"t": 772714	"P": 1751.5	"F": 5326}
{"v": 1	"t": 772734	"P": 1745.5	"F": 5465}
{"v": 1	"t": 772754	"P": 1743.5	"F": 5495}
{"v": 1	"t": 772775	"P": 1751.5	"F": 5657}
{"v": 1	"t": 772795	"P": 1753.0	"F": 5378}
{"v": 1	"t": 772815	"P": 1752.5	"F": 5366}
{"v": 1	"t": 772836	"P": 1756.0	"F": 5553}
{"v": 1	"t": 772856	"P": 1752.75	"F": 5295}
{"v": 1	"t": 772876	"P": 1757.0	"F": 5399}
{"v": 1	"t": 772897	"P": 1753.75	"F": 5393}
{"v": 1	"t": 772917	"P": 1773.25	"F": 5250}
{"v": 1	"t": 772937	"P": 1778.0	"F": 5303}
{"v": 1	"t": 772958	"P": 1796.5	"F": 5539}
{"v": 1	"t": 772978	"P": 1799.25	"F": 5217}
{"v": 1	"t": 772998	"P": 1807.5	"F": 5390}
{"v": 1	"t": 773019	"P": 1818.75	"F": 5270}
{"v": 1	"t": 773039	"P": 1818.0	"F": 5416}
{"v": 1	"t": 773059	"P": 1825.75	"F": 5272}
{"v": 1	"t": 773079	"P": 1833.25	"F": 5437}
{"v": 1	"t": 773100	"P": 1846.25	"F": 5516}
{"v": 1	"t": 773120	"P": 1849.25	"F": 5374}
{"v": 1	"t": 773140	"P": 1854.25	"F": 5524}
{"v": 1	"t": 773161	"P": 1858.75	"F": 5346}
{"v": 1	"t": 773181	"P": 1854.25	"F": 5297}
{"v": 1	"t": 773201	"P": 1863.5	"F": 5311}
{"v": 1	"t": 773222	"P": 1865.5	"F": 5270}
{"v": 1	"t": 773242	"P": 1864.0	"F": 5405}
{"v": 1	"t": 773262	"P": 1864.5	"F": 5504}
{"v": 1	"t": 773283	"P": 1871.75	"F": 5416}
{"v": 1	"t": 773303	"P": 1866.0	"F": 5452}
{"v": 1	"t": 773323	"P": 1871.0	"F": 5376}
{"v": 1	"t": 773344	"P": 1877.75	"F": 5416}
{"v": 1	"t": 773364	"P": 1879.0	"F": 5598}
{"v": 1	"t": 773384	"P": 1881.0	"F": 5369}
{"v": 1	"t": 773405	"P": 1884.5	"F": 5458}
{"v": 1	"t": 773425	"P": 1885.5	"F": 5309}
{"v": 1	"t": 773446	"P": 1886.75	"F": 5454}
{"v": 1	"t": 773466	"P": 1885.25	"F": 5513}
{"v": 1	"t": 773487	"P": 1883.75	"F": 5551}
{"v": 1	"t": 773507	"P": 1890.25	"F": 5448	"C": 47.545	"D": 3137	"sn": 54091779688249	"file": "/data/device_log/data0000.out"}
{"v": 1	"t": 773528	"P": 1897.75	"F": 5436}
{"v": 1	"t": 773548	"P": 1878.5	"F": 5451}
{"v": 1	"t": 773569	"P": 1901.25	"F": 5414}
{"v": 1	"t": 773589	"P": 1896.0	"F": 5510}
{"v": 1	"t": 773609	"P": 1889.75	"F": 5564}
{"v": 1	"t": 773629	"P": 1892.75	"F": 5586}
{"v": 1	"t": 773650	"P": 1891.0	"F": 5545}
{"v": 1	"t": 773670	"P": 1892.0	"F": 5310}
{"v": 1	"t": 773690	"P": 1895.25	"F": 5416}
{"v": 1	"t": 773711	"P": 1889.25	"F": 5450}
{"v": 1	"t": 773731	"P": 1900.5	"F": 5559}
{"v": 1	"t": 773751	"P": 1895.5	"F": 5352}
{"v": 1	"t": 773772	"P": 1885.75	"F": 5459}
{"v": 1	"t": 773792	"P": 1895.75	"F": 5304}
{"v": 1	"t": 773812	"P": 1893.0	"F": 5259}
{"v": 1	"t": 773833	"P": 1898.5	"F": 5470}
{"v": 1	"t": 773853	"P": 1892.75	"F": 5367}
{"v": 1	"t": 773873	"P": 1892.0	"F": 5483}
{"v": 1	"t": 773893	"P": 1893.25	"F": 5451}
{"v": 1	"t": 773914	"P": 1900.0	"F": 5536}
{"v": 1	"t": 773934	"P": 1884.0	"F": 5413}
{"v": 1	"t": 773954	"P": 1891.75	"F": 5423}
{"v": 1	"t": 773975	"P": 1892.5	"F": 5242}
{"v": 1	"t": 773995	"P": 1889.5	"F": 5521}
{"v": 1	"t": 774015	"P": 1883.5	"F": 5363}
{"v": 1	"t": 774036	"P": 1883.5	"F": 5463}
{"v": 1	"t": 774056	"P": 1898.25	"F": 5442}
{"v": 1	"t": 774076	"P": 1886.5	"F": 5472}
{"v": 1	"t": 774097	"P": 1883.25	"F": 5365}
{"v": 1	"t": 774117	"P": 1886.25	"F": 5511}
{"v": 1	"t": 774138	"P": 1877.75	"F": 5541}
{"v": 1	"t": 774158	"P": 1877.0	"F": 5500}
{"v": 1	"t": 774178	"P": 1879.5	"F": 5371}
{"v": 1	"t": 774199	"P": 1880.25	"F": 5390}
{"v": 1	"t": 774219	"P": 1871.25	"F": 5392}
{"v": 1	"t": 774239	"P": 1877.75	"F": 5507}
{"v": 1	"t": 774259	"P": 1867.75	"F": 5506}
{"v": 1	"t": 774280	"P": 1868.5	"F": 5561}
{"v": 1	"t": 774300	"P": 1859.25	"F": 5504}
{"v": 1	"t": 774320	"P": 1858.0	"F": 5529}
{"v": 1	"t": 774341	"P": 1855.75	"F": 5652}
{"v": 1	"t": 774361	"P": 1854.0	"F": 5337}
{"v": 1	"t": 774381	"P": 1845.75	"F": 5511}
{"v": 1	"t": 774402	"P": 1837.75	"F": 5291}
{"v": 1	"t": 774422	"P": 1846.75	"F": 5385}
{"v": 1	"t": 774442	"P": 1840.25	"F": 5422}
{"v": 1	"t": 774463	"P": 1839.0	"F": 5539}
{"v": 1	"t": 774483	"P": 1833.5	"F": 5089}
{"v": 1	"t": 774503	"P": 1836.0	"F": 5542}
{"v": 1	"t": 774523	"P": 1835.5	"F": 5435	"C": 47.56	"D": 3137	"sn": 54091779688249	"file": "/data/device_log/data0000.out"}
{"v": 1	"t": 774544	"P": 1827.25	"F": 5456}
{"v": 1	"t": 774564	"P": 1824.5	"F": 5559}
{"v": 1	"t": 774584	"P": 1813.25	"F": 5318}
{"v": 1	"t": 774605	"P": 1800.75	"F": 5495}
{"v": 1	"t": 774625	"P": 1800.5	"F": 5361}
{"v": 1	"t": 774645	"P": 1796.5	"F": 5587}
{"v": 1	"t": 774666	"P": 1787.25	"F": 5439}
{"v": 1	"t": 774686	"P": 1781.0	"F": 5321}
{"v": 1	"t": 774707	"P": 1770.25	"F": 5432}
{"v": 1	"t": 774727	"P": 1766.75	"F": 5553}
{"v": 1	"t": 774747	"P": 1761.75	"F": 5568}
{"v": 1	"t": 774768	"P": 1748.0	"F": 5394}
{"v": 1	"t": 774788	"P": 1741.0	"F": 5410}
{"v": 1	"t": 774808	"P": 1744.0	"F": 5539}
{"v": 1	"t": 774828	"P": 1744.25	"F": 5517}
{"v": 1	"t": 774849	"P": 1749.0	"F": 5340}
{"v": 1	"t": 774869	"P": 1731.75	"F": 5284}
{"v": 1	"t": 774889	"P": 1732.5	"F": 5483}
{"v": 1	"t": 774910	"P": 1728.25	"F": 5468}
{"v": 1	"t": 774930	"P": 1735.25	"F": 5577}
{"v": 1	"t": 774950	"P": 1739.5	"F": 5463}
{"v": 1	"t": 774971	"P": 1729.75	"F": 5484}
{"v": 1	"t": 774991	"P": 1740.0	"F": 5301}
{"v": 1	"t": 775011	"P": 1737.25	"F": 5520}
{"v": 1	"t": 775032	"P": 1746.5	"F": 5429}
{"v": 1	"t": 775052	"P": 1742.75	"F": 5569}
{"v": 1	"t": 775072	"P": 1743.5	"F": 5483}
{"v": 1	"t": 775093	"P": 1740.25	"F": 5345}
{"v": 1	"t": 775113	"P": 1726.75	"F": 5495}
{"v": 1	"t": 775133	"P": 1730.0	"F": 5594}
{"v": 1	"t": 775153	"P": 1742.75	"F": 5493}
{"v": 1	"t": 775174	"P": 1736.25	"F": 5308}
{"v": 1	"t": 775194	"P": 1751.25	"F": 5432}
{"v": 1	"t": 775215	"P": 1749.5	"F": 5337}
{"v": 1	"t": 775235	"P": 1753.0	"F": 5392}
{"v": 1	"t": 775255	"P": 1760.25	"F": 5198}
{"v": 1	"t": 775276	"P": 1782.75	"F": 5416}
{"v": 1	"t": 775296	"P": 1791.5	"F": 5380}
{"v": 1	"t": 775316	"P": 1808.25	"F": 5434}
{"v": 1	"t": 775337	"P": 1807.75	"F": 5385}
{"v": 1	"t": 775357	"P": 1822.0	"F": 5259}
{"v": 1	"t": 775377	"P": 1831.0	"F": 5414}
{"v": 1	"t": 775398	"P": 1833.75	"F": 5378}
{"v": 1	"t": 775418	"P": 1840.5	"F": 5369}
{"v": 1	"t": 775438	"P": 1860.0	"F": 5231}
{"v": 1	"t": 775458	"P": 1862.0	"F": 5362}
{"v": 1	"t": 775479	"P": 1865.75	"F": 5315}
{"v": 1	"t": 775499	"P": 1866.5	"F": 5200}
{"v": 1	"t": 775519	"P": 1862.25	"F": 5347}
{"v": 1	"t": 775540	"P": 1873.25	"F": 5290	"C": 47.525	"D": 3137	"sn": 54091779688249	"file": "/data/device_log/data0000.out"}
{"v": 1	"t": 775560	"P": 1873.5	"F": 5356}
{"v": 1	"t": 775580	"P": 1877.25	"F": 5395}
{"v": 1	"t": 775601	"P": 1883.0	"F": 5384}
{"v": 1	"t": 775621	"P": 1895.0	"F": 5416}
{"v": 1	"t": 775641	"P": 1887.75	"F": 5533}
{"v": 1	"t": 775662	"P": 1887.0	"F": 5298}
{"v": 1	"t": 775682	"P": 1891.25	"F": 5485}
{"v": 1	"t": 775702	"P": 1897.0	"F": 5318}
{"v": 1	"t": 775723	"P": 1901.0	"F": 5572}
{"v": 1	"t": 775743	"P": 1895.25	"F": 5411}
{"v": 1	"t": 775763	"P": 1906.0	"F": 5514}
{"v": 1	"t": 775784	"P": 1897.5	"F": 5288}
{"v": 1	"t": 775804	"P": 1908.25	"F": 5333}
{"v": 1	"t": 775825	"P": 1907.25	"F": 5509}
{"v": 1	"t": 775845	"P": 1907.0	"F": 5570}
{"v": 1	"t": 775865	"P": 1912.0	"F": 5326}
{"v": 1	"t": 775885	"P": 1907.75	"F": 5359}
{"v": 1	"t": 775906	"P": 1915.0	"F": 5331}
{"v": 1	"t": 775926	"P": 1913.5	"F": 5523}
{"v": 1	"t": 775946	"P": 1911.25	"F": 5265}
{"v": 1	"t": 775967	"P": 1912.75	"F": 5475}
{"v": 1	"t": 775987	"P": 1914.0	"F": 5244}
{"v": 1	"t": 776007	"P": 1919.0	"F": 5472}
{"v": 1	"t": 776028	"P": 1917.75	"F": 5500}
{"v": 1	"t": 776048	"P": 1912.5	"F": 5244}
{"v": 1	"t": 776068	"P": 1921.5	"F": 5171}
{"v": 1	"t": 776089	"P": 1924.25	"F": 5366}
{"v": 1	"t": 776109	"P": 1916.5	"F": 5363}
{"v": 1	"t": 776129	"P": 1918.0	"F": 5434}
{"v": 1	"t": 776149	"P": 1914.0	"F": 5430}
{"v": 1	"t": 776170	"P": 1927.25	"F": 5443}
{"v": 1	"t": 776190	"P": 1922.75	"F": 5535}
{"v": 1	"t": 776210	"P": 1931.25	"F": 5312}
{"v": 1	"t": 776231	"P": 1921.0	"F": 5186}
{"v": 1	"t": 776251	"P": 1929.5	"F": 5282}
{"v": 1	"t": 776271	"P": 1935.0	"F": 5274}
{"v": 1	"t": 776292	"P": 1929.0	"F": 5539}
{"v": 1	"t": 776312	"P": 1931.25	"F": 5447}
{"v": 1	"t": 776333	"P": 1933.25	"F": 5410}
{"v": 1	"t": 776353	"P": 1933.5	"F": 5320}
{"v": 1	"t": 776373	"P": 1937.25	"F": 5463}
{"v": 1	"t": 776394	"P": 1937.5	"F": 5312}
{"v": 1	"t": 776414	"P": 1937.75	"F": 5325}
{"v": 1	"t": 776434	"P": 1937.0	"F": 5579}
{"v": 1	"t": 776455	"P": 1945.75	"F": 5578}
{"v": 1	"t": 776475	"P": 1950.0	"F": 5233}
{"v": 1	"t": 776495	"P": 1951.25	"F": 5376}
{"v": 1	"t": 776515	"P": 1938.75	"F": 5505}
{"v": 1	"t": 776536	"P": 1951.25	"F": 5471}
{"v": 1	"t": 776556	"P": 1946.25	"F": 5447	"C": 47.53	"D": 3137	"sn": 54091779688249	"file": "/data/device_log/data0000.out"}
{"v": 1	"t": 776577	"P": 1946.5	"F": 5314}
{"v": 1	"t": 776597	"P": 1945.0	"F": 5551}
{"v": 1	"t": 776617	"P": 1942.25	"F": 5510}
{"v": 1	"t": 776637	"P": 1953.75	"F": 5542}
{"v": 1	"t": 776658	"P": 1944.75	"F": 5304}
{"v": 1	"t": 776678	"P": 1944.0	"F": 5437}
{"v": 1	"t": 776698	"P": 1948.75	"F": 5209}
{"v": 1	"t": 776719	"P": 1952.75	"F": 5330}
{"v": 1	"t": 776739	"P": 1949.0	"F": 5521}
{"v": 1	"t": 776759	"P": 1944.0	"F": 5329}
{"v": 1	"t": 776780	"P": 1954.0	"F": 5377}
{"v": 1	"t": 776800	"P": 1942.0	"F": 5409}
{"v": 1	"t": 776820	"P": 1945.5	"F": 5282}
{"v": 1	"t": 776840	"P": 1943.5	"F": 5441}
{"v": 1	"t": 776861	"P": 1943.75	"F": 5278}
{"v": 1	"t": 776881	"P": 1947.25	"F": 5371}
{"v": 1	"t": 776902	"P": 1936.5	"F": 5414}
{"v": 1	"t": 776922	"P": 1944.25	"F": 5379}
{"v": 1	"t": 776943	"P": 1938.25	"F": 5442}
{"v": 1	"t": 776963	"P": 1934.0	"F": 5470}
{"v": 1	"t": 776984	"P": 1946.75	"F": 5460}
{"v": 1	"t": 777004	"P": 1926.0	"F": 5530}
{"v": 1	"t": 777025	"P": 1935.25	"F": 5440}
{"v": 1	"t": 777045	"P": 1929.0	"F": 5320}
{"v": 1	"t": 777065	"P": 1927.0	"F": 5344}
{"v": 1	"t": 777086	"P": 1927.75	"F": 5502}
{"v": 1	"t": 777106	"P": 1915.25	"F": 5416}
{"v": 1	"t": 777126	"P": 1933.75	"F": 5558}
{"v": 1	"t": 777147	"P": 1913.5	"F": 5385}
{"v": 1	"t": 777167	"P": 1915.5	"F": 5423}
{"v": 1	"t": 777187	"P": 1919.5	"F": 5407}
{"v": 1	"t": 777208	"P": 1908.75	"F": 5204}
{"v": 1	"t": 777228	"P": 1906.25	"F": 5526}
{"v": 1	"t": 777248	"P": 1903.0	"F": 5493}
{"v": 1	"t": 777268	"P": 1903.75	"F": 5417}
{"v": 1	"t": 777289	"P": 1908.75	"F": 5348}
{"v": 1	"t": 777309	"P": 1903.25	"F": 5409}
{"v": 1	"t": 777329	"P": 1910.0	"F": 5508}
{"v": 1	"t": 777350	"P": 1895.5	"F": 5493}
{"v": 1	"t": 777370	"P": 1902.0	"F": 5485}
{"v": 1	"t": 777390	"P": 1889.5	"F": 5533}
{"v": 1	"t": 777411	"P": 1896.0	"F": 5486}
{"v": 1	"t": 777431	"P": 1901.75	"F": 5512}
{"v": 1	"t": 777451	"P": 1897.5	"F": 5511}
{"v": 1	"t": 777472	"P": 1888.25	"F": 5311}
{"v": 1	"t": 777492	"P": 1892.0	"F": 5379}
{"v": 1	"t": 777512	"P": 1893.5	"F": 5295}
{"v": 1	"t": 777532	"P": 1890.25	"F": 5410}
{"v": 1	"t": 777553	"P": 1885.75	"F": 5464}
{"v": 1	"t": 777573	"P": 1883.75	"F": 5355	"C": 47.525	"D": 3137	"sn": 54091779688249	"file": "/data/device_log/data0000.out"}
{"v": 1	"t": 777594	"P": 1887.25	"F": 5578}
{"v": 1	"t": 777614	"P": 1884.0	"F": 5422}
{"v": 1	"t": 777635	"P": 1891.75	"F": 5418}
{"v": 1	"t": 777655	"P": 1883.0	"F": 5551}
{"v": 1	"t": 777675	"P": 1883.75	"F": 5522}
{"v": 1	"t": 777695	"P": 1885.5	"F": 5442}
{"v": 1	"t": 777716	"P": 1883.5	"F": 5379}
{"v": 1	"t": 777736	"P": 1891.25	"F": 5459}
{"v": 1	"t": 777756	"P": 1890.25	"F": 5381}
{"v": 1	"t": 777777	"P": 1886.0	"F": 5647}
{"v": 1	"t": 777797	"P": 1890.5	"F": 5543}
{"v": 1	"t": 777817	"P": 1877.5	"F": 5453}
{"v": 1	"t": 777838	"P": 1881.75	"F": 5475}
{"v": 1	"t": 777858	"P": 1884.0	"F": 5326}
{"v": 1	"t": 777878	"P": 1885.0	"F": 5303}
{"v": 1	"t": 777898	"P": 1887.25	"F": 5410}
{"v": 1	"t": 777919	"P": 1882.0	"F": 5336}
{"v": 1	"t": 777939	"P": 1879.5	"F": 5518}
{"v": 1	"t": 777959	"P": 1870.0	"F": 5373}
{"v": 1	"t": 777980	"P": 1888.25	"F": 5587}
{"v": 1	"t": 778000	"P": 1877.5	"F": 5349}
{"v": 1	"t": 778020	"P": 1879.5	"F": 5483}
{"v": 1	"t": 778041	"P": 1877.5	"F": 5377}
{"v": 1	"t": 778061	"P": 1875.5	"F": 5549}
{"v": 1	"t": 778081	"P": 1870.0	"F": 5333}
{"v": 1	"t": 778102	"P": 1877.25	"F": 5550}
{"v": 1	"t": 778122	"P": 1870.75	"F": 5404}
{"v": 1	"t": 778142	"P": 1875.5	"F": 5175}
{"v": 1	"t": 778163	"P": 1870.25	"F": 5356}
{"v": 1	"t": 778183	"P": 1875.75	"F": 5431}
{"v": 1	"t": 778204	"P": 1872.0	"F": 5403}
{"v": 1	"t": 778224	"P": 1866.5	"F": 5493}
{"v": 1	"t": 778244	"P": 1869.0	"F": 5368}
{"v": 1	"t": 778264	"P": 1868.5	"F": 5598}
{"v": 1	"t": 778285	"P": 1862.5	"F": 5329}
{"v": 1	"t": 778305	"P": 1866.5	"F": 5507}
{"v": 1	"t": 778325	"P": 1856.75	"F": 5516}
{"v": 1	"t": 778346	"P": 1863.25	"F": 5486}
{"v": 1	"t": 778366	"P": 1864.0	"F": 5512}
{"v": 1	"t": 778386	"P": 1854.5	"F": 5553}
{"v": 1	"t": 778407	"P": 1856.25	"F": 5403}
{"v": 1	"t": 778427	"P": 1845.5	"F": 5409}
{"v": 1	"t": 778447	"P": 1854.0	"F": 5550}
{"v": 1	"t": 778468	"P": 1850.0	"F": 5671}
{"v": 1	"t": 778488	"P": 1850.0	"F": 5447}
{"v": 1	"t": 778508	"P": 1846.0	"F": 5320}
{"v": 1	"t": 778528	"P": 1844.5	"F": 5370}
{"v": 1	"t": 778549	"P": 1842.25	"F": 5495}
{"v": 1	"t": 778569	"P": 1837.75	"F": 5370}
{"v": 1	"t": 778589	"P": 1840.75	"F": 5557	"C": 47.505	"D": 3137	"sn": 54091779688249	"file": "/data/device_log/data0000.out"}
{"v": 1	"t": 778610	"P": 1848.5	"F": 5442}
{"v": 1	"t": 778630	"P": 1837.5	"F": 5518}
{"v": 1	"t": 778650	"P": 1829.5	"F": 5575}
{"v": 1	"t": 778671	"P": 1833.25	"F": 5544}
{"v": 1	"t": 778691	"P": 1826.25	"F": 5396}
{"v": 1	"t": 778712	"P": 1828.0	"F": 5624}
{"v": 1	"t": 778732	"P": 1820.0	"F": 5353}
{"v": 1	"t": 778752	"P": 1823.0	"F": 5552}
{"v": 1	"t": 778773	"P": 1819.5	"F": 5448}
{"v": 1	"t": 778793	"P": 1809.0	"F": 5582}
{"v": 1	"t": 778813	"P": 1806.0	"F": 5563}
{"v": 1	"t": 778834	"P": 1807.25	"F": 5448}
{"v": 1	"t": 778854	"P": 1795.75	"F": 5583}
{"v": 1	"t": 778874	"P": 1784.5	"F": 5539}
{"v": 1	"t": 778894	"P": 1767.0	"F": 5623}
{"v": 1	"t": 778915	"P": 1777.75	"F": 5438}
{"v": 1	"t": 778935	"P": 1767.5	"F": 5492}
{"v": 1	"t": 778955	"P": 1765.5	"F": 5473}
{"v": 1	"t": 778976	"P": 1748.25	"F": 5335}
{"v": 1	"t": 778996	"P": 1759.5	"F": 5497}
{"v": 1	"t": 779016	"P": 1753.75	"F": 5576}
{"v": 1	"t": 779037	"P": 1749.25	"F": 5486}
{"v": 1	"t": 779057	"P": 1754.5	"F": 5340}
{"v": 1	"t": 779077	"P": 1743.75	"F": 5396}
{"v": 1	"t": 779097	"P": 1747.75	"F": 5473}
{"v": 1	"t": 779118	"P": 1744.25	"F": 5501}
{"v": 1	"t": 779138	"P": 1742.5	"F": 5421}
{"v": 1	"t": 779158	"P": 1743.0	"F": 5404}
{"v": 1	"t": 779179	"P": 1740.25	"F": 5578}
{"v": 1	"t": 779199	"P": 1729.25	"F": 5383}
{"v": 1	"t": 779219	"P": 1737.25	"F": 5496}
{"v": 1	"t": 779240	"P": 1744.25	"F": 5611}
{"v": 1	"t": 779260	"P": 1726.5	"F": 5364}
{"v": 1	"t": 779281	"P": 1735.5	"F": 5226}
{"v": 1	"t": 779301	"P": 1735.75	"F": 5287}
{"v": 1	"t": 779321	"P": 1736.0	"F": 5492}
{"v": 1	"t": 779342	"P": 1733.25	"F": 5527}
{"v": 1	"t": 779362	"P": 1732.25	"F": 5480}
{"v": 1	"t": 779382	"P": 1737.75	"F": 5512}
{"v": 1	"t": 779402	"P": 1740.0	"F": 5396}
{"v": 1	"t": 779423	"P": 1732.75	"F": 5545}
{"v": 1	"t": 779443	"P": 1732.25	"F": 5410}
{"v": 1	"t": 779463	"P": 1733.5	"F": 5467}
{"v": 1	"t": 779484	"P": 1741.25	"F": 5400}
{"v": 1	"t": 779504	"P": 1740.5	"F": 5424}
{"v": 1	"t": 779524	"P": 1746.25	"F": 5311}
{"v": 1	"t": 779545	"P": 1764.5	"F": 5290}
{"v": 1	"t": 779565	"P": 1770.75	"F": 5443}
{"v": 1	"t": 779585	"P": 1777.75	"F": 5428}
{"v": 1	"t": 779605	"P": 1792.75	"F": 5337	"C": 47.5	"D": 3137	"sn": 54091779688249	"file": "/data/device_log/data0000.out"}
{"v": 1	"t": 779626	"P": 1805.5	"F": 5339}
{"v": 1	"t": 779646	"P": 1812.5	"F": 5288}
{"v": 1	"t": 779666	"P": 1823.75	"F": 5320}
{"v": 1	"t": 779687	"P": 1818.75	"F": 5285}
{"v": 1	"t": 779707	"P": 1828.5	"F": 5499}
{"v": 1	"t": 779727	"P": 1837.0	"F": 5296}
{"v": 1	"t": 779748	"P": 1841.0	"F": 5502}
{"v": 1	"t": 779768	"P": 1843.0	"F": 5487}
{"v": 1	"t": 779788	"P": 1858.0	"F": 5414}
{"v": 1	"t": 779809	"P": 1855.25	"F": 5397}
{"v": 1	"t": 779829	"P": 1859.0	"F": 5433}
{"v": 1	"t": 779850	"P": 1876.75	"F": 5328}
{"v": 1	"t": 779870	"P": 1862.0	"F": 5393}
{"v": 1	"t": 779890	"P": 1869.75	"F": 5359}
{"v": 1	"t": 779911	"P": 1872.25	"F": 5315}
{"v": 1	"t": 779931	"P": 1873.0	"F": 5477}
{"v": 1	"t": 779951	"P": 1880.5	"F": 5489}
{"v": 1	"t": 779971	"P": 1875.25	"F": 5491}
{"v": 1	"t": 779992	"P": 1882.0	"F": 5489}
{"v": 1	"t": 780012	"P": 1892.25	"F": 5249}
{"v": 1	"t": 780032	"P": 1892.0	"F": 5434}
{"v": 1	"t": 780053	"P": 1876.25	"F": 5357}
{"v": 1	"t": 780073	"P": 1888.75	"F": 5545}
{"v": 1	"t": 780093	"P": 1892.75	"F": 5366}
{"v": 1	"t": 780114	"P": 1892.25	"F": 5665}
{"v": 1	"t": 780134	"P": 1884.75	"F": 5484}
{"v": 1	"t": 780154	"P": 1892.25	"F": 5336}
{"v": 1	"t": 780175	"P": 1897.0	"F": 5571}
{"v": 1	"t": 780195	"P": 1903.75	"F": 5366}
{"v": 1	"t": 780215	"P": 1895.75	"F": 5391}
{"v": 1	"t": 780236	"P": 1896.0	"F": 5241}
{"v": 1	"t": 780256	"P": 1903.5	"F": 5497}
{"v": 1	"t": 780276	"P": 1901.25	"F": 5467}
{"v": 1	"t": 780296	"P": 1896.0	"F": 5509}
{"v": 1	"t": 780317	"P": 1896.25	"F": 5412}
{"v": 1	"t": 780338	"P": 1906.0	"F": 5436}
{"v": 1	"t": 780358	"P": 1899.25	"F": 5537}
{"v": 1	"t": 780379	"P": 1902.75	"F": 5405}
{"v": 1	"t": 780399	"P": 1901.75	"F": 5557}
{"v": 1	"t": 780420	"P": 1906.75	"F": 5318}
{"v": 1	"t": 780440	"P": 1912.5	"F": 5437}
{"v": 1	"t": 780461	"P": 1895.25	"F": 5310}
{"v": 1	"t": 780481	"P": 1907.0	"F": 5449}
{"v": 1	"t": 780501	"P": 1902.75	"F": 5454}
{"v": 1	"t": 780522	"P": 1900.0	"F": 5482}
{"v": 1	"t": 780542	"P": 1904.5	"F": 5409}
{"v": 1	"t": 780563	"P": 1901.5	"F": 5332}
{"v": 1	"t": 780583	"P": 1906.25	"F": 5349}
{"v": 1	"t": 780604	"P": 1905.75	"F": 5358}
{"v": 1	"t": 780624	"P": 1896.75	"F": 5375	"C": 47.53	"D": 3137	"sn": 54091779688249	"file": "/data/device_log/data0000.out"}
{"v": 1	"t": 780644	"P": 1894.75	"F": 5477}
{"v": 1	"t": 780665	"P": 1897.5	"F": 5283}
{"v": 1	"t": 780685	"P": 1900.75	"F": 5404}
{"v": 1	"t": 780705	"P": 1898.5	"F": 5468}
{"v": 1	"t": 780726	"P": 1893.75	"F": 5241}
{"v": 1	"t": 780746	"P": 1898.5	"F": 5417}
{"v": 1	"t": 780766	"P": 1890.5	"F": 5240}
{"v": 1	"t": 780787	"P": 1889.75	"F": 5408}
{"v": 1	"t": 780807	"P": 1890.5	"F": 5463}
{"v": 1	"t": 780827	"P": 1886.25	"F": 5494}
{"v": 1	"t": 780847	"P": 1893.0	"F": 5520}
{"v": 1	"t": 780868	"P": 1891.5	"F": 5370}
{"v": 1	"t": 780888	"P": 1892.0	"F": 5441}
{"v": 1	"t": 780908	"P": 1894.0	"F": 5467}
{"v": 1	"t": 780929	"P": 1890.0	"F": 5407}
{"v": 1	"t": 780949	"P": 1885.5	"F": 5496}
{"v": 1	"t": 780969	"P": 1878.5	"F": 5281}
{"v": 1	"t": 780990	"P": 1890.25	"F": 5526}
{"v": 1	"t": 781010	"P": 1894.75	"F": 5439}
{"v": 1	"t": 781030	"P": 1887.5	"F": 5312}
{"v": 1	"t": 781050	"P": 1891.75	"F": 5365}
{"v": 1	"t": 781071	"P": 1889.0	"F": 5521}
{"v": 1	"t": 781091	"P": 1882.5	"F": 5446}
{"v": 1	"t": 781111	"P": 1883.25	"F": 5357}
{"v": 1	"t": 781132	"P": 1886.75	"F": 5412}
{"v": 1	"t": 781152	"P": 1886.5	"F": 5445}
{"v": 1	"t": 781173	"P": 1881.75	"F": 5543}
{"v": 1	"t": 781193	"P": 1888.5	"F": 5483}
{"v": 1	"t": 781213	"P": 1879.25	"F": 5407}
{"v": 1	"t": 781234	"P": 1875.25	"F": 5468}
{"v": 1	"t": 781254	"P": 1881.25	"F": 5591}
{"v": 1	"t": 781274	"P": 1882.75	"F": 5312}
{"v": 1	"t": 781295	"P": 1888.75	"F": 5388}
{"v": 1	"t": 781315	"P": 1890.25	"F": 5332}
{"v": 1	"t": 781335	"P": 1886.0	"F": 5409}
{"v": 1	"t": 781356	"P": 1886.5	"F": 5279}
{"v": 1	"t": 781376	"P": 1887.75	"F": 5351}
{"v": 1	"t": 781396	"P": 1884.0	"F": 5433}
{"v": 1	"t": 781416	"P": 1889.5	"F": 5477}
{"v": 1	"t": 781437	"P": 1887.5	"F": 5366}
{"v": 1	"t": 781457	"P": 1898.5	"F": 5592}
{"v": 1	"t": 781477	"P": 1893.0	"F": 5528}
{"v": 1	"t": 781498	"P": 1892.0	"F": 5554}
{"v": 1	"t": 781518	"P": 1882.75	"F": 5354}
{"v": 1	"t": 781538	"P": 1890.75	"F": 5488}
{"v": 1	"t": 781559	"P": 1891.0	"F": 5425}
{"v": 1	"t": 781579	"P": 1894.5	"F": 5510}
{"v": 1	"t": 781599	"P": 1880.75	"F": 5374}
{"v": 1	"t": 781620	"P": 1889.0	"F": 5479}
{"v": 1	"t": 781640	"P": 1890.25	"F": 5448	"C": 47.49	"D": 3137	"sn": 54091779688249	"file": "/data/device_log/data0000.out"}
{"v": 1	"t": 781660	"P": 1887.0	"F": 5545}
{"v": 1	"t": 781681	"P": 1886.75	"F": 5463}
{"v": 1	"t": 781701	"P": 1890.75	"F": 5377}
{"v": 1	"t": 781721	"P": 1891.0	"F": 5604}
{"v": 1	"t": 781742	"P": 1885.75	"F": 5380}
{"v": 1	"t": 781762	"P": 1885.5	"F": 5340}
{"v": 1	"t": 781783	"P": 1887.75	"F": 5402}
{"v": 1	"t": 781803	"P": 1883.0	"F": 5570}
{"v": 1	"t": 781823	"P": 1881.25	"F": 5250}
{"v": 1	"t": 781844	"P": 1886.25	"F": 5490}
{"v": 1	"t": 781864	"P": 1884.25	"F": 5440}
{"v": 1	"t": 781884	"P": 1876.0	"F": 5356}
{"v": 1	"t": 781904	"P": 1881.75	"F": 5313}
{"v": 1	"t": 781925	"P": 1885.0	"F": 5436}
{"v": 1	"t": 781945	"P": 1890.25	"F": 5442}
{"v": 1	"t": 781965	"P": 1880.75	"F": 5297}
{"v": 1	"t": 781986	"P": 1881.25	"F": 5294}
{"v": 1	"t": 782006	"P": 1884.25	"F": 5525}
{"v": 1	"t": 782026	"P": 1879.25	"F": 5373}
{"v": 1	"t": 782047	"P": 1872.0	"F": 5410}
{"v": 1	"t": 782067	"P": 1871.0	"F": 5081}
{"v": 1	"t": 782087	"P": 1881.25	"F": 5271}
{"v": 1	"t": 782108	"P": 1879.25	"F": 5511}
{"v": 1	"t": 782128	"P": 1873.25	"F": 5446}
{"v": 1	"t": 782148	"P": 1880.75	"F": 5359}
{"v": 1	"t": 782169	"P": 1884.25	"F": 5442}
{"v": 1	"t": 782189	"P": 1874.5	"F": 5386}
{"v": 1	"t": 782209	"P": 1878.75	"F": 5346}
{"v": 1	"t": 782229	"P": 1872.25	"F": 5358}
{"v": 1	"t": 782250	"P": 1873.75	"F": 5550}
{"v": 1	"t": 782270	"P": 1868.0	"F": 5463}
{"v": 1	"t": 782291	"P": 1872.0	"F": 5481}
{"v": 1	"t": 782311	"P": 1870.75	"F": 5392}
{"v": 1	"t": 782331	"P": 1870.25	"F": 5431}
{"v": 1	"t": 782352	"P": 1874.0	"F": 5272}
{"v": 1	"t": 782372	"P": 1878.25	"F": 5227}
{"v": 1	"t": 782392	"P": 1873.25	"F": 5518}
{"v": 1	"t": 782413	"P": 1863.5	"F": 5535}
{"v": 1	"t": 782433	"P": 1866.25	"F": 5457}
{"v": 1	"t": 782453	"P": 1868.75	"F": 5395}
{"v": 1	"t": 782474	"P": 1866.0	"F": 5381}
{"v": 1	"t": 782494	"P": 1862.0	"F": 5437}
{"v": 1	"t": 782514	"P": 1854.5	"F": 5486}
{"v": 1	"t": 782534	"P": 1862.25	"F": 5299}
{"v": 1	"t": 782555	"P": 1863.75	"F": 5521}
{"v": 1	"t": 782575	"P": 1852.0	"F": 5441}
{"v": 1	"t": 782595	"P": 1858.75	"F": 5428}
{"v": 1	"t": 782616	"P": 1852.25	"F": 5517}
{"v": 1	"t": 782636	"P": 1855.0	"F": 5401}
{"v": 1	"t": 782656	"P": 1863.0	"F": 5344	"C": 47.5	"D": 3137	"sn": 54091779688249	"file": "/data/device_log/data0000.out"}
{"v": 1	"t": 782677	"P": 1855.5	"F": 5372}
{"v": 1	"t": 782697	"P": 1861.75	"F": 5377}
{"v": 1	"t": 782717	"P": 1857.0	"F": 5492}
{"v": 1	"t": 782738	"P": 1860.5	"F": 5460}
{"v": 1	"t": 782758	"P": 1861.75	"F": 5225}
{"v": 1	"t": 782778	"P": 1854.75	"F": 5254}
{"v": 1	"t": 782799	"P": 1857.0	"F": 5559}
{"v": 1	"t": 782819	"P": 1850.75	"F": 5438}
{"v": 1	"t": 782840	"P": 1854.25	"F": 5431}
{"v": 1	"t": 782860	"P": 1857.0	"F": 5416}
{"v": 1	"t": 782880	"P": 1841.0	"F": 5340}
{"v": 1	"t": 782901	"P": 1853.0	"F": 5422}
{"v": 1	"t": 782921	"P": 1843.0	"F": 5548}
{"v": 1	"t": 782942	"P": 1842.25	"F": 5352}
{"v": 1	"t": 782962	"P": 1837.25	"F": 5481}
{"v": 1	"t": 782982	"P": 1845.5	"F": 5468}
{"v": 1	"t": 783003	"P": 1840.75	"F": 5438}
{"v": 1	"t": 783023	"P": 1837.25	"F": 5397}
{"v": 1	"t": 783043	"P": 1840.0	"F": 5360}
{"v": 1	"t": 783064	"P": 1840.5	"F": 5254}
{"v": 1	"t": 783084	"P": 1835.25	"F": 5420}
{"v": 1	"t": 783104	"P": 1835.5	"F": 5461}
{"v": 1	"t": 783125	"P": 1841.25	"F": 5636}
{"v": 1	"t": 783145	"P": 1833.5	"F": 5498}
{"v": 1	"t": 783166	"P": 1828.75	"F": 5473}
{"v": 1	"t": 783186	"P": 1833.25	"F": 5509}
{"v": 1	"t": 783206	"P": 1833.25	"F": 5318}
{"v": 1	"t": 783227	"P": 1825.5	"F": 5536}
{"v": 1	"t": 783247	"P": 1830.75	"F": 5320}
{"v": 1	"t": 783267	"P": 1826.75	"F": 5578}
{"v": 1	"t": 783288	"P": 1816.0	"F": 5599}
{"v": 1	"t": 783308	"P": 1812.75	"F": 5355}
{"v": 1	"t": 783329	"P": 1810.75	"F": 5483}
{"v": 1	"t": 783349	"P": 1806.25	"F": 5327}
{"v": 1	"t": 783369	"P": 1796.0	"F": 5605}
{"v": 1	"t": 783390	"P": 1798.0	"F": 5431}
{"v": 1	"t": 783410	"P": 1790.25	"F": 5431}
{"v": 1	"t": 783431	"P": 1775.25	"F": 5455}
{"v": 1	"t": 783451	"P": 1775.75	"F": 5498}
{"v": 1	"t": 783471	"P": 1773.5	"F": 5561}
{"v": 1	"t": 783492	"P": 1757.5	"F": 5369}
{"v": 1	"t": 783512	"P": 1754.5	"F": 5410}
{"v": 1	"t": 783532	"P": 1746.25	"F": 5266}
{"v": 1	"t": 783553	"P": 1735.0	"F": 5273}
{"v": 1	"t": 783573	"P": 1735.5	"F": 5321}
{"v": 1	"t": 783594	"P": 1735.0	"F": 5568}
{"v": 1	"t": 783614	"P": 1720.0	"F": 5505}
{"v": 1	"t": 783634	"P": 1719.0	"F": 5459}
{"v": 1	"t": 783655	"P": 1730.5	"F": 5420}
{"v": 1	"t": 783675	"P": 1728.25	"F": 5451	"C": 47.485	"D": 3137	"sn": 54091779688249	"file": "/data/device_log/data0000.out"}
{"v": 1	"t": 783695	"P": 1731.5	"F": 5465}
{"v": 1	"t": 783716	"P": 1740.25	"F": 5393}
{"v": 1	"t": 783736	"P": 1739.25	"F": 5378}
{"v": 1	"t": 783757	"P": 1739.5	"F": 5448}
{"v": 1	"t": 783777	"P": 1744.25	"F": 5405}
{"v": 1	"t": 783797	"P": 1742.0	"F": 5385}
{"v": 1	"t": 783818	"P": 1750.5	"F": 5539}
{"v": 1	"t": 783838	"P": 1725.0	"F": 5444}
{"v": 1	"t": 783858	"P": 1742.0	"F": 5483}
{"v": 1	"t": 783879	"P": 1741.5	"F": 5515}
{"v": 1	"t": 783899	"P": 1738.0	"F": 5543}
{"v": 1	"t": 783919	"P": 1738.75	"F": 5547}
{"v": 1	"t": 783940	"P": 1730.25	"F": 5432}
{"v": 1	"t": 783960	"P": 1739.0	"F": 5262}
{"v": 1	"t": 783981	"P": 1736.75	"F": 5466}
{"v": 1	"t": 784001	"P": 1736.75	"F": 5527}
{"v": 1	"t": 784021	"P": 1734.0	"F": 5375}
{"v": 1	"t": 784042	"P": 1734.0	"F": 5342}
{"v": 1	"t": 784062	"P": 1742.75	"F": 5421}
{"v": 1	"t": 784083	"P": 1737.75	"F": 5416}
{"v": 1	"t": 784103	"P": 1731.5	"F": 5517}
{"v": 1	"t": 784123	"P": 1742.25	"F": 5148}
{"v": 1	"t": 784144	"P": 1737.75	"F": 5469}
{"v": 1	"t": 784164	"P": 1735.5	"F": 5406}
{"v": 1	"t": 784185	"P": 1734.75	"F": 5356}
{"v": 1	"t": 784205	"P": 1740.0	"F": 5347}
{"v": 1	"t": 784225	"P": 1731.75	"F": 5471}
{"v": 1	"t": 784246	"P": 1740.0	"F": 5261}
{"v": 1	"t": 784266	"P": 1726.75	"F": 5260}
{"v": 1	"t": 784287	"P": 1736.25	"F": 5514}
{"v": 1	"t": 784307	"P": 1727.75	"F": 5325}
{"v": 1	"t": 784328	"P": 1739.75	"F": 5470}
{"v": 1	"t": 784348	"P": 1743.75	"F": 5318}
{"v": 1	"t": 784368	"P": 1738.75	"F": 5396}
{"v": 1	"t": 784389	"P": 1743.25	"F": 5592}
{"v": 1	"t": 784409	"P": 1727.5	"F": 5306}
{"v": 1	"t": 784429	"P": 1742.75	"F": 5489}
{"v": 1	"t": 784450	"P": 1745.75	"F": 5492}
{"v": 1	"t": 784470	"P": 1743.75	"F": 5480}
{"v": 1	"t": 784491	"P": 1735.0	"F": 5455}
{"v": 1	"t": 784511	"P": 1742.0	"F": 5437}
{"v": 1	"t": 784531	"P": 1744.75	"F": 5550}
{"v": 1	"t": 784552	"P": 1737.5	"F": 5399}
{"v": 1	"t": 784572	"P": 1740.5	"F": 5483}
{"v": 1	"t": 784592	"P": 1749.25	"F": 5477}
{"v": 1	"t": 784613	"P": 1749.25	"F": 5322}
{"v": 1	"t": 784633	"P": 1755.5	"F": 5426}
{"v": 1	"t": 784654	"P": 1765.5	"F": 5293}
{"v": 1	"t": 784674	"P": 1763.0	"F": 5382}
{"v": 1	"t": 784694	"P": 1768.75	"F": 5452	"C": 47.525	"D": 3137	"sn": 54091779688249	"file": "/data/device_log/data0000.out"}
{"v": 1	"t": 784715	"P": 1785.25	"F": 5498}
{"v": 1	"t": 784735	"P": 1798.75	"F": 5296}
{"v": 1	"t": 784755	"P": 1794.5	"F": 5213}
{"v": 1	"t": 784776	"P": 1792.5	"F": 5291}
{"v": 1	"t": 784796	"P": 1807.5	"F": 5369}
{"v": 1	"t": 784816	"P": 1799.25	"F": 5363}
{"v": 1	"t": 784837	"P": 1806.25	"F": 5491}
{"v": 1	"t": 784857	"P": 1806.5	"F": 5495}
{"v": 1	"t": 784878	"P": 1804.25	"F": 5585}
{"v": 1	"t": 784898	"P": 1805.5	"F": 5502}
{"v": 1	"t": 784918	"P": 1813.25	"F": 5410}
{"v": 1	"t": 784939	"P": 1806.25	"F": 5494}
{"v": 1	"t": 784959	"P": 1818.75	"F": 5380}
{"v": 1	"t": 784980	"P": 1823.5	"F": 5609}
{"v": 1	"t": 785000	"P": 1823.25	"F": 5518}
{"v": 1	"t": 785020	"P": 1826.0	"F": 5351}
{"v": 1	"t": 785041	"P": 1820.25	"F": 5409}
{"v": 1	"t": 785061	"P": 1827.5	"F": 5461}
{"v": 1	"t": 785081	"P": 1820.75	"F": 5494}
{"v": 1	"t": 785102	"P": 1823.5	"F": 5439}
{"v": 1	"t": 785122	"P": 1816.25	"F": 5469}
{"v": 1	"t": 785143	"P": 1817.75	"F": 5279}
{"v": 1	"t": 785163	"P": 1816.5	"F": 5322}
{"v": 1	"t": 785183	"P": 1819.25	"F": 5447}
{"v": 1	"t": 785204	"P": 1823.5	"F": 5207}
{"v": 1	"t": 785224	"P": 1823.25	"F": 5484}
{"v": 1	"t": 785244	"P": 1819.5	"F": 5269}
{"v": 1	"t": 785265	"P": 1835.75	"F": 5460}
{"v": 1	"t": 785285	"P": 1825.75	"F": 5311}
{"v": 1	"t": 785305	"P": 1834.0	"F": 5452}
{"v": 1	"t": 785326	"P": 1830.25	"F": 5220}
{"v": 1	"t": 785346	"P": 1839.0	"F": 5315}
{"v": 1	"t": 785367	"P": 1840.0	"F": 5295}
{"v": 1	"t": 785387	"P": 1844.0	"F": 5389}
{"v": 1	"t": 785407	"P": 1837.5	"F": 5264}
{"v": 1	"t": 785428	"P": 1841.5	"F": 5473}
{"v": 1	"t": 785448	"P": 1848.0	"F": 5313}
{"v": 1	"t": 785468	"P": 1848.0	"F": 5450}
{"v": 1	"t": 785489	"P": 1857.25	"F": 5481}
{"v": 1	"t": 785509	"P": 1848.0	"F": 5425}
{"v": 1	"t": 785530	"P": 1858.25	"F": 5401}
{"v": 1	"t": 785550	"P": 1859.5	"F": 5349}
{"v": 1	"t": 785570	"P": 1859.75	"F": 5418}
{"v": 1	"t": 785591	"P": 1863.75	"F": 5393}
{"v": 1	"t": 785611	"P": 1856.25	"F": 5311}
{"v": 1	"t": 785631	"P": 1867.75	"F": 5491}
{"v": 1	"t": 785652	"P": 1865.0	"F": 5446}
{"v": 1	"t": 785672	"P": 1870.75	"F": 5519}
{"v": 1	"t": 785693	"P": 1864.75	"F": 5347}
{"v": 1	"t": 785713	"P": 1867.75	"F": 5455	"C": 47.505	"D": 3137	"sn": 54091779688249	"file": "/data/device_log/data0000.out"}
{"v": 1	"t": 785733	"P": 1864.75	"F": 5614}
{"v": 1	"t": 785754	"P": 1869.5	"F": 5385}
{"v": 1	"t": 785774	"P": 1877.5	"F": 5382}
{"v": 1	"t": 785794	"P": 1860.5	"F": 5484}
{"v": 1	"t": 785815	"P": 1867.25	"F": 5503}
{"v": 1	"t": 785835	"P": 1868.5	"F": 5712}
{"v": 1	"t": 785855	"P": 1866.0	"F": 5352}
{"v": 1	"t": 785876	"P": 1869.0	"F": 5458}
{"v": 1	"t": 785896	"P": 1866.5	"F": 5280}
{"v": 1	"t": 785917	"P": 1867.25	"F": 5509}
{"v": 1	"t": 785937	"P": 1857.5	"F": 5314}
{"v": 1	"t": 785957	"P": 1867.5	"F": 5374}
{"v": 1	"t": 785978	"P": 1858.75	"F": 5457}
{"v": 1	"t": 785998	"P": 1859.25	"F": 5456}
{"v": 1	"t": 786018	"P": 1859.75	"F": 5286}
{"v": 1	"t": 786039	"P": 1866.5	"F": 5474}
{"v": 1	"t": 786059	"P": 1860.0	"F": 5300}
{"v": 1	"t": 786079	"P": 1858.5	"F": 5493}
{"v": 1	"t": 786100	"P": 1853.0	"F": 5484}
{"v": 1	"t": 786120	"P": 1860.5	"F": 5573}
{"v": 1	"t": 786141	"P": 1854.25	"F": 5475}
{"v": 1	"t": 786161	"P": 1861.0	"F": 5630}
{"v": 1	"t": 786182	"P": 1856.25	"F": 5442}
{"v": 1	"t": 786202	"P": 1849.25	"F": 5405}
{"v": 1	"t": 786222	"P": 1865.0	"F": 5293}
{"v": 1	"t": 786243	"P": 1858.0	"F": 5430}
{"v": 1	"t": 786263	"P": 1855.0	"F": 5421}
{"v": 1	"t": 786283	"P": 1862.0	"F": 5469}
{"v": 1	"t": 786304	"P": 1856.75	"F": 5421}
{"v": 1	"t": 786324	"P": 1856.5	"F": 5285}
{"v": 1	"t": 786344	"P": 1865.25	"F": 5527}
{"v": 1	"t": 786365	"P": 1867.0	"F": 5400}
{"v": 1	"t": 786385	"P": 1863.5	"F": 5549}
{"v": 1	"t": 786406	"P": 1855.0	"F": 5456}
{"v": 1	"t": 786426	"P": 1863.75	"F": 5448}
{"v": 1	"t": 786446	"P": 1863.75	"F": 5387}
{"v": 1	"t": 786467	"P": 1860.75	"F": 5394}
{"v": 1	"t": 786487	"P": 1856.5	"F": 5585}
{"v": 1	"t": 786507	"P": 1868.25	"F": 5314}
{"v": 1	"t": 786528	"P": 1869.5	"F": 5483}
{"v": 1	"t": 786548	"P": 1857.75	"F": 5259}
{"v": 1	"t": 786569	"P": 1867.75	"F": 5456}
{"v": 1	"t": 786589	"P": 1871.0	"F": 5400}
{"v": 1	"t": 786609	"P": 1866.75	"F": 5360}
{"v": 1	"t": 786630	"P": 1863.5	"F": 5528}
{"v": 1	"t": 786650	"P": 1873.25	"F": 5407}
{"v": 1	"t": 786670	"P": 1864.75	"F": 5524}
{"v": 1	"t": 786691	"P": 1866.25	"F": 5450}
{"v": 1	"t": 786711	"P": 1858.75	"F": 5194}
{"v": 1	"t": 786731	"P": 1851.0	"F": 5399	"C": 47.53	"D": 3137	"sn": 54091779688249	"file": "/data/device_log/data0000.out"}
{"v": 1	"t": 786752	"P": 1844.75	"F": 5572}
{"v": 1	"t": 786772	"P": 1849.0	"F": 5574}
{"v": 1	"t": 786793	"P": 1841.75	"F": 5549}
{"v": 1	"t": 786813	"P": 1835.25	"F": 5555}
{"v": 1	"t": 786833	"P": 1838.75	"F": 5282}
{"v": 1	"t": 786854	"P": 1826.5	"F": 5453}
{"v": 1	"t": 786874	"P": 1828.75	"F": 5483}
{"v": 1	"t": 786894	"P": 1829.25	"F": 5550}
{"v": 1	"t": 786915	"P": 1830.75	"F": 5480}
{"v": 1	"t": 786935	"P": 1835.5	"F": 5320}
{"v": 1	"t": 786956	"P": 1830.0	"F": 5449}
{"v": 1	"t": 786976	"P": 1843.0	"F": 5627}
{"v": 1	"t": 786996	"P": 1841.5	"F": 5344}
{"v": 1	"t": 787017	"P": 1836.5	"F": 5516}
{"v": 1	"t": 787037	"P": 1836.25	"F": 5418}
{"v": 1	"t": 787057	"P": 1846.75	"F": 5529}
{"v": 1	"t": 787078	"P": 1847.25	"F": 5341}
{"v": 1	"t": 787098	"P": 1832.0	"F": 5414}
{"v": 1	"t": 787118	"P": 1839.75	"F": 5426}
{"v": 1	"t": 787139	"P": 1840.25	"F": 5427}
{"v": 1	"t": 787159	"P": 1830.5	"F": 5494}
{"v": 1	"t": 787180	"P": 1841.75	"F": 5446}
{"v": 1	"t": 787200	"P": 1841.25	"F": 5237}
{"v": 1	"t": 787220	"P": 1849.75	"F": 5586}
{"v": 1	"t": 787241	"P": 1843.75	"F": 5533}
{"v": 1	"t": 787261	"P": 1851.25	"F": 5438}
{"v": 1	"t": 787281	"P": 1844.5	"F": 5341}
{"v": 1	"t": 787302	"P": 1847.0	"F": 5237}
{"v": 1	"t": 787322	"P": 1851.0	"F": 5500}
{"v": 1	"t": 787343	"P": 1840.25	"F": 5476}
{"v": 1	"t": 787363	"P": 1843.5	"F": 5563}
{"v": 1	"t": 787384	"P": 1830.0	"F": 5514}
{"v": 1	"t": 787404	"P": 1829.5	"F": 5366}
{"v": 1	"t": 787424	"P": 1815.25	"F": 5476}
{"v": 1	"t": 787445	"P": 1817.75	"F": 5316}
{"v": 1	"t": 787465	"P": 1794.0	"F": 5431}
{"v": 1	"t": 787486	"P": 1794.5	"F": 5572}
{"v": 1	"t": 787506	"P": 1787.25	"F": 5777}
{"v": 1	"t": 787526	"P": 1771.75	"F": 5486}
{"v": 1	"t": 787547	"P": 1756.25	"F": 5629}
{"v": 1	"t": 787567	"P": 1756.75	"F": 5444}
{"v": 1	"t": 787587	"P": 1762.5	"F": 5370}
{"v": 1	"t": 787608	"P": 1761.0	"F": 5368}
{"v": 1	"t": 787628	"P": 1758.75	"F": 5556}
{"v": 1	"t": 787649	"P": 1756.75	"F": 5441}
{"v": 1	"t": 787669	"P": 1747.0	"F": 5541}
{"v": 1	"t": 787689	"P": 1747.5	"F": 5489}
{"v": 1	"t": 787710	"P": 1743.0	"F": 5509}
{"v": 1	"t": 787730	"P": 1748.25	"F": 5600}
{"v": 1	"t": 787750	"P": 1738.25	"F": 5475	"C": 47.47	"D": 3137	"sn": 54091779688249	"file": "/data/device_log/data0000.out"}
{"v": 1	"t": 787771	"P": 1744.75	"F": 5402}
{"v": 1	"t": 787791	"P": 1748.0	"F": 5366}
{"v": 1	"t": 787812	"P": 1734.5	"F": 5514}
{"v": 1	"t": 787832	"P": 1744.25	"F": 5435}
{"v": 1	"t": 787852	"P": 1744.5	"F": 5300}
{"v": 1	"t": 787873	"P": 1747.0	"F": 5302}
{"v": 1	"t": 787893	"P": 1744.25	"F": 5402}
{"v": 1	"t": 787913	"P": 1739.0	"F": 5490}
{"v": 1	"t": 787934	"P": 1743.0	"F": 5399}
{"v": 1	"t": 787954	"P": 1742.5	"F": 5440}
{"v": 1	"t": 787975	"P": 1747.0	"F": 5449}
{"v": 1	"t": 787995	"P": 1748.0	"F": 5365}
{"v": 1	"t": 788015	"P": 1745.0	"F": 5430}
{"v": 1	"t": 788036	"P": 1748.25	"F": 5433}
{"v": 1	"t": 788056	"P": 1747.25	"F": 5728}
{"v": 1	"t": 788076	"P": 1749.5	"F": 5392}
{"v": 1	"t": 788097	"P": 1750.0	"F": 5554}
{"v": 1	"t": 788117	"P": 1743.75	"F": 5371}
{"v": 1	"t": 788138	"P": 1752.25	"F": 5478}
{"v": 1	"t": 788158	"P": 1741.25	"F": 5487}
{"v": 1	"t": 788178	"P": 1746.25	"F": 5457}
{"v": 1	"t": 788199	"P": 1749.0	"F": 5433}
{"v": 1	"t": 788219	"P": 1744.75	"F": 5428}
{"v": 1	"t": 788239	"P": 1739.25	"F": 5263}
{"v": 1	"t": 788260	"P": 1747.5	"F": 5459}
{"v": 1	"t": 788280	"P": 1739.75	"F": 5283}
{"v": 1	"t": 788301	"P": 1743.0	"F": 5630}
{"v": 1	"t": 788321	"P": 1747.25	"F": 5383}
{"v": 1	"t": 788341	"P": 1740.25	"F": 5411}
{"v": 1	"t": 788362	"P": 1740.0	"F": 5512}
{"v": 1	"t": 788382	"P": 1741.0	"F": 5568}
{"v": 1	"t": 788402	"P": 1737.25	"F": 5410}
{"v": 1	"t": 788423	"P": 1736.5	"F": 5462}
{"v": 1	"t": 788443	"P": 1747.25	"F": 5254}
{"v": 1	"t": 788463	"P": 1751.5	"F": 5255}
{"v": 1	"t": 788484	"P": 1749.25	"F": 5385}
{"v": 1	"t": 788504	"P": 1757.0	"F": 5455}
{"v": 1	"t": 788525	"P": 1766.5	"F": 5512}
{"v": 1	"t": 788545	"P": 1772.75	"F": 5464}
{"v": 1	"t": 788566	"P": 1789.0	"F": 5337}
{"v": 1	"t": 788586	"P": 1809.5	"F": 5504}
{"v": 1	"t": 788606	"P": 1809.0	"F": 5389}
{"v": 1	"t": 788627	"P": 1813.5	"F": 5445}
{"v": 1	"t": 788647	"P": 1825.0	"F": 5372}
{"v": 1	"t": 788667	"P": 1838.0	"F": 5401}
{"v": 1	"t": 788688	"P": 1833.75	"F": 5337}
{"v": 1	"t": 788708	"P": 1847.0	"F": 5409}
{"v": 1	"t": 788728	"P": 1862.75	"F": 5428}
{"v": 1	"t": 788749	"P": 1866.0	"F": 5384}
{"v": 1	"t": 788769	"P": 1863.75	"F": 5338	"C": 47.49	"D": 3137	"sn": 54091779688249	"file": "/data/device_log/data0000.out"}
{"v": 1	"t": 788790	"P": 1875.5	"F": 5318}
{"v": 1	"t": 788810	"P": 1876.0	"F": 5270}
{"v": 1	"t": 788830	"P": 1881.25	"F": 5307}
{"v": 1	"t": 788851	"P": 1881.75	"F": 5197}
{"v": 1	"t": 788871	"P": 1890.5	"F": 5412}
{"v": 1	"t": 788891	"P": 1890.0	"F": 5351}
{"v": 1	"t": 788912	"P": 1880.0	"F": 5523}
{"v": 1	"t": 788932	"P": 1896.75	"F": 5488}
{"v": 1	"t": 788952	"P": 1894.0	"F": 5412}
{"v": 1	"t": 788973	"P": 1881.5	"F": 5399}
{"v": 1	"t": 788993	"P": 1896.25	"F": 5386}
{"v": 1	"t": 789014	"P": 1894.75	"F": 5393}
{"v": 1	"t": 789034	"P": 1889.75	"F": 5465}
{"v": 1	"t": 789054	"P": 1900.25	"F": 5388}
{"v": 1	"t": 789075	"P": 1907.75	"F": 5385}
{"v": 1	"t": 789095	"P": 1889.25	"F": 5474}
{"v": 1	"t": 789115	"P": 1903.75	"F": 5399}
{"v": 1	"t": 789136	"P": 1897.5	"F": 5459}
{"v": 1	"t": 789156	"P": 1907.5	"F": 5368}
{"v": 1	"t": 789177	"P": 1896.0	"F": 5567}
{"v": 1	"t": 789197	"P": 1901.75	"F": 5441}
{"v": 1	"t": 789218	"P": 1911.25	"F": 5414}
{"v": 1	"t": 789238	"P": 1900.0	"F": 5247}
{"v": 1	"t": 789258	"P": 1908.5	"F": 5342}
{"v": 1	"t": 789279	"P": 1909.25	"F": 5172}
{"v": 1	"t": 789299	"P": 1916.25	"F": 5507}
{"v": 1	"t": 789319	"P": 1904.5	"F": 5498}
{"v": 1	"t": 789340	"P": 1903.0	"F": 5410}
{"v": 1	"t": 789360	"P": 1909.75	"F": 5583}
{"v": 1	"t": 789380	"P": 1898.75	"F": 5256}
{"v": 1	"t": 789401	"P": 1903.75	"F": 5540}
{"v": 1	"t": 789421	"P": 1902.25	"F": 5436}
{"v": 1	"t": 789442	"P": 1905.5	"F": 5601}
{"v": 1	"t": 789462	"P": 1903.0	"F": 5283}
{"v": 1	"t": 789482	"P": 1910.75	"F": 5425}
{"v": 1	"t": 789503	"P": 1898.0	"F": 5436}
{"v": 1	"t": 789523	"P": 1910.0	"F": 5427}
{"v": 1	"t": 789543	"P": 1912.75	"F": 5339}
{"v": 1	"t": 789564	"P": 1907.75	"F": 5407}
{"v": 1	"t": 789584	"P": 1908.25	"F": 5400}
{"v": 1	"t": 789605	"P": 1912.5	"F": 5351}
{"v": 1	"t": 789625	"P": 1920.0	"F": 5204}
{"v": 1	"t": 789645	"P": 1907.25	"F": 5607}
{"v": 1	"t": 789666	"P": 1914.5	"F": 5382}
{"v": 1	"t": 789686	"P": 1921.75	"F": 5374}
{"v": 1	"t": 789706	"P": 1907.0	"F": 5386}
{"v": 1	"t": 789727	"P": 1916.5	"F": 5468}
{"v": 1	"t": 789747	"P": 1909.5	"F": 5307}
{"v": 1	"t": 789768	"P": 1914.25	"F": 5430}
{"v": 1	"t": 789788	"P": 1908.75	"F": 5334	"C": 47.5	"D": 3137	"sn": 54091779688249	"file": "/data/device_log/data0000.out"}
{"v": 1	"t": 789808	"P": 1911.5	"F": 5492}
{"v": 1	"t": 789829	"P": 1915.5	"F": 5390}
{"v": 1	"t": 789849	"P": 1911.0	"F": 5186}
{"v": 1	"t": 789869	"P": 1913.0	"F": 5541}
{"v": 1	"t": 789890	"P": 1915.75	"F": 5283}
{"v": 1	"t": 789910	"P": 1910.5	"F": 5495}
{"v": 1	"t": 789931	"P": 1913.0	"F": 5445}
{"v": 1	"t": 789951	"P": 1917.75	"F": 5528}
{"v": 1	"t": 789971	"P": 1917.5	"F": 5300}
{"v": 1	"t": 789992	"P": 1911.25	"F": 5443}
{"v": 1	"t": 790012	"P": 1914.5	"F": 5359}
{"v": 1	"t": 790032	"P": 1912.75	"F": 5492}
{"v": 1	"t": 790053	"P": 1911.25	"F": 5379}
{"v": 1	"t": 790073	"P": 1907.75	"F": 5262}
{"v": 1	"t": 790094	"P": 1917.0	"F": 5416}
{"v": 1	"t": 790114	"P": 1907.0	"F": 5608}
{"v": 1	"t": 790134	"P": 1897.5	"F": 5432}
{"v": 1	"t": 790155	"P": 1909.75	"F": 5420}
{"v": 1	"t": 790175	"P": 1895.5	"F": 5482}
{"v": 1	"t": 790195	"P": 1900.0	"F": 5485}
{"v": 1	"t": 790216	"P": 1898.75	"F": 5450}
{"v": 1	"t": 790236	"P": 1907.0	"F": 5506}
{"v": 1	"t": 790256	"P": 1903.5	"F": 5389}
{"v": 1	"t": 790277	"P": 1897.25	"F": 5407}
{"v": 1	"t": 790297	"P": 1900.75	"F": 5386}
{"v": 1	"t": 790318	"P": 1900.5	"F": 5342}
{"v": 1	"t": 790338	"P": 1889.0	"F": 5510}
{"v": 1	"t": 790358	"P": 1896.75	"F": 5567}
{"v": 1	"t": 790379	"P": 1898.25	"F": 5551}
{"v": 1	"t": 790400	"P": 1897.75	"F": 5210}
{"v": 1	"t": 790420	"P": 1897.5	"F": 5400}
{"v": 1	"t": 790440	"P": 1891.0	"F": 5386}
{"v": 1	"t": 790461	"P": 1887.75	"F": 5287}
{"v": 1	"t": 790481	"P": 1892.25	"F": 5511}
{"v": 1	"t": 790501	"P": 1885.0	"F": 5464}
{"v": 1	"t": 790522	"P": 1880.25	"F": 5375}
{"v": 1	"t": 790542	"P": 1881.5	"F": 5419}
{"v": 1	"t": 790562	"P": 1894.25	"F": 5382}
{"v": 1	"t": 790583	"P": 1878.75	"F": 5475}
{"v": 1	"t": 790603	"P": 1877.5	"F": 5504}
{"v": 1	"t": 790623	"P": 1886.75	"F": 5467}
{"v": 1	"t": 790644	"P": 1884.0	"F": 5394}
{"v": 1	"t": 790664	"P": 1878.5	"F": 5612}
{"v": 1	"t": 790684	"P": 1874.5	"F": 5398}
{"v": 1	"t": 790704	"P": 1872.75	"F": 5277}
{"v": 1	"t": 790725	"P": 1881.0	"F": 5504}
{"v": 1	"t": 790745	"P": 1874.5	"F": 5455}
{"v": 1	"t": 790765	"P": 1868.75	"F": 5342}
{"v": 1	"t": 790786	"P": 1866.75	"F": 5647}
{"v": 1	"t": 790806	"P": 1860.0	"F": 5536	"C": 47.485	"D": 3137	"sn": 54091779688249	"file": "/data/device_log/data0000.out"}
{"v": 1	"t": 790826	"P": 1850.25	"F": 5439}
{"v": 1	"t": 790847	"P": 1845.5	"F": 5520}
{"v": 1	"t": 790867	"P": 1827.75	"F": 5638}
{"v": 1	"t": 790887	"P": 1821.5	"F": 5541}
{"v": 1	"t": 790908	"P": 1819.25	"F": 5464}
{"v": 1	"t": 790928	"P": 1816.75	"F": 5476}
{"v": 1	"t": 790948	"P": 1818.25	"F": 5436}
{"v": 1	"t": 790969	"P": 1818.75	"F": 5283}
{"v": 1	"t": 790989	"P": 1821.75	"F": 5212}
{"v": 1	"t": 791009	"P": 1818.5	"F": 5331}
{"v": 1	"t": 791029	"P": 1831.0	"F": 5451}
{"v": 1	"t": 791050	"P": 1827.25	"F": 5343}
{"v": 1	"t": 791070	"P": 1831.75	"F": 5538}
{"v": 1	"t": 791090	"P": 1814.75	"F": 5431}
{"v": 1	"t": 791111	"P": 1816.0	"F": 5547}
{"v": 1	"t": 791131	"P": 1809.75	"F": 5683}
{"v": 1	"t": 791151	"P": 1795.5	"F": 5486}
{"v": 1	"t": 791172	"P": 1789.25	"F": 5498}
{"v": 1	"t": 791192	"P": 1782.5	"F": 5531}
{"v": 1	"t": 791212	"P": 1777.25	"F": 5456}
{"v": 1	"t": 791233	"P": 1771.0	"F": 5700}
{"v": 1	"t": 791253	"P": 1771.5	"F": 5455}
{"v": 1	"t": 791273	"P": 1759.5	"F": 5281}
{"v": 1	"t": 791293	"P": 1766.75	"F": 5694}
{"v": 1	"t": 791314	"P": 1766.0	"F": 5493}
{"v": 1	"t": 791334	"P": 1760.0	"F": 5666}
{"v": 1	"t": 791354	"P": 1746.0	"F": 5324}
{"v": 1	"t": 791375	"P": 1753.75	"F": 5517}
{"v": 1	"t": 791395	"P": 1750.25	"F": 5498}
{"v": 1	"t": 791415	"P": 1743.75	"F": 5479}
{"v": 1	"t": 791436	"P": 1741.25	"F": 5434}
{"v": 1	"t": 791456	"P": 1747.75	"F": 5389}
{"v": 1	"t": 791476	"P": 1743.75	"F": 5583}
{"v": 1	"t": 791496	"P": 1735.25	"F": 5572}
{"v": 1	"t": 791517	"P": 1740.25	"F": 5424}
{"v": 1	"t": 791537	"P": 1746.75	"F": 5268}
{"v": 1	"t": 791557	"P": 1749.0	"F": 5500}
{"v": 1	"t": 791578	"P": 1744.75	"F": 5432}
{"v": 1	"t": 791598	"P": 1744.75	"F": 5409}
{"v": 1	"t": 791618	"P": 1741.75	"F": 5380}
{"v": 1	"t": 791639	"P": 1755.25	"F": 5374}
{"v": 1	"t": 791659	"P": 1753.5	"F": 5367}
{"v": 1	"t": 791679	"P": 1757.25	"F": 5386}
{"v": 1	"t": 791700	"P": 1757.75	"F": 5435}
{"v": 1	"t": 791720	"P": 1756.5	"F": 5463}
{"v": 1	"t": 791740	"P": 1767.5	"F": 5319}
{"v": 1	"t": 791760	"P": 1764.5	"F": 5513}
{"v": 1	"t": 791781	"P": 1765.75	"F": 5271}
{"v": 1	"t": 791801	"P": 1772.0	"F": 5409}
{"v": 1	"t": 791821	"P": 1767.75	"F": 5504	"C": 47.47	"D": 3137	"sn": 54091779688249	"file": "/data/device_log/data0000.out"}
{"v": 1	"t": 791842	"P": 1777.0	"F": 5307}
{"v": 1	"t": 791862	"P": 1781.5	"F": 5402}
{"v": 1	"t": 791882	"P": 1782.25	"F": 5342}
{"v": 1	"t": 791903	"P": 1779.75	"F": 5446}
{"v": 1	"t": 791923	"P": 1792.0	"F": 5290}
{"v": 1	"t": 791943	"P": 1803.75	"F": 5370}
{"v": 1	"t": 791964	"P": 1813.5	"F": 5430}
{"v": 1	"t": 791984	"P": 1822.0	"F": 5268}
{"v": 1	"t": 792004	"P": 1818.0	"F": 5426}
{"v": 1	"t": 792024	"P": 1824.0	"F": 5459}
{"v": 1	"t": 792045	"P": 1833.75	"F": 5363}
{"v": 1	"t": 792065	"P": 1835.25	"F": 5585}
{"v": 1	"t": 792085	"P": 1839.25	"F": 5426}
{"v": 1	"t": 792106	"P": 1844.75	"F": 5462}
{"v": 1	"t": 792126	"P": 1850.0	"F": 5183}
{"v": 1	"t": 792146	"P": 1859.0	"F": 5452}
{"v": 1	"t": 792167	"P": 1858.0	"F": 5184}
{"v": 1	"t": 792187	"P": 1858.25	"F": 5259}
{"v": 1	"t": 792207	"P": 1868.0	"F": 5478}
{"v": 1	"t": 792227	"P": 1867.0	"F": 5324}
{"v": 1	"t": 792248	"P": 1865.0	"F": 5526}
{"v": 1	"t": 792268	"P": 1871.75	"F": 5243}
{"v": 1	"t": 792288	"P": 1875.25	"F": 5446}
{"v": 1	"t": 792309	"P": 1877.0	"F": 5403}
{"v": 1	"t": 792329	"P": 1872.25	"F": 5530}
{"v": 1	"t": 792349	"P": 1875.0	"F": 5379}
{"v": 1	"t": 792370	"P": 1872.25	"F": 5428}
{"v": 1	"t": 792390	"P": 1886.5	"F": 5316}
{"v": 1	"t": 792410	"P": 1884.5	"F": 5188}
{"v": 1	"t": 792431	"P": 1890.25	"F": 5329}
{"v": 1	"t": 792451	"P": 1887.75	"F": 5273}
{"v": 1	"t": 792471	"P": 1890.25	"F": 5285}
{"v": 1	"t": 792491	"P": 1891.0	"F": 5307}
{"v": 1	"t": 792512	"P": 1883.75	"F": 5429}
{"v": 1	"t": 792532	"P": 1891.25	"F": 5366}
{"v": 1	"t": 792552	"P": 1886.75	"F": 5340}
{"v": 1	"t": 792573	"P": 1890.25	"F": 5432}
{"v": 1	"t": 792593	"P": 1894.5	"F": 5394}
{"v": 1	"t": 792613	"P": 1893.5	"F": 5513}
{"v": 1	"t": 792634	"P": 1879.5	"F": 5549}
{"v": 1	"t": 792654	"P": 1890.0	"F": 5410}
{"v": 1	"t": 792674	"P": 1892.0	"F": 5153}
{"v": 1	"t": 792695	"P": 1887.0	"F": 5501}
{"v": 1	"t": 792715	"P": 1880.25	"F": 5296}
{"v": 1	"t": 792735	"P": 1893.5	"F": 5429}
{"v": 1	"t": 792755	"P": 1886.25	"F": 5534}
{"v": 1	"t": 792776	"P": 1885.5	"F": 5588}
{"v": 1	"t": 792796	"P": 1897.5	"F": 5331}
{"v": 1	"t": 792816	"P": 1890.25	"F": 5466}
{"v": 1	"t": 792837	"P": 1888.75	"F": 5421	"C": 47.455	"D": 3137	"sn": 54091779688249	"file": "/data/device_log/data0000.out"}
{"v": 1	"t": 792857	"P": 1897.25	"F": 5481}
{"v": 1	"t": 792877	"P": 1898.0	"F": 5544}
{"v": 1	"t": 792897	"P": 1888.0	"F": 5371}
{"v": 1	"t": 792918	"P": 1889.0	"F": 5387}
{"v": 1	"t": 792938	"P": 1888.0	"F": 5249}
{"v": 1	"t": 792958	"P": 1898.25	"F": 5515}
{"v": 1	"t": 792979	"P": 1899.5	"F": 5386}
{"v": 1	"t": 792999	"P": 1893.5	"F": 5464}
{"v": 1	"t": 793019	"P": 1889.0	"F": 5492}
{"v": 1	"t": 793040	"P": 1894.25	"F": 5214}
{"v": 1	"t": 793060	"P": 1893.0	"F": 5228}
{"v": 1	"t": 793080	"P": 1900.25	"F": 5326}
{"v": 1	"t": 793101	"P": 1888.5	"F": 5421}
{"v": 1	"t": 793121	"P": 1888.25	"F": 5489}
{"v": 1	"t": 793141	"P": 1897.0	"F": 5284}
{"v": 1	"t": 793161	"P": 1894.75	"F": 5286}
{"v": 1	"t": 793182	"P": 1889.25	"F": 5369}
{"v": 1	"t": 793202	"P": 1896.0	"F": 5487}
{"v": 1	"t": 793222	"P": 1897.5	"F": 5510}
{"v": 1	"t": 793243	"P": 1897.5	"F": 5134}
{"v": 1	"t": 793263	"P": 1895.5	"F": 5432}
{"v": 1	"t": 793283	"P": 1896.25	"F": 5560}
{"v": 1	"t": 793304	"P": 1900.5	"F": 5480}
{"v": 1	"t": 793324	"P": 1893.25	"F": 5475}
{"v": 1	"t": 793344	"P": 1898.5	"F": 5278}
{"v": 1	"t": 793364	"P": 1894.25	"F": 5465}
{"v": 1	"t": 793385	"P": 1901.0	"F": 5364}
{"v": 1	"t": 793405	"P": 1899.5	"F": 5400}
{"v": 1	"t": 793425	"P": 1895.5	"F": 5282}
{"v": 1	"t": 793446	"P": 1890.5	"F": 5298}
{"v": 1	"t": 793466	"P": 1900.75	"F": 5356}
{"v": 1	"t": 793486	"P": 1897.0	"F": 5319}
{"v": 1	"t": 793507	"P": 1894.25	"F": 5260}
{"v": 1	"t": 793527	"P": 1896.75	"F": 5539}
{"v": 1	"t": 793547	"P": 1887.5	"F": 5513}
{"v": 1	"t": 793567	"P": 1900.0	"F": 5520}
{"v": 1	"t": 793588	"P": 1894.5	"F": 5410}
{"v": 1	"t": 793608	"P": 1890.25	"F": 5554}
{"v": 1	"t": 793628	"P": 1894.5	"F": 5509}
{"v": 1	"t": 793649	"P": 1891.0	"F": 5492}
{"v": 1	"t": 793669	"P": 1888.0	"F": 5460}
{"v": 1	"t": 793689	"P": 1882.0	"F": 5417}
{"v": 1	"t": 793710	"P": 1888.25	"F": 5597}
{"v": 1	"t": 793730	"P": 1890.25	"F": 5391}
{"v": 1	"t": 793750	"P": 1891.75	"F": 5414}
{"v": 1	"t": 793770	"P": 1879.75	"F": 5528}
{"v": 1	"t": 793791	"P": 1881.5	"F": 5335}
{"v": 1	"t": 793811	"P": 1886.0	"F": 5380}
{"v": 1	"t": 793831	"P": 1880.0	"F": 5339}
{"v": 1	"t": 793852	"P": 1873.75	"F": 5515	"C": 47.465	"D": 3137	"sn": 54091779688249	"file": "/data/device_log/data0000.out"}
{"v": 1	"t": 793872	"P": 1888.25	"F": 5362}
{"v": 1	"t": 793893	"P": 1878.5	"F": 5503}
{"v": 1	"t": 793913	"P": 1869.5	"F": 5462}
{"v": 1	"t": 793933	"P": 1870.25	"F": 5444}
{"v": 1	"t": 793953	"P": 1878.5	"F": 5550}
{"v": 1	"t": 793974	"P": 1869.0	"F": 5387}
{"v": 1	"t": 793994	"P": 1870.75	"F": 5455}
{"v": 1	"t": 794015	"P": 1862.5	"F": 5409}
{"v": 1	"t": 794035	"P": 1871.0	"F": 5378}
{"v": 1	"t": 794055	"P": 1863.75	"F": 5369}
{"v": 1	"t": 794076	"P": 1859.5	"F": 5500}
{"v": 1	"t": 794096	"P": 1861.25	"F": 5465}
{"v": 1	"t": 794116	"P": 1859.0	"F": 5465}
{"v": 1	"t": 794136	"P": 1851.25	"F": 5291}
{"v": 1	"t": 794157	"P": 1861.25	"F": 5382}
{"v": 1	"t": 794177	"P": 1855.5	"F": 5443}
{"v": 1	"t": 794197	"P": 1860.25	"F": 5610}
{"v": 1	"t": 794218	"P": 1846.0	"F": 5347}
{"v": 1	"t": 794238	"P": 1846.5	"F": 5454}
{"v": 1	"t": 794258	"P": 1858.0	"F": 5482}
{"v": 1	"t": 794279	"P": 1850.5	"F": 5425}
{"v": 1	"t": 794299	"P": 1846.0	"F": 5400}
{"v": 1	"t": 794319	"P": 1839.75	"F": 5367}
{"v": 1	"t": 794340	"P": 1846.25	"F": 5469}
{"v": 1	"t": 794360	"P": 1848.75	"F": 5370}
{"v": 1	"t": 794380	"P": 1837.25	"F": 5489}
{"v": 1	"t": 794400	"P": 1839.25	"F": 5505}
{"v": 1	"t": 794421	"P": 1851.0	"F": 5440}
{"v": 1	"t": 794441	"P": 1846.75	"F": 5585}
{"v": 1	"t": 794461	"P": 1842.5	"F": 5407}
{"v": 1	"t": 794482	"P": 1840.75	"F": 5374}
{"v": 1	"t": 794502	"P": 1845.75	"F": 5478}
{"v": 1	"t": 794522	"P": 1843.5	"F": 5293}
{"v": 1	"t": 794543	"P": 1835.25	"F": 5407}
{"v": 1	"t": 794563	"P": 1839.5	"F": 5487}
{"v": 1	"t": 794583	"P": 1832.0	"F": 5539}
{"v": 1	"t": 794603	"P": 1839.25	"F": 5338}
{"v": 1	"t": 794624	"P": 1827.75	"F": 5370}
{"v": 1	"t": 794644	"P": 1828.5	"F": 5334}
{"v": 1	"t": 794664	"P": 1820.25	"F": 5472}
{"v": 1	"t": 794685	"P": 1814.5	"F": 5596}
{"v": 1	"t": 794705	"P": 1815.5	"F": 5476}
{"v": 1	"t": 794725	"P": 1804.75	"F": 5603}
{"v": 1	"t": 794746	"P": 1797.5	"F": 5506}
{"v": 1	"t": 794766	"P": 1786.0	"F": 5600}
{"v": 1	"t": 794786	"P": 1772.75	"F": 5461}
{"v": 1	"t": 794806	"P": 1773.25	"F": 5308}
{"v": 1	"t": 794827	"P": 1777.5	"F": 5487}
{"v": 1	"t": 794847	"P": 1770.75	"F": 5559}
{"v": 1	"t": 794867	"P": 1768.75	"F": 5494	"C": 47.445	"D": 3137	"sn": 54091779688249	"file": "/data/device_log/data0000.out"}
{"v": 1	"t": 794888	"P": 1759.5	"F": 5647}
{"v": 1	"t": 794908	"P": 1750.0	"F": 5359}
{"v": 1	"t": 794928	"P": 1762.25	"F": 5571}
{"v": 1	"t": 794949	"P": 1751.0	"F": 5536}
{"v": 1	"t": 794969	"P": 1741.75	"F": 5505}
{"v": 1	"t": 794989	"P": 1738.5	"F": 5601}
{"v": 1	"t": 795010	"P": 1740.0	"F": 5566}
{"v": 1	"t": 795030	"P": 1749.75	"F": 5511}
{"v": 1	"t": 795050	"P": 1736.75	"F": 5455}
{"v": 1	"t": 795070	"P": 1740.5	"F": 5513}
{"v": 1	"t": 795091	"P": 1739.75	"F": 5416}
{"v": 1	"t": 795111	"P": 1732.5	"F": 5399}
{"v": 1	"t": 795131	"P": 1740.0	"F": 5492}
{"v": 1	"t": 795152	"P": 1737.75	"F": 5363}
{"v": 1	"t": 795172	"P": 1733.5	"F": 5390}
{"v": 1	"t": 795192	"P": 1741.25	"F": 5540}
{"v": 1	"t": 795213	"P": 1747.25	"F": 5606}
{"v": 1	"t": 795233	"P": 1747.25	"F": 5539}
{"v": 1	"t": 795253	"P": 1748.0	"F": 5404}
{"v": 1	"t": 795274	"P": 1756.25	"F": 5181}
{"v": 1	"t": 795294	"P": 1761.0	"F": 5304}
{"v": 1	"t": 795314	"P": 1766.75	"F": 5353}
{"v": 1	"t": 795334	"P": 1771.0	"F": 5406}
{"v": 1	"t": 795355	"P": 1781.75	"F": 5385}
{"v": 1	"t": 795375	"P": 1792.5	"F": 5277}
{"v": 1	"t": 795395	"P": 1787.25	"F": 5211}
{"v": 1	"t": 795416	"P": 1795.5	"F": 5335}
{"v": 1	"t": 795436	"P": 1807.75	"F": 5341}
{"v": 1	"t": 795456	"P": 1817.25	"F": 5407}
{"v": 1	"t": 795477	"P": 1816.25	"F": 5329}
{"v": 1	"t": 795497	"P": 1828.25	"F": 5569}
{"v": 1	"t": 795517	"P": 1823.25	"F": 5341}
{"v": 1	"t": 795538	"P": 1832.75	"F": 5440}
{"v": 1	"t": 795558	"P": 1842.75	"F": 5548}
{"v": 1	"t": 795578	"P": 1840.5	"F": 5213}
{"v": 1	"t": 795598	"P": 1855.0	"F": 5417}
{"v": 1	"t": 795619	"P": 1856.0	"F": 5338}
{"v": 1	"t": 795639	"P": 1863.0	"F": 5231}
{"v": 1	"t": 795659	"P": 1861.75	"F": 5257}
{"v": 1	"t": 795680	"P": 1867.25	"F": 5327}
{"v": 1	"t": 795700	"P": 1878.75	"F": 5285}
{"v": 1	"t": 795720	"P": 1866.25	"F": 5353}
{"v": 1	"t": 795741	"P": 1877.0	"F": 5404}
{"v": 1	"t": 795761	"P": 1874.0	"F": 5436}
{"v": 1	"t": 795781	"P": 1888.25	"F": 5435}
{"v": 1	"t": 795802	"P": 1881.5	"F": 5490}
{"v": 1	"t": 795822	"P": 1882.75	"F": 5272}
{"v": 1	"t": 795842	"P": 1890.5	"F": 5479}
{"v": 1	"t": 795862	"P": 1889.75	"F": 5186}
{"v": 1	"t": 795883	"P": 1892.5	"F": 5353	"C": 47.425	"D": 3137	"sn": 54091779688249	"file": "/data/device_log/data0000.out"}
{"v": 1	"t": 795903	"P": 1891.0	"F": 5399}
{"v": 1	"t": 795923	"P": 1898.0	"F": 5314}
{"v": 1	"t": 795944	"P": 1894.0	"F": 5447}
{"v": 1	"t": 795964	"P": 1897.75	"F": 5504}
{"v": 1	"t": 795984	"P": 1894.0	"F": 5281}
{"v": 1	"t": 796005	"P": 1903.0	"F": 5371}
{"v": 1	"t": 796025	"P": 1904.25	"F": 5376}
{"v": 1	"t": 796045	"P": 1899.5	"F": 5305}
{"v": 1	"t": 796066	"P": 1888.5	"F": 5490}
{"v": 1	"t": 796086	"P": 1900.75	"F": 5344}
{"v": 1	"t": 796106	"P": 1905.0	"F": 5441}
{"v": 1	"t": 796126	"P": 1899.75	"F": 5631}
{"v": 1	"t": 796147	"P": 1902.0	"F": 5225}
{"v": 1	"t": 796167	"P": 1909.0	"F": 5471}
{"v": 1	"t": 796187	"P": 1913.0	"F": 5275}
{"v": 1	"t": 796208	"P": 1910.25	"F": 5384}
{"v": 1	"t": 796228	"P": 1894.5	"F": 5350}
{"v": 1	"t": 796248	"P": 1910.5	"F": 5537}
{"v": 1	"t": 796268	"P": 1911.0	"F": 5423}
{"v": 1	"t": 796289	"P": 1913.0	"F": 5340}
{"v": 1	"t": 796309	"P": 1903.25	"F": 5347}
{"v": 1	"t": 796329	"P": 1909.0	"F": 5273}
{"v": 1	"t": 796350	"P": 1916.25	"F": 5349}
{"v": 1	"t": 796370	"P": 1912.25	"F": 5346}
{"v": 1	"t": 796390	"P": 1917.25	"F": 5377}
{"v": 1	"t": 796411	"P": 1918.0	"F": 5351}
{"v": 1	"t": 796431	"P": 1924.25	"F": 5453}
{"v": 1	"t": 796451	"P": 1917.5	"F": 5450}
{"v": 1	"t": 796472	"P": 1921.75	"F": 5360}
{"v": 1	"t": 796492	"P": 1915.5	"F": 5321}
{"v": 1	"t": 796512	"P": 1914.75	"F": 5528}
{"v": 1	"t": 796532	"P": 1926.5	"F": 5481}
{"v": 1	"t": 796553	"P": 1917.5	"F": 5422}
{"v": 1	"t": 796574	"P": 1924.0	"F": 5364}
{"v": 1	"t": 796594	"P": 1919.75	"F": 5335}
{"v": 1	"t": 796614	"P": 1914.25	"F": 5446}
{"v": 1	"t": 796635	"P": 1916.75	"F": 5516}
{"v": 1	"t": 796655	"P": 1918.5	"F": 5384}
{"v": 1	"t": 796675	"P": 1912.5	"F": 5356}
{"v": 1	"t": 796696	"P": 1917.0	"F": 5453}
{"v": 1	"t": 796716	"P": 1913.0	"F": 5253}
{"v": 1	"t": 796737	"P": 1910.75	"F": 5380}
{"v": 1	"t": 796757	"P": 1916.25	"F": 5447}
{"v": 1	"t": 796777	"P": 1909.25	"F": 5451}
{"v": 1	"t": 796798	"P": 1916.0	"F": 5483}
{"v": 1	"t": 796818	"P": 1907.0	"F": 5305}
{"v": 1	"t": 796838	"P": 1920.0	"F": 5570}
{"v": 1	"t": 796859	"P": 1908.25	"F": 5449}
{"v": 1	"t": 796879	"P": 1899.5	"F": 5361}
{"v": 1	"t": 796899	"P": 1911.5	"F": 5469	"C": 47.455	"D": 3137	"sn": 54091779688249	"file": "/data/device_log/data0000.out"}
{"v": 1	"t": 796920	"P": 1907.25	"F": 5375}
{"v": 1	"t": 796940	"P": 1903.5	"F": 5269}
{"v": 1	"t": 796961	"P": 1907.5	"F": 5385}
{"v": 1	"t": 796981	"P": 1909.25	"F": 5504}
{"v": 1	"t": 797001	"P": 1899.5	"F": 5486}
{"v": 1	"t": 797022	"P": 1899.0	"F": 5462}
{"v": 1	"t": 797042	"P": 1903.75	"F": 5451}
{"v": 1	"t": 797062	"P": 1899.25	"F": 5318}
{"v": 1	"t": 797083	"P": 1894.5	"F": 5482}
{"v": 1	"t": 797103	"P": 1896.25	"F": 5474}
{"v": 1	"t": 797124	"P": 1897.0	"F": 5527}
{"v": 1	"t": 797144	"P": 1900.0	"F": 5397}
{"v": 1	"t": 797164	"P": 1895.25	"F": 5537}
{"v": 1	"t": 797185	"P": 1892.5	"F": 5362}
{"v": 1	"t": 797205	"P": 1892.0	"F": 5426}
{"v": 1	"t": 797225	"P": 1887.0	"F": 5363}
{"v": 1	"t": 797246	"P": 1891.0	"F": 5487}
{"v": 1	"t": 797266	"P": 1892.75	"F": 5491}
{"v": 1	"t": 797287	"P": 1888.25	"F": 5440}
{"v": 1	"t": 797307	"P": 1889.0	"F": 5164}
{"v": 1	"t": 797327	"P": 1890.75	"F": 5480}
{"v": 1	"t": 797348	"P": 1892.75	"F": 5452}
{"v": 1	"t": 797368	"P": 1886.75	"F": 5540}
{"v": 1	"t": 797388	"P": 1886.25	"F": 5409}
{"v": 1	"t": 797409	"P": 1886.0	"F": 5471}
{"v": 1	"t": 797429	"P": 1884.25	"F": 5445}
{"v": 1	"t": 797449	"P": 1878.5	"F": 5632}
{"v": 1	"t": 797470	"P": 1879.0	"F": 5245}
{"v": 1	"t": 797490	"P": 1884.0	"F": 5428}
{"v": 1	"t": 797511	"P": 1869.5	"F": 5329}
{"v": 1	"t": 797531	"P": 1877.5	"F": 5381}
{"v": 1	"t": 797551	"P": 1872.25	"F": 5488}
{"v": 1	"t": 797572	"P": 1866.5	"F": 5401}
{"v": 1	"t": 797592	"P": 1878.75	"F": 5600}
{"v": 1	"t": 797612	"P": 1875.25	"F": 5586}
{"v": 1	"t": 797633	"P": 1883.0	"F": 5440}
{"v": 1	"t": 797653	"P": 1874.5	"F": 5563}
{"v": 1	"t": 797674	"P": 1870.75	"F": 5363}
{"v": 1	"t": 797694	"P": 1878.75	"F": 5408}
{"v": 1	"t": 797714	"P": 1867.25	"F": 5399}
{"v": 1	"t": 797735	"P": 1875.25	"F": 5416}
{"v": 1	"t": 797755	"P": 1863.0	"F": 5398}
{"v": 1	"t": 797776	"P": 1867.75	"F": 5270}
{"v": 1	"t": 797796	"P": 1867.5	"F": 5630}
{"v": 1	"t": 797816	"P": 1872.0	"F": 5298}
{"v": 1	"t": 797837	"P": 1858.75	"F": 5489}
{"v": 1	"t": 797857	"P": 1856.0	"F": 5574}
{"v": 1	"t": 797878	"P": 1863.75	"F": 5232}
{"v": 1	"t": 797898	"P": 1870.25	"F": 5662}
{"v": 1	"t": 797918	"P": 1857.25	"F": 5539	"C": 47.465	"D": 3137	"sn": 54091779688249	"file": "/data/device_log/data0000.out"}
{"v": 1	"t": 797939	"P": 1862.5	"F": 5258}
{"v": 1	"t": 797959	"P": 1856.0	"F": 5442}
{"v": 1	"t": 797980	"P": 1857.0	"F": 5567}
{"v": 1	"t": 798000	"P": 1853.25	"F": 5497}
{"v": 1	"t": 798020	"P": 1847.0	"F": 5471}
{"v": 1	"t": 798041	"P": 1833.5	"F": 5667}
{"v": 1	"t": 798061	"P": 1832.5	"F": 5386}
{"v": 1	"t": 798082	"P": 1816.0	"F": 5449}
{"v": 1	"t": 798102	"P": 1805.5	"F": 5683}
{"v": 1	"t": 798122	"P": 1798.5	"F": 5567}
{"v": 1	"t": 798143	"P": 1792.0	"F": 5535}
{"v": 1	"t": 798163	"P": 1779.25	"F": 5563}
{"v": 1	"t": 798184	"P": 1779.5	"F": 5512}
{"v": 1	"t": 798204	"P": 1760.75	"F": 5545}
{"v": 1	"t": 798224	"P": 1759.75	"F": 5471}
{"v": 1	"t": 798245	"P": 1751.0	"F": 5339}
{"v": 1	"t": 798265	"P": 1750.75	"F": 5478}
{"v": 1	"t": 798286	"P": 1744.5	"F": 5416}
{"v": 1	"t": 798306	"P": 1742.75	"F": 5416}
{"v": 1	"t": 798327	"P": 1727.5	"F": 5332}
{"v": 1	"t": 798347	"P": 1725.75	"F": 5447}
{"v": 1	"t": 798367	"P": 1733.5	"F": 5564}
{"v": 1	"t": 798388	"P": 1728.5	"F": 5536}
{"v": 1	"t": 798408	"P": 1739.0	"F": 5314}
{"v": 1	"t": 798428	"P": 1740.5	"F": 5526}
{"v": 1	"t": 798449	"P": 1734.5	"F": 5493}
{"v": 1	"t": 798469	"P": 1735.25	"F": 5370}
{"v": 1	"t": 798490	"P": 1734.0	"F": 5639}
{"v": 1	"t": 798510	"P": 1731.75	"F": 5289}
{"v": 1	"t": 798530	"P": 1735.25	"F": 5408}
{"v": 1	"t": 798550	"P": 1726.25	"F": 5255}
{"v": 1	"t": 798571	"P": 1738.75	"F": 5444}
{"v": 1	"t": 798591	"P": 1732.5	"F": 5418}
{"v": 1	"t": 798611	"P": 1737.25	"F": 5476}
{"v": 1	"t": 798632	"P": 1731.25	"F": 5413}
{"v": 1	"t": 798652	"P": 1747.0	"F": 5331}
{"v": 1	"t": 798672	"P": 1757.75	"F": 5371}
{"v": 1	"t": 798693	"P": 1766.5	"F": 5405}
{"v": 1	"t": 798713	"P": 1767.0	"F": 5607}
{"v": 1	"t": 798733	"P": 1772.5	"F": 5436}
{"v": 1	"t": 798753	"P": 1786.25	"F": 5358}
{"v": 1	"t": 798774	"P": 1797.25	"F": 5287}
{"v": 1	"t": 798794	"P": 1808.5	"F": 5296}
{"v": 1	"t": 798814	"P": 1808.5	"F": 5302}
{"v": 1	"t": 798835	"P": 1814.75	"F": 5224}
{"v": 1	"t": 798855	"P": 1822.5	"F": 5330}
{"v": 1	"t": 798875	"P": 1839.0	"F": 5401}
{"v": 1	"t": 798896	"P": 1832.75	"F": 5382}
{"v": 1	"t": 798916	"P": 1851.5	"F": 5356}
{"v": 1	"t": 798936	"P": 1845.75	"F": 5441	"C": 47.41	"D": 3137	"sn": 54091779688249	"file": "/data/device_log/data0000.out"}
{"v": 1	"t": 798957	"P": 1846.75	"F": 5375}
{"v": 1	"t": 798977	"P": 1850.0	"F": 5368}
{"v": 1	"t": 798997	"P": 1865.0	"F": 5521}
{"v": 1	"t": 799018	"P": 1859.75	"F": 5344}
{"v": 1	"t": 799038	"P": 1856.5	"F": 5508}
{"v": 1	"t": 799058	"P": 1862.0	"F": 5321}
{"v": 1	"t": 799078	"P": 1874.75	"F": 5520}
{"v": 1	"t": 799099	"P": 1868.75	"F": 5453}
{"v": 1	"t": 799119	"P": 1878.25	"F": 5441}
{"v": 1	"t": 799139	"P": 1873.0	"F": 5376}
{"v": 1	"t": 799160	"P": 1883.75	"F": 5594}
{"v": 1	"t": 799180	"P": 1882.0	"F": 5337}
{"v": 1	"t": 799200	"P": 1883.75	"F": 5409}
{"v": 1	"t": 799221	"P": 1883.0	"F": 5411}
{"v": 1	"t": 799241	"P": 1886.75	"F": 5487}
{"v": 1	"t": 799261	"P": 1890.75	"F": 5554}
{"v": 1	"t": 799282	"P": 1887.75	"F": 5399}
{"v": 1	"t": 799302	"P": 1894.0	"F": 5271}
{"v": 1	"t": 799322	"P": 1899.0	"F": 5437}
{"v": 1	"t": 799342	"P": 1887.75	"F": 5591}
{"v": 1	"t": 799363	"P": 1895.0	"F": 5299}
{"v": 1	"t": 799383	"P": 1893.75	"F": 5326}
{"v": 1	"t": 799403	"P": 1891.75	"F": 5551}
{"v": 1	"t": 799424	"P": 1890.75	"F": 5377}
{"v": 1	"t": 799444	"P": 1884.75	"F": 5385}
{"v": 1	"t": 799464	"P": 1897.0	"F": 5482}
{"v": 1	"t": 799485	"P": 1895.25	"F": 5465}
{"v": 1	"t": 799505	"P": 1899.0	"F": 5460}
{"v": 1	"t": 799525	"P": 1904.25	"F": 5463}
{"v": 1	"t": 799545	"P": 1890.25	"F": 5352}
{"v": 1	"t": 799566	"P": 1896.75	"F": 5682}
{"v": 1	"t": 799586	"P": 1904.5	"F": 5400}
{"v": 1	"t": 799606	"P": 1907.0	"F": 5354}
{"v": 1	"t": 799627	"P": 1898.25	"F": 5469}
{"v": 1	"t": 799647	"P": 1912.25	"F": 5379}
{"v": 1	"t": 799667	"P": 1912.75	"F": 5236}
{"v": 1	"t": 799688	"P": 1910.0	"F": 5306}
{"v": 1	"t": 799708	"P": 1908.75	"F": 5693}
{"v": 1	"t": 799728	"P": 1908.25	"F": 5583}
{"v": 1	"t": 799748	"P": 1896.75	"F": 5380}
{"v": 1	"t": 799769	"P": 1914.0	"F": 5381}
{"v": 1	"t": 799789	"P": 1901.5	"F": 5348}
{"v": 1	"t": 799809	"P": 1899.5	"F": 5544}
{"v": 1	"t": 799830	"P": 1904.25	"F": 5499}
{"v": 1	"t": 799850	"P": 1911.75	"F": 5330}
{"v": 1	"t": 799870	"P": 1903.5	"F": 5478}
{"v": 1	"t": 799891	"P": 1898.75	"F": 5403}
{"v": 1	"t": 799911	"P": 1908.75	"F": 5422}
{"v": 1	"t": 799931	"P": 1911.75	"F": 5661}
{"v": 1	"t": 799952	"P": 1902.25	"F": 5417	"C": 47.44	"D": 3137	"sn": 54091779688249	"file": "/data/device_log/data0000.out"}
{"v": 1	"t": 799972	"P": 1911.75	"F": 5383}
{"v": 1	"t": 799992	"P": 1908.25	"F": 5403}
{"v": 1	"t": 800012	"P": 1907.75	"F": 5533}
{"v": 1	"t": 800033	"P": 1903.75	"F": 5402}
{"v": 1	"t": 800053	"P": 1898.75	"F": 5487}
{"v": 1	"t": 800073	"P": 1903.75	"F": 5398}
{"v": 1	"t": 800094	"P": 1912.0	"F": 5423}
{"v": 1	"t": 800114	"P": 1907.0	"F": 5596}
{"v": 1	"t": 800134	"P": 1891.75	"F": 5353}
{"v": 1	"t": 800155	"P": 1904.25	"F": 5415}
{"v": 1	"t": 800175	"P": 1902.5	"F": 5385}
{"v": 1	"t": 800195	"P": 1897.5	"F": 5356}
{"v": 1	"t": 800215	"P": 1896.75	"F": 5425}
{"v": 1	"t": 800236	"P": 1894.25	"F": 5432}
{"v": 1	"t": 800256	"P": 1905.75	"F": 5264}
{"v": 1	"t": 800276	"P": 1889.0	"F": 5359}
{"v": 1	"t": 800297	"P": 1890.75	"F": 5365}
{"v": 1	"t": 800317	"P": 1890.5	"F": 5417}
{"v": 1	"t": 800337	"P": 1898.25	"F": 5478}
{"v": 1	"t": 800358	"P": 1889.0	"F": 5398}
{"v": 1	"t": 800378	"P": 1894.5	"F": 5486}
{"v": 1	"t": 800399	"P": 1893.0	"F": 5495}
{"v": 1	"t": 800419	"P": 1898.0	"F": 5419}
{"v": 1	"t": 800439	"P": 1888.0	"F": 5390}
{"v": 1	"t": 800459	"P": 1891.5	"F": 5411}
{"v": 1	"t": 800480	"P": 1899.25	"F": 5379}
{"v": 1	"t": 800500	"P": 1889.75	"F": 5294}
{"v": 1	"t": 800520	"P": 1896.75	"F": 5388}
{"v": 1	"t": 800541	"P": 1895.5	"F": 5341}
{"v": 1	"t": 800561	"P": 1894.0	"F": 5475}
{"v": 1	"t": 800581	"P": 1900.0	"F": 5234}
{"v": 1	"t": 800602	"P": 1885.25	"F": 5481}
{"v": 1	"t": 800622	"P": 1890.0	"F": 5431}
{"v": 1	"t": 800642	"P": 1894.0	"F": 5315}
{"v": 1	"t": 800662	"P": 1888.0	"F": 5535}
{"v": 1	"t": 800683	"P": 1889.75	"F": 5375}
{"v": 1	"t": 800703	"P": 1884.5	"F": 5523}
{"v": 1	"t": 800723	"P": 1890.5	"F": 5420}
{"v": 1	"t": 800744	"P": 1889.75	"F": 5427}
{"v": 1	"t": 800764	"P": 1879.25	"F": 5544}
{"v": 1	"t": 800784	"P": 1880.75	"F": 5410}
{"v": 1	"t": 800805	"P": 1891.5	"F": 5437}
{"v": 1	"t": 800825	"P": 1891.75	"F": 5380}
{"v": 1	"t": 800845	"P": 1877.5	"F": 5269}
{"v": 1	"t": 800866	"P": 1891.5	"F": 5418}
{"v": 1	"t": 800886	"P": 1881.0	"F": 5544}
{"v": 1	"t": 800907	"P": 1888.25	"F": 5619}
{"v": 1	"t": 800927	"P": 1877.75	"F": 5605}
{"v": 1	"t": 800947	"P": 1887.25	"F": 5475}
{"v": 1	"t": 800968	"P": 1882.0	"F": 5406	"C": 47.445	"D": 3137	"sn": 54091779688249	"file": "/data/device_log/data0000.out"}
{"v": 1	"t": 800988	"P": 1874.0	"F": 5503}
{"v": 1	"t": 801008	"P": 1886.0	"F": 5418}
{"v": 1	"t": 801028	"P": 1878.5	"F": 5386}
{"v": 1	"t": 801049	"P": 1880.0	"F": 5407}
{"v": 1	"t": 801069	"P": 1871.75	"F": 5527}
{"v": 1	"t": 801089	"P": 1869.75	"F": 5326}
{"v": 1	"t": 801110	"P": 1877.75	"F": 5350}
{"v": 1	"t": 801130	"P": 1873.25	"F": 5465}
{"v": 1	"t": 801150	"P": 1875.5	"F": 5420}
{"v": 1	"t": 801171	"P": 1865.0	"F": 5426}
{"v": 1	"t": 801191	"P": 1874.75	"F": 5294}
{"v": 1	"t": 801211	"P": 1874.75	"F": 5444}
{"v": 1	"t": 801232	"P": 1859.0	"F": 5457}
{"v": 1	"t": 801252	"P": 1867.25	"F": 5320}
{"v": 1	"t": 801272	"P": 1871.0	"F": 5572}
{"v": 1	"t": 801292	"P": 1862.5	"F": 5416}
{"v": 1	"t": 801313	"P": 1848.75	"F": 5438}
{"v": 1	"t": 801333	"P": 1848.25	"F": 5512}
{"v": 1	"t": 801353	"P": 1839.25	"F": 5670}
{"v": 1	"t": 801374	"P": 1834.25	"F": 5505}
{"v": 1	"t": 801394	"P": 1814.0	"F": 5552}
{"v": 1	"t": 801414	"P": 1799.75	"F": 5384}
{"v": 1	"t": 801435	"P": 1798.5	"F": 5288}
{"v": 1	"t": 801455	"P": 1794.5	"F": 5486}
{"v": 1	"t": 801476	"P": 1786.5	"F": 5539}
{"v": 1	"t": 801496	"P": 1768.0	"F": 5632}
{"v": 1	"t": 801517	"P": 1778.0	"F": 5487}
{"v": 1	"t": 801537	"P": 1762.25	"F": 5441}
{"v": 1	"t": 801557	"P": 1758.0	"F": 5474}
{"v": 1	"t": 801578	"P": 1754.5	"F": 5454}
{"v": 1	"t": 801598	"P": 1751.75	"F": 5669}
{"v": 1	"t": 801618	"P": 1744.5	"F": 5421}
{"v": 1	"t": 801639	"P": 1745.75	"F": 5437}
{"v": 1	"t": 801659	"P": 1746.5	"F": 5396}
{"v": 1	"t": 801679	"P": 1746.75	"F": 5460}
{"v": 1	"t": 801699	"P": 1736.5	"F": 5472}
{"v": 1	"t": 801720	"P": 1748.5	"F": 5322}
{"v": 1	"t": 801740	"P": 1742.0	"F": 5465}
{"v": 1	"t": 801760	"P": 1738.75	"F": 5341}
{"v": 1	"t": 801781	"P": 1745.0	"F": 5617}
{"v": 1	"t": 801801	"P": 1740.25	"F": 5274}
{"v": 1	"t": 801821	"P": 1738.75	"F": 5488}
{"v": 1	"t": 801842	"P": 1729.25	"F": 5471}
{"v": 1	"t": 801862	"P": 1742.0	"F": 5553}
{"v": 1	"t": 801882	"P": 1743.25	"F": 5497}
{"v": 1	"t": 801903	"P": 1737.75	"F": 5318}
{"v": 1	"t": 801923	"P": 1733.5	"F": 5570}
{"v": 1	"t": 801943	"P": 1735.5	"F": 5519}
{"v": 1	"t": 801963	"P": 1739.0	"F": 5430}
{"v": 1	"t": 801984	"P": 1738.0	"F": 5443	"C": 47.45	"D": 3137	"sn": 54091779688249	"file": "/data/device_log/data0000.out"}
{"v": 1	"t": 802004	"P": 1740.25	"F": 5445}
{"v": 1	"t": 802025	"P": 1752.0	"F": 5532}
{"v": 1	"t": 802045	"P": 1746.5	"F": 5454}
{"v": 1	"t": 802065	"P": 1750.0	"F": 5329}
{"v": 1	"t": 802086	"P": 1754.5	"F": 5563}
{"v": 1	"t": 802106	"P": 1763.0	"F": 5344}
{"v": 1	"t": 802126	"P": 1755.25	"F": 5204}
{"v": 1	"t": 802147	"P": 1754.5	"F": 5488}
{"v": 1	"t": 802167	"P": 1763.5	"F": 5530}
{"v": 1	"t": 802187	"P": 1771.75	"F": 5534}
{"v": 1	"t": 802208	"P": 1777.5	"F": 5344}
{"v": 1	"t": 802228	"P": 1777.25	"F": 5376}
{"v": 1	"t": 802248	"P": 1782.75	"F": 5276}
{"v": 1	"t": 802268	"P": 1804.25	"F": 5500}
{"v": 1	"t": 802289	"P": 1810.5	"F": 5374}
{"v": 1	"t": 802309	"P": 1820.5	"F": 5369}
{"v": 1	"t": 802329	"P": 1824.5	"F": 5537}
{"v": 1	"t": 802350	"P": 1843.0	"F": 5398}
{"v": 1	"t": 802370	"P": 1835.5	"F": 5309}
{"v": 1	"t": 802390	"P": 1846.5	"F": 5399}
{"v": 1	"t": 802411	"P": 1850.25	"F": 5478}
{"v": 1	"t": 802431	"P": 1858.75	"F": 5245}
{"v": 1	"t": 802451	"P": 1863.75	"F": 5462}
{"v": 1	"t": 802472	"P": 1867.25	"F": 5237}
{"v": 1	"t": 802492	"P": 1868.5	"F": 5411}
{"v": 1	"t": 802512	"P": 1874.75	"F": 5315}
{"v": 1	"t": 802532	"P": 1874.75	"F": 5552}
{"v": 1	"t": 802553	"P": 1878.25	"F": 5138}
{"v": 1	"t": 802573	"P": 1884.25	"F": 5457}
{"v": 1	"t": 802594	"P": 1885.25	"F": 5519}
{"v": 1	"t": 802614	"P": 1888.5	"F": 5424}
{"v": 1	"t": 802634	"P": 1890.0	"F": 5469}
{"v": 1	"t": 802655	"P": 1897.5	"F": 5317}
{"v": 1	"t": 802675	"P": 1890.25	"F": 5260}
{"v": 1	"t": 802695	"P": 1889.0	"F": 5369}
{"v": 1	"t": 802716	"P": 1902.75	"F": 5759}
{"v": 1	"t": 802736	"P": 1903.75	"F": 5348}
{"v": 1	"t": 802756	"P": 1896.5	"F": 5277}
{"v": 1	"t": 802777	"P": 1907.75	"F": 5433}
{"v": 1	"t": 802797	"P": 1894.75	"F": 5525}
{"v": 1	"t": 802817	"P": 1902.0	"F": 5255}
{"v": 1	"t": 802838	"P": 1910.5	"F": 5452}
{"v": 1	"t": 802858	"P": 1899.5	"F": 5501}
{"v": 1	"t": 802878	"P": 1902.75	"F": 5343}
{"v": 1	"t": 802898	"P": 1907.25	"F": 5390}
{"v": 1	"t": 802919	"P": 1903.5	"F": 5530}
{"v": 1	"t": 802939	"P": 1896.0	"F": 5368}
{"v": 1	"t": 802959	"P": 1901.0	"F": 5318}
{"v": 1	"t": 802980	"P": 1915.25	"F": 5362}
{"v": 1	"t": 803000	"P": 1913.5	"F": 5500	"C": 47.415	"D": 3137	"sn": 54091779688249	"file": "/data/device_log/data0000.out"}
{"v": 1	"t": 803020	"P": 1908.0	"F": 5407}
{"v": 1	"t": 803041	"P": 1911.75	"F": 5418}
{"v": 1	"t": 803061	"P": 1908.5	"F": 5342}
{"v": 1	"t": 803081	"P": 1909.25	"F": 5439}
{"v": 1	"t": 803102	"P": 1914.0	"F": 5656}
{"v": 1	"t": 803122	"P": 1908.75	"F": 5362}
{"v": 1	"t": 803143	"P": 1916.5	"F": 5391}
{"v": 1	"t": 803163	"P": 1910.75	"F": 5245}
{"v": 1	"t": 803183	"P": 1915.5	"F": 5430}
{"v": 1	"t": 803204	"P": 1917.25	"F": 5354}
{"v": 1	"t": 803224	"P": 1907.25	"F": 5531}
{"v": 1	"t": 803244	"P": 1907.0	"F": 5387}
{"v": 1	"t": 803264	"P": 1906.0	"F": 5434}
{"v": 1	"t": 803285	"P": 1904.25	"F": 5445}
{"v": 1	"t": 803305	"P": 1919.25	"F": 5422}
{"v": 1	"t": 803325	"P": 1911.75	"F": 5441}
{"v": 1	"t": 803346	"P": 1905.5	"F": 5325}
{"v": 1	"t": 803366	"P": 1911.75	"F": 5220}
{"v": 1	"t": 803386	"P": 1916.25	"F": 5402}
{"v": 1	"t": 803407	"P": 1905.5	"F": 5481}
{"v": 1	"t": 803427	"P": 1904.0	"F": 5461}
{"v": 1	"t": 803447	"P": 1904.25	"F": 5576}
{"v": 1	"t": 803468	"P": 1912.75	"F": 5353}
{"v": 1	"t": 803488	"P": 1904.75	"F": 5301}
{"v": 1	"t": 803508	"P": 1902.75	"F": 5399}
{"v": 1	"t": 803528	"P": 1907.0	"F": 5322}
{"v": 1	"t": 803549	"P": 1903.5	"F": 5236}
{"v": 1	"t": 803569	"P": 1897.25	"F": 5405}
{"v": 1	"t": 803589	"P": 1904.25	"F": 5429}
{"v": 1	"t": 803610	"P": 1916.0	"F": 5346}
{"v": 1	"t": 803630	"P": 1904.75	"F": 5152}
{"v": 1	"t": 803650	"P": 1903.5	"F": 5401}
{"v": 1	"t": 803671	"P": 1898.25	"F": 5422}
{"v": 1	"t": 803691	"P": 1896.25	"F": 5623}
{"v": 1	"t": 803712	"P": 1898.75	"F": 5362}
{"v": 1	"t": 803732	"P": 1891.75	"F": 5418}
{"v": 1	"t": 803752	"P": 1899.75	"F": 5440}
{"v": 1	"t": 803773	"P": 1895.25	"F": 5549}
{"v": 1	"t": 803793	"P": 1887.25	"F": 5436}
{"v": 1	"t": 803813	"P": 1894.25	"F": 5457}
{"v": 1	"t": 803834	"P": 1900.75	"F": 5427}
{"v": 1	"t": 803854	"P": 1896.25	"F": 5522}
{"v": 1	"t": 803874	"P": 1889.75	"F": 5480}
{"v": 1	"t": 803894	"P": 1888.5	"F": 5544}
{"v": 1	"t": 803915	"P": 1889.5	"F": 5415}
{"v": 1	"t": 803935	"P": 1884.25	"F": 5563}
{"v": 1	"t": 803955	"P": 1883.5	"F": 5340}
{"v": 1	"t": 803976	"P": 1879.5	"F": 5500}
{"v": 1	"t": 803996	"P": 1883.5	"F": 5385}
{"v": 1	"t": 804016	"P": 1877.0	"F": 5443	"C": 47.39	"D": 3137	"sn": 54091779688249	"file": "/data/device_log/data0000.out"}
{"v": 1	"t": 804037	"P": 1879.75	"F": 5530}
{"v": 1	"t": 804057	"P": 1876.0	"F": 5574}
{"v": 1	"t": 804077	"P": 1879.75	"F": 5398}
{"v": 1	"t": 804098	"P": 1872.0	"F": 5299}
{"v": 1	"t": 804118	"P": 1869.0	"F": 5547}
{"v": 1	"t": 804138	"P": 1863.0	"F": 5554}
{"v": 1	"t": 804158	"P": 1867.75	"F": 5522}
{"v": 1	"t": 804179	"P": 1866.0	"F": 5317}
{"v": 1	"t": 804199	"P": 1862.5	"F": 5412}
{"v": 1	"t": 804220	"P": 1863.0	"F": 5415}
{"v": 1	"t": 804240	"P": 1853.25	"F": 5279}
{"v": 1	"t": 804260	"P": 1854.0	"F": 5380}
{"v": 1	"t": 804281	"P": 1850.25	"F": 5341}
{"v": 1	"t": 804301	"P": 1853.0	"F": 5433}
{"v": 1	"t": 804321	"P": 1850.25	"F": 5555}
{"v": 1	"t": 804342	"P": 1840.5	"F": 5410}
{"v": 1	"t": 804362	"P": 1841.75	"F": 5465}
{"v": 1	"t": 804382	"P": 1841.5	"F": 5374}
{"v": 1	"t": 804402	"P": 1846.0	"F": 5420}
{"v": 1	"t": 804423	"P": 1841.25	"F": 5279}
{"v": 1	"t": 804443	"P": 1842.5	"F": 5299}
{"v": 1	"t": 804463	"P": 1854.25	"F": 5436}
{"v": 1	"t": 804484	"P": 1845.0	"F": 5539}
{"v": 1	"t": 804504	"P": 1841.75	"F": 5390}
{"v": 1	"t": 804524	"P": 1843.5	"F": 5606}
{"v": 1	"t": 804545	"P": 1843.0	"F": 5335}
{"v": 1	"t": 804565	"P": 1847.25	"F": 5425}
{"v": 1	"t": 804585	"P": 1829.25	"F": 5384}
{"v": 1	"t": 804606	"P": 1835.25	"F": 5551}
{"v": 1	"t": 804626	"P": 1828.0	"F": 5480}
{"v": 1	"t": 804646	"P": 1819.75	"F": 5551}
{"v": 1	"t": 804666	"P": 1797.0	"F": 5567}
{"v": 1	"t": 804687	"P": 1792.0	"F": 5656}
{"v": 1	"t": 804707	"P": 1794.75	"F": 5288}
{"v": 1	"t": 804727	"P": 1786.0	"F": 5760}
{"v": 1	"t": 804748	"P": 1778.25	"F": 5565}
{"v": 1	"t": 804768	"P": 1772.25	"F": 5475}
{"v": 1	"t": 804789	"P": 1770.75	"F": 5510}
{"v": 1	"t": 804809	"P": 1760.0	"F": 5486}
{"v": 1	"t": 804830	"P": 1754.25	"F": 5450}
{"v": 1	"t": 804850	"P": 1750.0	"F": 5566}
{"v": 1	"t": 804871	"P": 1748.75	"F": 5487}
{"v": 1	"t": 804891	"P": 1738.25	"F": 5625}
{"v": 1	"t": 804912	"P": 1735.25	"F": 5485}
{"v": 1	"t": 804932	"P": 1730.5	"F": 5305}
{"v": 1	"t": 804953	"P": 1736.0	"F": 5378}
{"v": 1	"t": 804973	"P": 1734.25	"F": 5473}
{"v": 1	"t": 804993	"P": 1733.0	"F": 5471}
{"v": 1	"t": 805014	"P": 1745.0	"F": 5559}
{"v": 1	"t": 805034	"P": 1741.0	"F": 5457	"C": 47.425	"D": 3137	"sn": 54091779688249	"file": "/data/device_log/data0000.out"}
{"v": 1	"t": 805054	"P": 1736.0	"F": 5305}
{"v": 1	"t": 805075	"P": 1742.0	"F": 5456}
{"v": 1	"t": 805095	"P": 1741.25	"F": 5413}
{"v": 1	"t": 805115	"P": 1742.0	"F": 5418}
{"v": 1	"t": 805136	"P": 1743.25	"F": 5499}
{"v": 1	"t": 805156	"P": 1741.5	"F": 5326}
{"v": 1	"t": 805176	"P": 1746.0	"F": 5558}
{"v": 1	"t": 805196	"P": 1750.5	"F": 5348}
{"v": 1	"t": 805217	"P": 1742.0	"F": 5436}
{"v": 1	"t": 805237	"P": 1764.75	"F": 5545}
{"v": 1	"t": 805257	"P": 1757.25	"F": 5397}
{"v": 1	"t": 805278	"P": 1757.0	"F": 5405}
{"v": 1	"t": 805298	"P": 1762.0	"F": 5372}
{"v": 1	"t": 805318	"P": 1770.25	"F": 5342}
{"v": 1	"t": 805339	"P": 1775.0	"F": 5477}
{"v": 1	"t": 805359	"P": 1774.25	"F": 5527}
{"v": 1	"t": 805379	"P": 1782.25	"F": 5186}
{"v": 1	"t": 805399	"P": 1788.75	"F": 5589}
{"v": 1	"t": 805420	"P": 1797.75	"F": 5413}
{"v": 1	"t": 805440	"P": 1810.75	"F": 5488}
{"v": 1	"t": 805460	"P": 1809.5	"F": 5405}
{"v": 1	"t": 805481	"P": 1826.25	"F": 5508}
{"v": 1	"t": 805501	"P": 1829.25	"F": 5235}
{"v": 1	"t": 805522	"P": 1832.0	"F": 5384}
{"v": 1	"t": 805542	"P": 1836.25	"F": 5351}
{"v": 1	"t": 805562	"P": 1846.0	"F": 5211}
{"v": 1	"t": 805583	"P": 1847.0	"F": 5305}
{"v": 1	"t": 805603	"P": 1850.25	"F": 5381}
{"v": 1	"t": 805623	"P": 1853.75	"F": 5221}
{"v": 1	"t": 805644	"P": 1864.75	"F": 5362}
{"v": 1	"t": 805664	"P": 1866.25	"F": 5415}
{"v": 1	"t": 805684	"P": 1856.0	"F": 5493}
{"v": 1	"t": 805704	"P": 1864.75	"F": 5362}
{"v": 1	"t": 805725	"P": 1873.75	"F": 5532}
{"v": 1	"t": 805745	"P": 1875.75	"F": 5411}
{"v": 1	"t": 805765	"P": 1878.5	"F": 5560}
{"v": 1	"t": 805786	"P": 1880.5	"F": 5243}
{"v": 1	"t": 805806	"P": 1889.0	"F": 5385}
{"v": 1	"t": 805826	"P": 1886.75	"F": 5446}
{"v": 1	"t": 805847	"P": 1884.5	"F": 5485}
{"v": 1	"t": 805867	"P": 1895.25	"F": 5401}
{"v": 1	"t": 805887	"P": 1892.75	"F": 5373}
{"v": 1	"t": 805907	"P": 1890.5	"F": 5617}
{"v": 1	"t": 805928	"P": 1891.75	"F": 5501}
{"v": 1	"t": 805948	"P": 1889.75	"F": 5233}
{"v": 1	"t": 805968	"P": 1895.25	"F": 5416}
{"v": 1	"t": 805989	"P": 1885.75	"F": 5359}
{"v": 1	"t": 806009	"P": 1899.0	"F": 5447}
{"v": 1	"t": 806030	"P": 1892.75	"F": 5404}
{"v": 1	"t": 806050	"P": 1914.5	"F": 5482	"C": 47.41	"D": 3137	"sn": 54091779688249	"file": "/data/device_log/data0000.out"}
{"v": 1	"t": 806070	"P": 1891.75	"F": 5250}
{"v": 1	"t": 806091	"P": 1892.75	"F": 5371}
{"v": 1	"t": 806111	"P": 1904.25	"F": 5485}
{"v": 1	"t": 806131	"P": 1903.0	"F": 5363}
{"v": 1	"t": 806152	"P": 1900.75	"F": 5369}
{"v": 1	"t": 806172	"P": 1904.75	"F": 5426}
{"v": 1	"t": 806192	"P": 1904.5	"F": 5272}
{"v": 1	"t": 806213	"P": 1908.5	"F": 5406}
{"v": 1	"t": 806233	"P": 1907.0	"F": 5264}
{"v": 1	"t": 806253	"P": 1904.0	"F": 5428}
{"v": 1	"t": 806273	"P": 1913.5	"F": 5313}
{"v": 1	"t": 806294	"P": 1903.5	"F": 5394}
{"v": 1	"t": 806314	"P": 1905.25	"F": 5434}
{"v": 1	"t": 806334	"P": 1910.25	"F": 5314}
{"v": 1	"t": 806355	"P": 1909.5	"F": 5410}
{"v": 1	"t": 806375	"P": 1905.75	"F": 5494}
{"v": 1	"t": 806395	"P": 1900.75	"F": 5247}
{"v": 1	"t": 806416	"P": 1901.75	"F": 5497}
{"v": 1	"t": 806436	"P": 1906.0	"F": 5430}
{"v": 1	"t": 806456	"P": 1905.25	"F": 5477}
{"v": 1	"t": 806477	"P": 1897.75	"F": 5530}
{"v": 1	"t": 806497	"P": 1912.25	"F": 5381}
{"v": 1	"t": 806517	"P": 1902.25	"F": 5418}
{"v": 1	"t": 806537	"P": 1901.0	"F": 5455}
{"v": 1	"t": 806558	"P": 1897.25	"F": 5358}
{"v": 1	"t": 806578	"P": 1903.0	"F": 5489}
{"v": 1	"t": 806599	"P": 1902.75	"F": 5407}
{"v": 1	"t": 806619	"P": 1898.75	"F": 5341}
{"v": 1	"t": 806639	"P": 1900.75	"F": 5518}
{"v": 1	"t": 806660	"P": 1898.5	"F": 5511}
{"v": 1	"t": 806680	"P": 1896.0	"F": 5370}
{"v": 1	"t": 806700	"P": 1892.25	"F": 5163}
{"v": 1	"t": 806721	"P": 1893.25	"F": 5561}
{"v": 1	"t": 806741	"P": 1901.25	"F": 5278}
{"v": 1	"t": 806761	"P": 1892.25	"F": 5411}
{"v": 1	"t": 806782	"P": 1892.5	"F": 5463}
{"v": 1	"t": 806802	"P": 1894.75	"F": 5415}
{"v": 1	"t": 806822	"P": 1894.25	"F": 5343}
{"v": 1	"t": 806843	"P": 1894.0	"F": 5399}
{"v": 1	"t": 806863	"P": 1890.75	"F": 5496}
{"v": 1	"t": 806883	"P": 1890.25	"F": 5385}
{"v": 1	"t": 806903	"P": 1894.75	"F": 5476}
{"v": 1	"t": 806924	"P": 1894.75	"F": 5441}
{"v": 1	"t": 806944	"P": 1881.75	"F": 5455}
{"v": 1	"t": 806964	"P": 1888.75	"F": 5431}
{"v": 1	"t": 806985	"P": 1889.75	"F": 5513}
{"v": 1	"t": 807005	"P": 1892.25	"F": 5581}
{"v": 1	"t": 807025	"P": 1879.5	"F": 5364}
{"v": 1	"t": 807046	"P": 1887.25	"F": 5586}
{"v": 1	"t": 807066	"P": 1883.5	"F": 5555	"C": 47.38	"D": 3137	"sn": 54091779688249	"file": "/data/device_log/data0000.out"}
{"v": 1	"t": 807086	"P": 1882.25	"F": 5397}
{"v": 1	"t": 807107	"P": 1877.5	"F": 5416}
{"v": 1	"t": 807127	"P": 1890.25	"F": 5312}
{"v": 1	"t": 807148	"P": 1877.75	"F": 5342}
{"v": 1	"t": 807168	"P": 1879.0	"F": 5475}
{"v": 1	"t": 807188	"P": 1877.25	"F": 5410}
{"v": 1	"t": 807209	"P": 1878.75	"F": 5457}
{"v": 1	"t": 807229	"P": 1872.75	"F": 5449}
{"v": 1	"t": 807249	"P": 1874.5	"F": 5373}
{"v": 1	"t": 807270	"P": 1881.75	"F": 5378}
{"v": 1	"t": 807290	"P": 1875.5	"F": 5351}
{"v": 1	"t": 807310	"P": 1881.5	"F": 5496}
{"v": 1	"t": 807330	"P": 1870.5	"F": 5653}
{"v": 1	"t": 807351	"P": 1882.5	"F": 5499}
{"v": 1	"t": 807371	"P": 1872.75	"F": 5318}
{"v": 1	"t": 807391	"P": 1880.25	"F": 5429}
{"v": 1	"t": 807412	"P": 1871.25	"F": 5305}
{"v": 1	"t": 807432	"P": 1874.5	"F": 5518}
{"v": 1	"t": 807452	"P": 1867.0	"F": 5439}
{"v": 1	"t": 807473	"P": 1868.25	"F": 5535}
{"v": 1	"t": 807493	"P": 1851.0	"F": 5514}
{"v": 1	"t": 807513	"P": 1839.25	"F": 5434}
{"v": 1	"t": 807534	"P": 1845.5	"F": 5113}
{"v": 1	"t": 807554	"P": 1825.0	"F": 5641}
{"v": 1	"t": 807574	"P": 1811.75	"F": 5615}
{"v": 1	"t": 807594	"P": 1801.0	"F": 5375}
{"v": 1	"t": 807615	"P": 1792.0	"F": 5606}
{"v": 1	"t": 807635	"P": 1790.75	"F": 5292}
{"v": 1	"t": 807656	"P": 1782.25	"F": 5429}
{"v": 1	"t": 807676	"P": 1770.75	"F": 5489}
{"v": 1	"t": 807696	"P": 1764.25	"F": 5634}
{"v": 1	"t": 807717	"P": 1759.25	"F": 5518}
{"v": 1	"t": 807737	"P": 1752.75	"F": 5470}
{"v": 1	"t": 807757	"P": 1746.5	"F": 5378}
{"v": 1	"t": 807778	"P": 1745.75	"F": 5637}
{"v": 1	"t": 807798	"P": 1748.75	"F": 5693}
{"v": 1	"t": 807818	"P": 1751.0	"F": 5266}
{"v": 1	"t": 807839	"P": 1744.75	"F": 5574}
{"v": 1	"t": 807859	"P": 1731.5	"F": 5526}
{"v": 1	"t": 807879	"P": 1740.0	"F": 5436}
{"v": 1	"t": 807900	"P": 1734.75	"F": 5333}
{"v": 1	"t": 807920	"P": 1736.75	"F": 5456}
{"v": 1	"t": 807940	"P": 1736.0	"F": 5327}
{"v": 1	"t": 807961	"P": 1729.75	"F": 5483}
{"v": 1	"t": 807981	"P": 1731.25	"F": 5588}
{"v": 1	"t": 808001	"P": 1739.5	"F": 5412}
{"v": 1	"t": 808021	"P": 1739.75	"F": 5291}
{"v": 1	"t": 808042	"P": 1732.25	"F": 5411}
{"v": 1	"t": 808062	"P": 1739.75	"F": 5396}
{"v": 1	"t": 808082	"P": 1739.25	"F": 5298	"C": 47.405	"D": 3137	"sn": 54091779688249	"file": "/data/device_log/data0000.out"}
{"v": 1	"t": 808103	"P": 1742.25	"F": 5368}
{"v": 1	"t": 808123	"P": 1737.75	"F": 5456}
{"v": 1	"t": 808143	"P": 1757.5	"F": 5545}
{"v": 1	"t": 808164	"P": 1758.75	"F": 5317}
{"v": 1	"t": 808184	"P": 1760.0	"F": 5132}
{"v": 1	"t": 808204	"P": 1772.5	"F": 5440}
{"v": 1	"t": 808225	"P": 1784.0	"F": 5378}
{"v": 1	"t": 808245	"P": 1793.75	"F": 5468}
{"v": 1	"t": 808266	"P": 1801.0	"F": 5568}
{"v": 1	"t": 808286	"P": 1813.0	"F": 5324}
{"v": 1	"t": 808307	"P": 1827.5	"F": 5408}
{"v": 1	"t": 808327	"P": 1832.0	"F": 5180}
{"v": 1	"t": 808348	"P": 1837.75	"F": 5332}
{"v": 1	"t": 808368	"P": 1843.25	"F": 5214}
{"v": 1	"t": 808389	"P": 1850.5	"F": 5491}
{"v": 1	"t": 808409	"P": 1855.25	"F": 5378}
{"v": 1	"t": 808429	"P": 1869.0	"F": 5392}
{"v": 1	"t": 808450	"P": 1872.0	"F": 5275}
{"v": 1	"t": 808470	"P": 1872.25	"F": 5469}
{"v": 1	"t": 808491	"P": 1880.5	"F": 5488}
{"v": 1	"t": 808511	"P": 1877.0	"F": 5334}
{"v": 1	"t": 808531	"P": 1890.25	"F": 5315}
{"v": 1	"t": 808552	"P": 1883.0	"F": 5318}
{"v": 1	"t": 808572	"P": 1897.0	"F": 5257}
{"v": 1	"t": 808592	"P": 1895.25	"F": 5252}
{"v": 1	"t": 808613	"P": 1901.5	"F": 5467}
{"v": 1	"t": 808633	"P": 1894.75	"F": 5370}
{"v": 1	"t": 808653	"P": 1907.25	"F": 5598}
{"v": 1	"t": 808674	"P": 1903.75	"F": 5550}
{"v": 1	"t": 808694	"P": 1908.0	"F": 5360}
{"v": 1	"t": 808714	"P": 1908.0	"F": 5490}
{"v": 1	"t": 808734	"P": 1913.0	"F": 5490}
{"v": 1	"t": 808755	"P": 1913.75	"F": 5339}
{"v": 1	"t": 808775	"P": 1915.0	"F": 5356}
{"v": 1	"t": 808795	"P": 1911.0	"F": 5391}
{"v": 1	"t": 808816	"P": 1925.25	"F": 5492}
{"v": 1	"t": 808836	"P": 1919.25	"F": 5430}
{"v": 1	"t": 808856	"P": 1924.75	"F": 5454}
{"v": 1	"t": 808877	"P": 1921.25	"F": 5435}
{"v": 1	"t": 808897	"P": 1923.5	"F": 5326}
{"v": 1	"t": 808917	"P": 1928.0	"F": 5505}
{"v": 1	"t": 808938	"P": 1925.5	"F": 5387}
{"v": 1	"t": 808958	"P": 1920.25	"F": 5392}
{"v": 1	"t": 808978	"P": 1920.5	"F": 5502}
{"v": 1	"t": 808999	"P": 1929.5	"F": 5585}
{"v": 1	"t": 809019	"P": 1922.5	"F": 5304}
{"v": 1	"t": 809039	"P": 1931.0	"F": 5484}
{"v": 1	"t": 809060	"P": 1926.5	"F": 5318}
{"v": 1	"t": 809080	"P": 1926.5	"F": 5454}
{"v": 1	"t": 809100	"P": 1922.75	"F": 5371	"C": 47.4	"D": 3137	"sn": 54091779688249	"file": "/data/device_log/data0000.out"}
{"v": 1	"t": 809121	"P": 1924.25	"F": 5487}
{"v": 1	"t": 809141	"P": 1923.5	"F": 5401}
{"v": 1	"t": 809161	"P": 1920.25	"F": 5457}
{"v": 1	"t": 809182	"P": 1922.0	"F": 5472}
{"v": 1	"t": 809202	"P": 1923.75	"F": 5343}
{"v": 1	"t": 809222	"P": 1919.0	"F": 5218}
{"v": 1	"t": 809243	"P": 1915.75	"F": 5243}
{"v": 1	"t": 809263	"P": 1922.5	"F": 5416}
{"v": 1	"t": 809283	"P": 1913.5	"F": 5295}
{"v": 1	"t": 809303	"P": 1915.5	"F": 5374}
{"v": 1	"t": 809324	"P": 1914.25	"F": 5400}
{"v": 1	"t": 809344	"P": 1918.0	"F": 5538}
{"v": 1	"t": 809364	"P": 1914.25	"F": 5353}
{"v": 1	"t": 809385	"P": 1918.0	"F": 5421}
{"v": 1	"t": 809405	"P": 1910.25	"F": 5346}
{"v": 1	"t": 809425	"P": 1916.0	"F": 5619}
{"v": 1	"t": 809446	"P": 1907.75	"F": 5542}
{"v": 1	"t": 809466	"P": 1916.25	"F": 5480}
{"v": 1	"t": 809486	"P": 1910.0	"F": 5283}
{"v": 1	"t": 809507	"P": 1905.5	"F": 5539}
{"v": 1	"t": 809527	"P": 1905.25	"F": 5457}
{"v": 1	"t": 809547	"P": 1904.75	"F": 5558}
{"v": 1	"t": 809568	"P": 1904.25	"F": 5345}
{"v": 1	"t": 809588	"P": 1907.0	"F": 5564}
{"v": 1	"t": 809609	"P": 1897.5	"F": 5457}
{"v": 1	"t": 809629	"P": 1890.25	"F": 5507}
{"v": 1	"t": 809649	"P": 1889.75	"F": 5457}
{"v": 1	"t": 809669	"P": 1884.0	"F": 5501}
{"v": 1	"t": 809690	"P": 1891.5	"F": 5445}
{"v": 1	"t": 809710	"P": 1891.25	"F": 5472}
{"v": 1	"t": 809730	"P": 1887.75	"F": 5429}
{"v": 1	"t": 809751	"P": 1879.25	"F": 5457}
{"v": 1	"t": 809771	"P": 1893.5	"F": 5376}
{"v": 1	"t": 809791	"P": 1887.25	"F": 5332}
{"v": 1	"t": 809812	"P": 1881.5	"F": 5419}
{"v": 1	"t": 809832	"P": 1879.25	"F": 5342}
{"v": 1	"t": 809852	"P": 1876.25	"F": 5485}
{"v": 1	"t": 809872	"P": 1867.0	"F": 5567}
{"v": 1	"t": 809893	"P": 1861.25	"F": 5396}
{"v": 1	"t": 809913	"P": 1857.0	"F": 5562}
{"v": 1	"t": 809933	"P": 1843.25	"F": 5529}
{"v": 1	"t": 809954	"P": 1844.0	"F": 5651}
{"v": 1	"t": 809974	"P": 1826.5	"F": 5409}
{"v": 1	"t": 809994	"P": 1808.75	"F": 5606}
{"v": 1	"t": 810015	"P": 1810.25	"F": 5501}
{"v": 1	"t": 810035	"P": 1801.75	"F": 5527}
{"v": 1	"t": 810055	"P": 1792.0	"F": 5269}
{"v": 1	"t": 810076	"P": 1785.0	"F": 5344}
{"v": 1	"t": 810096	"P": 1770.0	"F": 5635}
{"v": 1	"t": 810116	"P": 1772.25	"F": 5301	"C": 47.395	"D": 3137	"sn": 54091779688249	"file": "/data/device_log/data0000.out"}
{"v": 1	"t": 810137	"P": 1749.75	"F": 5531}
{"v": 1	"t": 810157	"P": 1756.25	"F": 5531}
{"v": 1	"t": 810178	"P": 1748.0	"F": 5388}
{"v": 1	"t": 810198	"P": 1749.5	"F": 5496}
{"v": 1	"t": 810218	"P": 1749.5	"F": 5440}
{"v": 1	"t": 810238	"P": 1744.0	"F": 5291}
{"v": 1	"t": 810259	"P": 1739.75	"F": 5509}
{"v": 1	"t": 810279	"P": 1737.75	"F": 5492}
{"v": 1	"t": 810299	"P": 1741.5	"F": 5203}
{"v": 1	"t": 810320	"P": 1733.75	"F": 5291}
{"v": 1	"t": 810340	"P": 1735.75	"F": 5384}
{"v": 1	"t": 810360	"P": 1724.75	"F": 5608}
{"v": 1	"t": 810381	"P": 1731.25	"F": 5385}
{"v": 1	"t": 810401	"P": 1736.75	"F": 5379}
{"v": 1	"t": 810421	"P": 1733.5	"F": 5405}
{"v": 1	"t": 810442	"P": 1725.0	"F": 5594}
{"v": 1	"t": 810462	"P": 1737.0	"F": 5344}
{"v": 1	"t": 810482	"P": 1731.25	"F": 5398}
{"v": 1	"t": 810502	"P": 1740.25	"F": 5545}
{"v": 1	"t": 810523	"P": 1733.75	"F": 5394}
{"v": 1	"t": 810543	"P": 1728.75	"F": 5408}
{"v": 1	"t": 810563	"P": 1743.5	"F": 5386}
{"v": 1	"t": 810584	"P": 1740.0	"F": 5327}
{"v": 1	"t": 810604	"P": 1740.75	"F": 5465}
{"v": 1	"t": 810624	"P": 1744.5	"F": 5290}
{"v": 1	"t": 810645	"P": 1749.5	"F": 5179}
{"v": 1	"t": 810665	"P": 1768.0	"F": 5399}
{"v": 1	"t": 810686	"P": 1761.0	"F": 5384}
{"v": 1	"t": 810706	"P": 1778.5	"F": 5381}
{"v": 1	"t": 810726	"P": 1786.0	"F": 5480}
{"v": 1	"t": 810746	"P": 1777.25	"F": 5366}
{"v": 1	"t": 810767	"P": 1785.5	"F": 5278}
{"v": 1	"t": 810787	"P": 1787.75	"F": 5344}
{"v": 1	"t": 810807	"P": 1811.5	"F": 5545}
{"v": 1	"t": 810828	"P": 1810.0	"F": 5303}
{"v": 1	"t": 810848	"P": 1822.75	"F": 5364}
{"v": 1	"t": 810868	"P": 1812.5	"F": 5447}
{"v": 1	"t": 810889	"P": 1832.25	"F": 5229}
{"v": 1	"t": 810909	"P": 1828.75	"F": 5555}
{"v": 1	"t": 810929	"P": 1830.75	"F": 5199}
{"v": 1	"t": 810949	"P": 1847.25	"F": 5398}
{"v": 1	"t": 810970	"P": 1851.25	"F": 5502}
{"v": 1	"t": 810990	"P": 1855.75	"F": 5391}
{"v": 1	"t": 811010	"P": 1854.25	"F": 5418}
{"v": 1	"t": 811031	"P": 1864.75	"F": 5323}
{"v": 1	"t": 811051	"P": 1873.25	"F": 5479}
{"v": 1	"t": 811071	"P": 1872.0	"F": 5295}
{"v": 1	"t": 811092	"P": 1868.75	"F": 5449}
{"v": 1	"t": 811112	"P": 1880.75	"F": 5423}
{"v": 1	"t": 811132	"P": 1887.75	"F": 5336	"C": 47.355	"D": 3137	"sn": 54091779688249	"file": "/data/device_log/data0000.out"}
{"v": 1	"t": 811153	"P": 1878.25	"F": 5415}
{"v": 1	"t": 811173	"P": 1879.5	"F": 5358}
{"v": 1	"t": 811193	"P": 1887.75	"F": 5434}
{"v": 1	"t": 811214	"P": 1894.0	"F": 5254}
{"v": 1	"t": 811234	"P": 1885.25	"F": 5487}
{"v": 1	"t": 811255	"P": 1888.75	"F": 5452}
{"v": 1	"t": 811275	"P": 1895.25	"F": 5485}
{"v": 1	"t": 811295	"P": 1891.0	"F": 5372}
{"v": 1	"t": 811316	"P": 1885.75	"F": 5413}
{"v": 1	"t": 811336	"P": 1898.75	"F": 5456}
{"v": 1	"t": 811356	"P": 1901.25	"F": 5434}
{"v": 1	"t": 811376	"P": 1894.25	"F": 5470}
{"v": 1	"t": 811397	"P": 1902.0	"F": 5392}
{"v": 1	"t": 811417	"P": 1908.75	"F": 5546}
{"v": 1	"t": 811437	"P": 1905.75	"F": 5603}
{"v": 1	"t": 811458	"P": 1907.5	"F": 5298}
{"v": 1	"t": 811478	"P": 1892.75	"F": 5425}
{"v": 1	"t": 811498	"P": 1905.5	"F": 5317}
{"v": 1	"t": 811519	"P": 1912.0	"F": 5423}
{"v": 1	"t": 811539	"P": 1911.25	"F": 5350}
{"v": 1	"t": 811559	"P": 1902.25	"F": 5338}
{"v": 1	"t": 811580	"P": 1913.75	"F": 5528}
{"v": 1	"t": 811600	"P": 1911.25	"F": 5449}
{"v": 1	"t": 811620	"P": 1902.0	"F": 5505}
{"v": 1	"t": 811640	"P": 1909.25	"F": 5369}
{"v": 1	"t": 811661	"P": 1909.0	"F": 5347}
{"v": 1	"t": 811681	"P": 1917.25	"F": 5611}
{"v": 1	"t": 811701	"P": 1914.25	"F": 5447}
{"v": 1	"t": 811722	"P": 1912.0	"F": 5407}
{"v": 1	"t": 811742	"P": 1905.25	"F": 5503}
{"v": 1	"t": 811762	"P": 1908.25	"F": 5303}
{"v": 1	"t": 811783	"P": 1910.0	"F": 5501}
{"v": 1	"t": 811803	"P": 1917.25	"F": 5370}
{"v": 1	"t": 811824	"P": 1909.75	"F": 5368}
{"v": 1	"t": 811844	"P": 1912.5	"F": 5348}
{"v": 1	"t": 811865	"P": 1914.25	"F": 5282}
{"v": 1	"t": 811885	"P": 1907.0	"F": 5395}
{"v": 1	"t": 811906	"P": 1910.5	"F": 5429}
{"v": 1	"t": 811926	"P": 1909.0	"F": 5384}
{"v": 1	"t": 811947	"P": 1916.5	"F": 5346}
{"v": 1	"t": 811967	"P": 1907.5	"F": 5290}
{"v": 1	"t": 811988	"P": 1910.75	"F": 5551}
{"v": 1	"t": 812008	"P": 1903.5	"F": 5410}
{"v": 1	"t": 812028	"P": 1914.5	"F": 5460}
{"v": 1	"t": 812049	"P": 1904.25	"F": 5558}
{"v": 1	"t": 812069	"P": 1899.75	"F": 5361}
{"v": 1	"t": 812089	"P": 1899.75	"F": 5381}
{"v": 1	"t": 812110	"P": 1907.75	"F": 5589}
{"v": 1	"t": 812130	"P": 1904.0	"F": 5532}
{"v": 1	"t": 812150	"P": 1905.0	"F": 5460	"C": 47.365	"D": 3137	"sn": 54091779688249	"file": "/data/device_log/data0000.out"}
{"v": 1	"t": 812171	"P": 1905.25	"F": 5329}
{"v": 1	"t": 812191	"P": 1906.25	"F": 5347}
{"v": 1	"t": 812211	"P": 1898.25	"F": 5556}
{"v": 1	"t": 812231	"P": 1896.5	"F": 5200}
{"v": 1	"t": 812252	"P": 1896.25	"F": 5590}
{"v": 1	"t": 812272	"P": 1886.5	"F": 5417}
{"v": 1	"t": 812292	"P": 1893.75	"F": 5652}
{"v": 1	"t": 812313	"P": 1885.75	"F": 5496}
{"v": 1	"t": 812333	"P": 1897.25	"F": 5560}
{"v": 1	"t": 812353	"P": 1883.75	"F": 5557}
{"v": 1	"t": 812374	"P": 1876.0	"F": 5403}
{"v": 1	"t": 812394	"P": 1868.75	"F": 5425}
{"v": 1	"t": 812414	"P": 1854.25	"F": 5473}
{"v": 1	"t": 812435	"P": 1838.0	"F": 5615}
{"v": 1	"t": 812455	"P": 1824.0	"F": 5612}
{"v": 1	"t": 812475	"P": 1811.75	"F": 5637}
{"v": 1	"t": 812495	"P": 1794.75	"F": 5621}
{"v": 1	"t": 812516	"P": 1797.5	"F": 5623}
{"v": 1	"t": 812536	"P": 1792.25	"F": 5521}
{"v": 1	"t": 812557	"P": 1772.25	"F": 5577}
{"v": 1	"t": 812577	"P": 1770.5	"F": 5568}
{"v": 1	"t": 812598	"P": 1758.0	"F": 5495}
{"v": 1	"t": 812618	"P": 1757.5	"F": 5479}
{"v": 1	"t": 812638	"P": 1751.75	"F": 5451}
{"v": 1	"t": 812658	"P": 1752.75	"F": 5460}
{"v": 1	"t": 812679	"P": 1748.5	"F": 5487}
{"v": 1	"t": 812699	"P": 1746.0	"F": 5158}
{"v": 1	"t": 812719	"P": 1729.0	"F": 5575}
{"v": 1	"t": 812740	"P": 1741.0	"F": 5339}
{"v": 1	"t": 812760	"P": 1738.25	"F": 5498}
{"v": 1	"t": 812780	"P": 1738.5	"F": 5611}
{"v": 1	"t": 812801	"P": 1731.5	"F": 5678}
{"v": 1	"t": 812821	"P": 1744.0	"F": 5404}
{"v": 1	"t": 812841	"P": 1741.25	"F": 5479}
{"v": 1	"t": 812861	"P": 1737.25	"F": 5445}
{"v": 1	"t": 812882	"P": 1734.25	"F": 5363}
{"v": 1	"t": 812902	"P": 1743.0	"F": 5415}
{"v": 1	"t": 812922	"P": 1737.5	"F": 5398}
{"v": 1	"t": 812943	"P": 1737.75	"F": 5222}
{"v": 1	"t": 812963	"P": 1744.0	"F": 5367}
{"v": 1	"t": 812983	"P": 1737.0	"F": 5413}
{"v": 1	"t": 813004	"P": 1749.0	"F": 5450}
{"v": 1	"t": 813024	"P": 1749.75	"F": 5562}
{"v": 1	"t": 813044	"P": 1754.0	"F": 5370}
{"v": 1	"t": 813065	"P": 1763.5	"F": 5401}
{"v": 1	"t": 813085	"P": 1772.25	"F": 5357}
{"v": 1	"t": 813105	"P": 1771.75	"F": 5360}
{"v": 1	"t": 813126	"P": 1787.0	"F": 5606}
{"v": 1	"t": 813146	"P": 1791.0	"F": 5337}
{"v": 1	"t": 813167	"P": 1798.75	"F": 5327	"C": 47.365	"D": 3137	"sn": 54091779688249	"file": "/data/device_log/data0000.out"}
{"v": 1	"t": 813187	"P": 1815.25	"F": 5445}
{"v": 1	"t": 813207	"P": 1827.5	"F": 5392}
{"v": 1	"t": 813227	"P": 1826.75	"F": 5421}
{"v": 1	"t": 813248	"P": 1830.25	"F": 5449}
{"v": 1	"t": 813268	"P": 1836.75	"F": 5303}
{"v": 1	"t": 813288	"P": 1848.25	"F": 5461}
{"v": 1	"t": 813309	"P": 1850.25	"F": 5340}
{"v": 1	"t": 813329	"P": 1861.25	"F": 5376}
{"v": 1	"t": 813349	"P": 1857.5	"F": 5146}
{"v": 1	"t": 813370	"P": 1867.5	"F": 5318}
{"v": 1	"t": 813390	"P": 1875.5	"F": 5126}
{"v": 1	"t": 813410	"P": 1868.75	"F": 5348}
{"v": 1	"t": 813431	"P": 1877.0	"F": 5482}
{"v": 1	"t": 813451	"P": 1887.0	"F": 5293}
{"v": 1	"t": 813471	"P": 1880.25	"F": 5264}
{"v": 1	"t": 813492	"P": 1889.25	"F": 5404}
{"v": 1	"t": 813512	"P": 1890.5	"F": 5425}
{"v": 1	"t": 813532	"P": 1898.0	"F": 5471}
{"v": 1	"t": 813553	"P": 1898.0	"F": 5369}
{"v": 1	"t": 813573	"P": 1899.75	"F": 5406}
{"v": 1	"t": 813593	"P": 1901.75	"F": 5505}
{"v": 1	"t": 813614	"P": 1903.25	"F": 5356}
{"v": 1	"t": 813634	"P": 1905.25	"F": 5403}
{"v": 1	"t": 813654	"P": 1912.75	"F": 5272}
{"v": 1	"t": 813675	"P": 1906.75	"F": 5471}
{"v": 1	"t": 813695	"P": 1912.5	"F": 5237}
{"v": 1	"t": 813716	"P": 1914.5	"F": 5468}
{"v": 1	"t": 813736	"P": 1916.5	"F": 5380}
{"v": 1	"t": 813756	"P": 1922.25	"F": 5684}
{"v": 1	"t": 813776	"P": 1918.75	"F": 5736}
{"v": 1	"t": 813797	"P": 1909.0	"F": 5504}
{"v": 1	"t": 813817	"P": 1919.5	"F": 5497}
{"v": 1	"t": 813837	"P": 1923.0	"F": 5252}
{"v": 1	"t": 813858	"P": 1929.5	"F": 5533}
{"v": 1	"t": 813878	"P": 1917.75	"F": 5357}
{"v": 1	"t": 813898	"P": 1928.75	"F": 5426}
{"v": 1	"t": 813919	"P": 1936.0	"F": 5322}
{"v": 1	"t": 813939	"P": 1934.75	"F": 5459}
{"v": 1	"t": 813959	"P": 1933.0	"F": 5415}
{"v": 1	"t": 813979	"P": 1932.25	"F": 5477}
{"v": 1	"t": 814000	"P": 1933.5	"F": 5356}
{"v": 1	"t": 814020	"P": 1934.0	"F": 5357}
{"v": 1	"t": 814040	"P": 1930.5	"F": 5427}
{"v": 1	"t": 814061	"P": 1936.5	"F": 5475}
{"v": 1	"t": 814081	"P": 1926.75	"F": 5482}
{"v": 1	"t": 814101	"P": 1930.5	"F": 5475}
{"v": 1	"t": 814122	"P": 1935.75	"F": 5540}
{"v": 1	"t": 814142	"P": 1934.75	"F": 5419}
{"v": 1	"t": 814162	"P": 1932.5	"F": 5410}
{"v": 1	"t": 814183	"P": 1925.0	"F": 5548	"C": 47.385	"D": 3137	"sn": 54091779688249	"file": "/data/device_log/data0000.out"}
{"v": 1	"t": 814203	"P": 1927.75	"F": 5342}
{"v": 1	"t": 814224	"P": 1930.75	"F": 5507}
{"v": 1	"t": 814244	"P": 1924.0	"F": 5322}
{"v": 1	"t": 814264	"P": 1924.75	"F": 5449}
{"v": 1	"t": 814285	"P": 1924.0	"F": 5294}
{"v": 1	"t": 814305	"P": 1928.0	"F": 5472}
{"v": 1	"t": 814325	"P": 1917.5	"F": 5472}
{"v": 1	"t": 814345	"P": 1914.5	"F": 5515}
{"v": 1	"t": 814366	"P": 1920.0	"F": 5488}
{"v": 1	"t": 814386	"P": 1909.0	"F": 5497}
{"v": 1	"t": 814406	"P": 1915.75	"F": 5350}
{"v": 1	"t": 814427	"P": 1916.25	"F": 5629}
{"v": 1	"t": 814447	"P": 1902.5	"F": 5512}
{"v": 1	"t": 814467	"P": 1904.5	"F": 5534}
{"v": 1	"t": 814488	"P": 1904.0	"F": 5335}
{"v": 1	"t": 814508	"P": 1898.0	"F": 5369}
{"v": 1	"t": 814528	"P": 1902.5	"F": 5644}
{"v": 1	"t": 814549	"P": 1905.0	"F": 5394}
{"v": 1	"t": 814569	"P": 1891.25	"F": 5478}
{"v": 1	"t": 814589	"P": 1894.5	"F": 5432}
{"v": 1	"t": 814609	"P": 1897.0	"F": 5436}
{"v": 1	"t": 814630	"P": 1903.0	"F": 5373}
{"v": 1	"t": 814650	"P": 1893.0	"F": 5502}
{"v": 1	"t": 814670	"P": 1898.5	"F": 5465}
{"v": 1	"t": 814691	"P": 1895.5	"F": 5033}
{"v": 1	"t": 814711	"P": 1895.75	"F": 5604}
{"v": 1	"t": 814731	"P": 1891.75	"F": 5536}
{"v": 1	"t": 814752	"P": 1899.0	"F": 5272}
{"v": 1	"t": 814772	"P": 1889.0	"F": 5330}
{"v": 1	"t": 814793	"P": 1885.25	"F": 5561}
{"v": 1	"t": 814813	"P": 1886.75	"F": 5533}
{"v": 1	"t": 814833	"P": 1887.25	"F": 5421}
{"v": 1	"t": 814854	"P": 1879.75	"F": 5267}
{"v": 1	"t": 814874	"P": 1878.5	"F": 5502}
{"v": 1	"t": 814894	"P": 1861.25	"F": 5485}
{"v": 1	"t": 814915	"P": 1870.5	"F": 5450}
{"v": 1	"t": 814935	"P": 1858.75	"F": 5512}
{"v": 1	"t": 814955	"P": 1849.5	"F": 5521}
{"v": 1	"t": 814975	"P": 1840.25	"F": 5571}
{"v": 1	"t": 814996	"P": 1826.75	"F": 5453}
{"v": 1	"t": 815016	"P": 1828.0	"F": 5638}
{"v": 1	"t": 815036	"P": 1818.5	"F": 5559}
{"v": 1	"t": 815057	"P": 1803.5	"F": 5513}
{"v": 1	"t": 815077	"P": 1804.0	"F": 5609}
{"v": 1	"t": 815097	"P": 1787.0	"F": 5534}
{"v": 1	"t": 815118	"P": 1778.5	"F": 5511}
{"v": 1	"t": 815138	"P": 1764.75	"F": 5575}
{"v": 1	"t": 815158	"P": 1767.0	"F": 5436}
{"v": 1	"t": 815179	"P": 1759.5	"F": 5686}
{"v": 1	"t": 815199	"P": 1752.0	"F": 5556	"C": 47.37	"D": 3137	"sn": 54091779688249	"file": "/data/device_log/data0000.out"}
{"v": 1	"t": 815219	"P": 1752.0	"F": 5591}
{"v": 1	"t": 815239	"P": 1747.75	"F": 5426}
{"v": 1	"t": 815260	"P": 1754.5	"F": 5442}
{"v": 1	"t": 815280	"P": 1746.25	"F": 5382}
{"v": 1	"t": 815300	"P": 1749.5	"F": 5568}
{"v": 1	"t": 815321	"P": 1746.5	"F": 5316}
{"v": 1	"t": 815341	"P": 1745.0	"F": 5402}
{"v": 1	"t": 815362	"P": 1741.0	"F": 5377}
{"v": 1	"t": 815382	"P": 1743.25	"F": 5674}
{"v": 1	"t": 815403	"P": 1741.0	"F": 5553}
{"v": 1	"t": 815423	"P": 1742.5	"F": 5615}
{"v": 1	"t": 815444	"P": 1737.25	"F": 5406}
{"v": 1	"t": 815464	"P": 1735.5	"F": 5390}
{"v": 1	"t": 815485	"P": 1751.25	"F": 5670}
{"v": 1	"t": 815505	"P": 1742.75	"F": 5431}
{"v": 1	"t": 815526	"P": 1743.75	"F": 5441}
{"v": 1	"t": 815546	"P": 1750.0	"F": 5468}
{"v": 1	"t": 815566	"P": 1749.0	"F": 5419}
{"v": 1	"t": 815587	"P": 1739.5	"F": 5387}
{"v": 1	"t": 815607	"P": 1752.0	"F": 5540}
{"v": 1	"t": 815627	"P": 1767.75	"F": 5411}
{"v": 1	"t": 815647	"P": 1760.25	"F": 5464}
{"v": 1	"t": 815668	"P": 1770.5	"F": 5188}
{"v": 1	"t": 815688	"P": 1791.75	"F": 5398}
{"v": 1	"t": 815708	"P": 1802.5	"F": 5264}
{"v": 1	"t": 815729	"P": 1815.25	"F": 5340}
{"v": 1	"t": 815749	"P": 1820.0	"F": 5448}
{"v": 1	"t": 815769	"P": 1822.75	"F": 5303}
{"v": 1	"t": 815790	"P": 1835.25	"F": 5347}
{"v": 1	"t": 815810	"P": 1842.75	"F": 5510}
{"v": 1	"t": 815830	"P": 1842.5	"F": 5588}
{"v": 1	"t": 815850	"P": 1845.25	"F": 5418}
{"v": 1	"t": 815871	"P": 1860.25	"F": 5315}
{"v": 1	"t": 815891	"P": 1864.5	"F": 5455}
{"v": 1	"t": 815911	"P": 1866.75	"F": 5367}
{"v": 1	"t": 815932	"P": 1867.0	"F": 5530}
{"v": 1	"t": 815952	"P": 1884.75	"F": 5443}
{"v": 1	"t": 815972	"P": 1879.25	"F": 5399}
{"v": 1	"t": 815993	"P": 1883.25	"F": 5569}
{"v": 1	"t": 816013	"P": 1882.75	"F": 5349}
{"v": 1	"t": 816034	"P": 1886.25	"F": 5585}
{"v": 1	"t": 816054	"P": 1895.25	"F": 5381}
{"v": 1	"t": 816074	"P": 1892.0	"F": 5414}
{"v": 1	"t": 816095	"P": 1890.0	"F": 5331}
{"v": 1	"t": 816115	"P": 1899.0	"F": 5499}
{"v": 1	"t": 816135	"P": 1891.5	"F": 5393}
{"v": 1	"t": 816156	"P": 1897.25	"F": 5277}
{"v": 1	"t": 816176	"P": 1911.0	"F": 5506}
{"v": 1	"t": 816196	"P": 1901.0	"F": 5436}
{"v": 1	"t": 816217	"P": 1896.75	"F": 5311	"C": 47.37	"D": 3137	"sn": 54091779688249	"file": "/data/device_log/data0000.out"}
{"v": 1	"t": 816237	"P": 1908.5	"F": 5379}
{"v": 1	"t": 816257	"P": 1916.25	"F": 5386}
{"v": 1	"t": 816278	"P": 1906.5	"F": 5638}
{"v": 1	"t": 816298	"P": 1906.5	"F": 5424}
{"v": 1	"t": 816318	"P": 1908.0	"F": 5458}
{"v": 1	"t": 816338	"P": 1908.0	"F": 5439}
{"v": 1	"t": 816359	"P": 1910.5	"F": 5491}
{"v": 1	"t": 816379	"P": 1905.75	"F": 5437}
{"v": 1	"t": 816399	"P": 1902.75	"F": 5392}
{"v": 1	"t": 816420	"P": 1913.0	"F": 5377}
{"v": 1	"t": 816440	"P": 1911.25	"F": 5291}
{"v": 1	"t": 816460	"P": 1916.5	"F": 5339}
{"v": 1	"t": 816481	"P": 1908.5	"F": 5352}
{"v": 1	"t": 816501	"P": 1907.25	"F": 5377}
{"v": 1	"t": 816521	"P": 1911.25	"F": 5449}
{"v": 1	"t": 816542	"P": 1910.75	"F": 5311}
{"v": 1	"t": 816562	"P": 1914.75	"F": 5451}
{"v": 1	"t": 816583	"P": 1907.75	"F": 5415}
{"v": 1	"t": 816603	"P": 1907.0	"F": 5454}
{"v": 1	"t": 816624	"P": 1914.75	"F": 5315}
{"v": 1	"t": 816644	"P": 1911.25	"F": 5478}
{"v": 1	"t": 816664	"P": 1901.0	"F": 5336}
{"v": 1	"t": 816685	"P": 1911.75	"F": 5487}
{"v": 1	"t": 816705	"P": 1913.25	"F": 5457}
{"v": 1	"t": 816725	"P": 1914.25	"F": 5410}
{"v": 1	"t": 816745	"P": 1904.25	"F": 5251}
{"v": 1	"t": 816766	"P": 1910.5	"F": 5395}
{"v": 1	"t": 816786	"P": 1912.0	"F": 5531}
{"v": 1	"t": 816806	"P": 1906.75	"F": 5449}
{"v": 1	"t": 816827	"P": 1904.0	"F": 5353}
{"v": 1	"t": 816847	"P": 1918.0	"F": 5494}
{"v": 1	"t": 816867	"P": 1911.75	"F": 5423}
{"v": 1	"t": 816888	"P": 1906.75	"F": 5370}
{"v": 1	"t": 816908	"P": 1905.75	"F": 5423}
{"v": 1	"t": 816928	"P": 1905.0	"F": 5434}
{"v": 1	"t": 816948	"P": 1912.5	"F": 5512}
{"v": 1	"t": 816969	"P": 1909.25	"F": 5319}
{"v": 1	"t": 816989	"P": 1904.75	"F": 5371}
{"v": 1	"t": 817009	"P": 1904.5	"F": 5410}
{"v": 1	"t": 817030	"P": 1918.75	"F": 5676}
{"v": 1	"t": 817050	"P": 1903.75	"F": 5528}
{"v": 1	"t": 817070	"P": 1902.25	"F": 5409}
{"v": 1	"t": 817091	"P": 1902.25	"F": 5466}
{"v": 1	"t": 817111	"P": 1921.25	"F": 5367}
{"v": 1	"t": 817131	"P": 1900.25	"F": 5448}
{"v": 1	"t": 817152	"P": 1907.25	"F": 5499}
{"v": 1	"t": 817172	"P": 1906.75	"F": 5344}
{"v": 1	"t": 817193	"P": 1902.5	"F": 5388}
{"v": 1	"t": 817213	"P": 1898.5	"F": 5379}
{"v": 1	"t": 817233	"P": 1899.5	"F": 5460	"C": 47.355	"D": 3137	"sn": 54091779688249	"file": "/data/device_log/data0000.out"}
{"v": 1	"t": 817254	"P": 1897.5	"F": 5493}
{"v": 1	"t": 817274	"P": 1892.25	"F": 5405}
{"v": 1	"t": 817294	"P": 1880.75	"F": 5298}
{"v": 1	"t": 817314	"P": 1869.25	"F": 5605}
{"v": 1	"t": 817335	"P": 1865.25	"F": 5380}
{"v": 1	"t": 817355	"P": 1843.75	"F": 5739}
{"v": 1	"t": 817375	"P": 1827.25	"F": 5395}
{"v": 1	"t": 817396	"P": 1815.5	"F": 5464}
{"v": 1	"t": 817416	"P": 1799.5	"F": 5519}
{"v": 1	"t": 817436	"P": 1799.75	"F": 5555}
{"v": 1	"t": 817457	"P": 1796.25	"F": 5625}
{"v": 1	"t": 817477	"P": 1776.25	"F": 5530}
{"v": 1	"t": 817497	"P": 1788.0	"F": 5508}
{"v": 1	"t": 817518	"P": 1778.5	"F": 5563}
{"v": 1	"t": 817538	"P": 1766.5	"F": 5421}
{"v": 1	"t": 817558	"P": 1760.0	"F": 5576}
{"v": 1	"t": 817578	"P": 1757.5	"F": 5511}
{"v": 1	"t": 817599	"P": 1748.25	"F": 5531}
{"v": 1	"t": 817619	"P": 1740.0	"F": 5475}
{"v": 1	"t": 817639	"P": 1743.75	"F": 5608}
{"v": 1	"t": 817660	"P": 1746.75	"F": 5487}
{"v": 1	"t": 817680	"P": 1738.0	"F": 5334}
{"v": 1	"t": 817700	"P": 1745.75	"F": 5425}
{"v": 1	"t": 817721	"P": 1739.25	"F": 5522}
{"v": 1	"t": 817741	"P": 1742.0	"F": 5392}
{"v": 1	"t": 817762	"P": 1746.25	"F": 5420}
{"v": 1	"t": 817782	"P": 1740.75	"F": 5523}
{"v": 1	"t": 817802	"P": 1748.75	"F": 5417}
{"v": 1	"t": 817823	"P": 1738.5	"F": 5407}
{"v": 1	"t": 817843	"P": 1743.75	"F": 5461}
{"v": 1	"t": 817863	"P": 1736.75	"F": 5600}
{"v": 1	"t": 817884	"P": 1748.75	"F": 5443}
{"v": 1	"t": 817904	"P": 1740.0	"F": 5329}
{"v": 1	"t": 817924	"P": 1741.5	"F": 5560}
{"v": 1	"t": 817944	"P": 1745.25	"F": 5304}
{"v": 1	"t": 817965	"P": 1743.0	"F": 5349}
{"v": 1	"t": 817985	"P": 1750.75	"F": 5363}
{"v": 1	"t": 818005	"P": 1744.5	"F": 5582}
{"v": 1	"t": 818026	"P": 1750.0	"F": 5437}
{"v": 1	"t": 818046	"P": 1767.75	"F": 5398}
{"v": 1	"t": 818066	"P": 1772.25	"F": 5401}
{"v": 1	"t": 818087	"P": 1777.5	"F": 5200}
{"v": 1	"t": 818107	"P": 1788.75	"F": 5314}
{"v": 1	"t": 818127	"P": 1813.25	"F": 5434}
{"v": 1	"t": 818147	"P": 1814.5	"F": 5200}
{"v": 1	"t": 818168	"P": 1820.5	"F": 5368}
{"v": 1	"t": 818188	"P": 1823.5	"F": 5505}
{"v": 1	"t": 818208	"P": 1839.0	"F": 5407}
{"v": 1	"t": 818229	"P": 1837.0	"F": 5245}
{"v": 1	"t": 818249	"P": 1850.5	"F": 5451	"C": 47.365	"D": 3137	"sn": 54091779688249	"file": "/data/device_log/data0000.out"}
{"v": 1	"t": 818270	"P": 1852.0	"F": 5410}
{"v": 1	"t": 818290	"P": 1854.5	"F": 5325}
{"v": 1	"t": 818310	"P": 1851.25	"F": 5395}
{"v": 1	"t": 818331	"P": 1861.75	"F": 5475}
{"v": 1	"t": 818351	"P": 1871.0	"F": 5317}
{"v": 1	"t": 818371	"P": 1868.75	"F": 5595}
{"v": 1	"t": 818392	"P": 1870.75	"F": 5295}
{"v": 1	"t": 818412	"P": 1874.25	"F": 5341}
{"v": 1	"t": 818432	"P": 1878.75	"F": 5381}
{"v": 1	"t": 818453	"P": 1870.5	"F": 5501}
{"v": 1	"t": 818473	"P": 1883.5	"F": 5381}
{"v": 1	"t": 818493	"P": 1873.0	"F": 5360}
{"v": 1	"t": 818514	"P": 1887.5	"F": 5582}
{"v": 1	"t": 818534	"P": 1877.75	"F": 5262}
{"v": 1	"t": 818554	"P": 1884.25	"F": 5437}
{"v": 1	"t": 818574	"P": 1891.0	"F": 5445}
{"v": 1	"t": 818595	"P": 1900.75	"F": 5597}
{"v": 1	"t": 818615	"P": 1888.0	"F": 5328}
{"v": 1	"t": 818635	"P": 1893.25	"F": 5579}
{"v": 1	"t": 818656	"P": 1890.75	"F": 5499}
{"v": 1	"t": 818676	"P": 1891.75	"F": 5326}
{"v": 1	"t": 818696	"P": 1893.0	"F": 5346}
{"v": 1	"t": 818717	"P": 1894.25	"F": 5307}
{"v": 1	"t": 818737	"P": 1900.25	"F": 5530}
{"v": 1	"t": 818757	"P": 1901.0	"F": 5351}
{"v": 1	"t": 818777	"P": 1906.5	"F": 5387}
{"v": 1	"t": 818798	"P": 1902.5	"F": 5480}
{"v": 1	"t": 818818	"P": 1901.5	"F": 5401}
{"v": 1	"t": 818839	"P": 1894.0	"F": 5390}
{"v": 1	"t": 818859	"P": 1910.25	"F": 5444}
{"v": 1	"t": 818880	"P": 1900.0	"F": 5331}
{"v": 1	"t": 818900	"P": 1895.0	"F": 5407}
{"v": 1	"t": 818921	"P": 1906.0	"F": 5447}
{"v": 1	"t": 818941	"P": 1903.25	"F": 5495}
{"v": 1	"t": 818962	"P": 1896.75	"F": 5384}
{"v": 1	"t": 818982	"P": 1902.0	"F": 5315}
{"v": 1	"t": 819002	"P": 1897.0	"F": 5246}
{"v": 1	"t": 819023	"P": 1901.0	"F": 5486}
{"v": 1	"t": 819043	"P": 1900.5	"F": 5431}
{"v": 1	"t": 819064	"P": 1903.5	"F": 5367}
{"v": 1	"t": 819084	"P": 1904.0	"F": 5245}
{"v": 1	"t": 819105	"P": 1905.75	"F": 5402}
{"v": 1	"t": 819125	"P": 1905.5	"F": 5443}
{"v": 1	"t": 819145	"P": 1900.0	"F": 5409}
{"v": 1	"t": 819166	"P": 1899.0	"F": 5467}
{"v": 1	"t": 819186	"P": 1904.75	"F": 5378}
{"v": 1	"t": 819206	"P": 1898.0	"F": 5556}
{"v": 1	"t": 819227	"P": 1895.5	"F": 5442}
{"v": 1	"t": 819247	"P": 1897.5	"F": 5598}
{"v": 1	"t": 819267	"P": 1895.5	"F": 5431	"C": 47.34	"D": 3137	"sn": 54091779688249	"file": "/data/device_log/data0000.out"}
{"v": 1	"t": 819288	"P": 1893.0	"F": 5497}
{"v": 1	"t": 819308	"P": 1893.75	"F": 5416}
{"v": 1	"t": 819328	"P": 1898.75	"F": 5254}
{"v": 1	"t": 819348	"P": 1900.25	"F": 5361}
{"v": 1	"t": 819369	"P": 1899.0	"F": 5290}
{"v": 1	"t": 819389	"P": 1894.75	"F": 5374}
{"v": 1	"t": 819409	"P": 1897.25	"F": 5540}
{"v": 1	"t": 819430	"P": 1895.75	"F": 5308}
{"v": 1	"t": 819450	"P": 1902.0	"F": 5450}
{"v": 1	"t": 819470	"P": 1887.5	"F": 5406}
{"v": 1	"t": 819491	"P": 1896.0	"F": 5359}
{"v": 1	"t": 819511	"P": 1895.5	"F": 5397}
{"v": 1	"t": 819531	"P": 1895.75	"F": 5436}
{"v": 1	"t": 819552	"P": 1899.25	"F": 5336}
{"v": 1	"t": 819572	"P": 1881.0	"F": 5542}
{"v": 1	"t": 819592	"P": 1892.75	"F": 5423}
{"v": 1	"t": 819613	"P": 1880.0	"F": 5360}
{"v": 1	"t": 819633	"P": 1884.25	"F": 5366}
{"v": 1	"t": 819653	"P": 1877.5	"F": 5567}
{"v": 1	"t": 819674	"P": 1866.0	"F": 5414}
{"v": 1	"t": 819694	"P": 1858.75	"F": 5739}
{"v": 1	"t": 819715	"P": 1844.0	"F": 5433}
{"v": 1	"t": 819735	"P": 1834.0	"F": 5529}
{"v": 1	"t": 819755	"P": 1812.75	"F": 5610}
{"v": 1	"t": 819776	"P": 1808.0	"F": 5645}
{"v": 1	"t": 819796	"P": 1796.5	"F": 5585}
{"v": 1	"t": 819816	"P": 1792.0	"F": 5454}
{"v": 1	"t": 819837	"P": 1785.0	"F": 5484}
{"v": 1	"t": 819857	"P": 1774.5	"F": 5595}
{"v": 1	"t": 819877	"P": 1780.0	"F": 5532}
{"v": 1	"t": 819897	"P": 1773.0	"F": 5330}
{"v": 1	"t": 819918	"P": 1765.0	"F": 5439}
{"v": 1	"t": 819938	"P": 1751.5	"F": 5427}
{"v": 1	"t": 819958	"P": 1755.75	"F": 5430}
{"v": 1	"t": 819979	"P": 1746.5	"F": 5533}
{"v": 1	"t": 819999	"P": 1750.5	"F": 5400}
{"v": 1	"t": 820019	"P": 1742.5	"F": 5362}
{"v": 1	"t": 820040	"P": 1752.0	"F": 5478}
{"v": 1	"t": 820060	"P": 1737.25	"F": 5539}
{"v": 1	"t": 820080	"P": 1749.25	"F": 5392}
{"v": 1	"t": 820101	"P": 1736.0	"F": 5565}
{"v": 1	"t": 820121	"P": 1745.25	"F": 5354}
{"v": 1	"t": 820141	"P": 1742.25	"F": 5490}
{"v": 1	"t": 820162	"P": 1741.25	"F": 5291}
{"v": 1	"t": 820182	"P": 1741.0	"F": 5524}
{"v": 1	"t": 820202	"P": 1736.25	"F": 5473}
{"v": 1	"t": 820223	"P": 1742.0	"F": 5447}
{"v": 1	"t": 820243	"P": 1745.5	"F": 5497}
{"v": 1	"t": 820264	"P": 1745.0	"F": 5494}
{"v": 1	"t": 820284	"P": 1744.25	"F": 5330	"C": 47.32	"D": 3137	"sn": 54091779688249	"file": "/data/device_log/data0000.out"}
{"v": 1	"t": 820304	"P": 1735.0	"F": 5600}
{"v": 1	"t": 820324	"P": 1748.75	"F": 5447}
{"v": 1	"t": 820345	"P": 1742.75	"F": 5534}
{"v": 1	"t": 820365	"P": 1745.75	"F": 5467}
{"v": 1	"t": 820385	"P": 1746.25	"F": 5442}
{"v": 1	"t": 820406	"P": 1755.0	"F": 5309}
{"v": 1	"t": 820426	"P": 1764.75	"F": 5574}
{"v": 1	"t": 820446	"P": 1778.0	"F": 5356}
{"v": 1	"t": 820467	"P": 1774.0	"F": 5487}
{"v": 1	"t": 820487	"P": 1779.25	"F": 5286}
{"v": 1	"t": 820507	"P": 1804.25	"F": 5304}
{"v": 1	"t": 820528	"P": 1800.75	"F": 5146}
{"v": 1	"t": 820548	"P": 1807.0	"F": 5242}
{"v": 1	"t": 820568	"P": 1815.0	"F": 5361}
{"v": 1	"t": 820588	"P": 1825.0	"F": 5484}
{"v": 1	"t": 820609	"P": 1832.0	"F": 5368}
{"v": 1	"t": 820629	"P": 1849.75	"F": 5572}
{"v": 1	"t": 820649	"P": 1840.75	"F": 5313}
{"v": 1	"t": 820670	"P": 1850.25	"F": 5413}
{"v": 1	"t": 820690	"P": 1850.75	"F": 5390}
{"v": 1	"t": 820710	"P": 1856.75	"F": 5389}
{"v": 1	"t": 820731	"P": 1858.5	"F": 5411}
{"v": 1	"t": 820751	"P": 1871.25	"F": 5360}
{"v": 1	"t": 820772	"P": 1861.0	"F": 5313}
{"v": 1	"t": 820792	"P": 1869.5	"F": 5280}
{"v": 1	"t": 820812	"P": 1874.25	"F": 5389}
{"v": 1	"t": 820833	"P": 1879.5	"F": 5447}
{"v": 1	"t": 820853	"P": 1880.0	"F": 5456}
{"v": 1	"t": 820873	"P": 1877.25	"F": 5224}
{"v": 1	"t": 820894	"P": 1891.0	"F": 5338}
{"v": 1	"t": 820914	"P": 1885.5	"F": 5312}
{"v": 1	"t": 820934	"P": 1883.5	"F": 5349}
{"v": 1	"t": 820954	"P": 1886.5	"F": 5500}
{"v": 1	"t": 820975	"P": 1893.5	"F": 5130}
{"v": 1	"t": 820995	"P": 1891.25	"F": 5629}
{"v": 1	"t": 821015	"P": 1894.0	"F": 5261}
{"v": 1	"t": 821036	"P": 1900.75	"F": 5413}
{"v": 1	"t": 821056	"P": 1900.5	"F": 5404}
{"v": 1	"t": 821076	"P": 1898.25	"F": 5613}
{"v": 1	"t": 821097	"P": 1904.75	"F": 5328}
{"v": 1	"t": 821117	"P": 1896.75	"F": 5502}
{"v": 1	"t": 821137	"P": 1905.0	"F": 5468}
{"v": 1	"t": 821158	"P": 1907.0	"F": 5403}
{"v": 1	"t": 821178	"P": 1913.5	"F": 5624}
{"v": 1	"t": 821198	"P": 1903.25	"F": 5523}
{"v": 1	"t": 821218	"P": 1911.75	"F": 5563}
{"v": 1	"t": 821239	"P": 1908.5	"F": 5474}
{"v": 1	"t": 821259	"P": 1904.75	"F": 5448}
{"v": 1	"t": 821279	"P": 1907.0	"F": 5497}
{"v": 1	"t": 821300	"P": 1909.5	"F": 5326	"C": 47.345	"D": 3137	"sn": 54091779688249	"file": "/data/device_log/data0000.out"}
{"v": 1	"t": 821320	"P": 1914.75	"F": 5458}
{"v": 1	"t": 821341	"P": 1903.5	"F": 5212}
{"v": 1	"t": 821361	"P": 1915.5	"F": 5357}
{"v": 1	"t": 821381	"P": 1910.0	"F": 5417}
{"v": 1	"t": 821402	"P": 1910.0	"F": 5425}
{"v": 1	"t": 821422	"P": 1909.5	"F": 5450}
{"v": 1	"t": 821442	"P": 1919.75	"F": 5369}
{"v": 1	"t": 821463	"P": 1904.25	"F": 5384}
{"v": 1	"t": 821483	"P": 1907.25	"F": 5494}
{"v": 1	"t": 821503	"P": 1914.75	"F": 5445}
{"v": 1	"t": 821524	"P": 1920.25	"F": 5530}
{"v": 1	"t": 821544	"P": 1914.0	"F": 5473}
{"v": 1	"t": 821564	"P": 1916.0	"F": 5342}
{"v": 1	"t": 821584	"P": 1907.25	"F": 5494}
{"v": 1	"t": 821605	"P": 1916.5	"F": 5443}
{"v": 1	"t": 821625	"P": 1914.0	"F": 5193}
{"v": 1	"t": 821645	"P": 1911.5	"F": 5457}
{"v": 1	"t": 821666	"P": 1922.25	"F": 5566}
{"v": 1	"t": 821686	"P": 1915.5	"F": 5460}
{"v": 1	"t": 821706	"P": 1915.25	"F": 5355}
{"v": 1	"t": 821727	"P": 1919.75	"F": 5546}
{"v": 1	"t": 821747	"P": 1910.25	"F": 5381}
{"v": 1	"t": 821767	"P": 1919.0	"F": 5331}
{"v": 1	"t": 821788	"P": 1912.0	"F": 5340}
{"v": 1	"t": 821808	"P": 1907.5	"F": 5498}
{"v": 1	"t": 821828	"P": 1903.75	"F": 5392}
{"v": 1	"t": 821848	"P": 1905.0	"F": 5537}
{"v": 1	"t": 821869	"P": 1897.25	"F": 5403}
{"v": 1	"t": 821889	"P": 1886.5	"F": 5429}
{"v": 1	"t": 821910	"P": 1886.25	"F": 5661}
{"v": 1	"t": 821930	"P": 1864.5	"F": 5517}
{"v": 1	"t": 821950	"P": 1842.25	"F": 5467}
{"v": 1	"t": 821971	"P": 1839.5	"F": 5579}
{"v": 1	"t": 821991	"P": 1823.0	"F": 5407}
{"v": 1	"t": 822011	"P": 1814.75	"F": 5663}
{"v": 1	"t": 822032	"P": 1796.0	"F": 5468}
{"v": 1	"t": 822052	"P": 1799.75	"F": 5476}
{"v": 1	"t": 822072	"P": 1783.25	"F": 5655}
{"v": 1	"t": 822093	"P": 1783.75	"F": 5494}
{"v": 1	"t": 822113	"P": 1768.5	"F": 5672}
{"v": 1	"t": 822133	"P": 1765.5	"F": 5542}
{"v": 1	"t": 822153	"P": 1761.5	"F": 5511}
{"v": 1	"t": 822174	"P": 1751.0	"F": 5365}
{"v": 1	"t": 822194	"P": 1737.5	"F": 5651}
{"v": 1	"t": 822214	"P": 1739.0	"F": 5418}
{"v": 1	"t": 822235	"P": 1746.75	"F": 5460}
{"v": 1	"t": 822255	"P": 1734.25	"F": 5491}
{"v": 1	"t": 822275	"P": 1741.75	"F": 5494}
{"v": 1	"t": 822296	"P": 1742.0	"F": 5269}
{"v": 1	"t": 822316	"P": 1739.75	"F": 5297	"C": 47.335	"D": 3137	"sn": 54091779688249	"file": "/data/device_log/data0000.out"}
{"v": 1	"t": 822336	"P": 1747.75	"F": 5341}
{"v": 1	"t": 822357	"P": 1739.75	"F": 5549}
{"v": 1	"t": 822377	"P": 1739.25	"F": 5576}
{"v": 1	"t": 822397	"P": 1741.75	"F": 5355}
{"v": 1	"t": 822418	"P": 1733.5	"F": 5513}
{"v": 1	"t": 822438	"P": 1736.0	"F": 5551}
{"v": 1	"t": 822459	"P": 1735.25	"F": 5471}
{"v": 1	"t": 822479	"P": 1741.75	"F": 5385}
{"v": 1	"t": 822500	"P": 1742.75	"F": 5497}
{"v": 1	"t": 822520	"P": 1753.25	"F": 5659}
{"v": 1	"t": 822541	"P": 1743.75	"F": 5506}
{"v": 1	"t": 822561	"P": 1763.0	"F": 5459}
{"v": 1	"t": 822581	"P": 1771.0	"F": 5391}
{"v": 1	"t": 822602	"P": 1767.25	"F": 5332}
{"v": 1	"t": 822622	"P": 1778.75	"F": 5441}
{"v": 1	"t": 822642	"P": 1789.0	"F": 5330}
{"v": 1	"t": 822663	"P": 1795.25	"F": 5318}
{"v": 1	"t": 822683	"P": 1814.75	"F": 5476}
{"v": 1	"t": 822703	"P": 1817.0	"F": 5203}
{"v": 1	"t": 822724	"P": 1825.5	"F": 5402}
{"v": 1	"t": 822744	"P": 1826.75	"F": 5343}
{"v": 1	"t": 822764	"P": 1832.75	"F": 5294}
{"v": 1	"t": 822784	"P": 1840.0	"F": 5210}
{"v": 1	"t": 822805	"P": 1853.75	"F": 5219}
{"v": 1	"t": 822825	"P": 1854.25	"F": 5472}
{"v": 1	"t": 822845	"P": 1860.5	"F": 5408}
{"v": 1	"t": 822866	"P": 1857.0	"F": 5462}
{"v": 1	"t": 822886	"P": 1864.75	"F": 5407}
{"v": 1	"t": 822906	"P": 1873.75	"F": 5414}
{"v": 1	"t": 822927	"P": 1876.75	"F": 5457}
{"v": 1	"t": 822947	"P": 1867.25	"F": 5349}
{"v": 1	"t": 822967	"P": 1881.5	"F": 5405}
{"v": 1	"t": 822988	"P": 1885.0	"F": 5407}
{"v": 1	"t": 823008	"P": 1889.25	"F": 5484}
{"v": 1	"t": 823028	"P": 1885.0	"F": 5390}
{"v": 1	"t": 823049	"P": 1888.75	"F": 5417}
{"v": 1	"t": 823069	"P": 1894.5	"F": 5389}
{"v": 1	"t": 823089	"P": 1891.0	"F": 5355}
{"v": 1	"t": 823110	"P": 1898.0	"F": 5577}
{"v": 1	"t": 823130	"P": 1890.5	"F": 5524}
{"v": 1	"t": 823150	"P": 1894.0	"F": 5399}
{"v": 1	"t": 823171	"P": 1895.75	"F": 5427}
{"v": 1	"t": 823191	"P": 1896.0	"F": 5146}
{"v": 1	"t": 823211	"P": 1897.75	"F": 5501}
{"v": 1	"t": 823232	"P": 1902.5	"F": 5446}
{"v": 1	"t": 823252	"P": 1895.0	"F": 5309}
{"v": 1	"t": 823272	"P": 1907.5	"F": 5409}
{"v": 1	"t": 823293	"P": 1907.25	"F": 5527}
{"v": 1	"t": 823313	"P": 1898.75	"F": 5409}
{"v": 1	"t": 823333	"P": 1907.0	"F": 5323	"C": 47.325	"D": 3137	"sn": 54091779688249	"file": "/data/device_log/data0000.out"}
{"v": 1	"t": 823353	"P": 1901.0	"F": 5439}
{"v": 1	"t": 823374	"P": 1905.75	"F": 5476}
{"v": 1	"t": 823394	"P": 1907.0	"F": 5579}
{"v": 1	"t": 823414	"P": 1899.25	"F": 5463}
{"v": 1	"t": 823435	"P": 1908.5	"F": 5385}
{"v": 1	"t": 823455	"P": 1903.0	"F": 5493}
{"v": 1	"t": 823475	"P": 1900.75	"F": 5470}
{"v": 1	"t": 823496	"P": 1895.75	"F": 5421}
{"v": 1	"t": 823516	"P": 1902.0	"F": 5549}
{"v": 1	"t": 823536	"P": 1911.25	"F": 5496}
{"v": 1	"t": 823557	"P": 1912.0	"F": 5302}
{"v": 1	"t": 823577	"P": 1908.25	"F": 5447}
{"v": 1	"t": 823597	"P": 1909.0	"F": 5507}
{"v": 1	"t": 823618	"P": 1905.5	"F": 5471}
{"v": 1	"t": 823638	"P": 1905.5	"F": 5406}
{"v": 1	"t": 823658	"P": 1903.5	"F": 5575}
{"v": 1	"t": 823679	"P": 1905.75	"F": 5448}
{"v": 1	"t": 823699	"P": 1907.25	"F": 5318}
{"v": 1	"t": 823719	"P": 1915.25	"F": 5423}
{"v": 1	"t": 823740	"P": 1900.0	"F": 5219}
{"v": 1	"t": 823760	"P": 1913.5	"F": 5554}
{"v": 1	"t": 823780	"P": 1903.0	"F": 5418}
{"v": 1	"t": 823801	"P": 1904.75	"F": 5306}
{"v": 1	"t": 823821	"P": 1902.0	"F": 5468}
{"v": 1	"t": 823841	"P": 1901.25	"F": 5371}
{"v": 1	"t": 823862	"P": 1900.75	"F": 5459}
{"v": 1	"t": 823882	"P": 1896.25	"F": 5354}
{"v": 1	"t": 823902	"P": 1908.5	"F": 5588}
{"v": 1	"t": 823922	"P": 1898.25	"F": 5463}
{"v": 1	"t": 823943	"P": 1900.75	"F": 5503}
{"v": 1	"t": 823963	"P": 1899.25	"F": 5532}
{"v": 1	"t": 823983	"P": 1903.5	"F": 5566}
{"v": 1	"t": 824004	"P": 1901.5	"F": 5373}
{"v": 1	"t": 824024	"P": 1911.5	"F": 5541}
{"v": 1	"t": 824044	"P": 1898.0	"F": 5463}
{"v": 1	"t": 824065	"P": 1905.5	"F": 5404}
{"v": 1	"t": 824085	"P": 1902.0	"F": 5518}
{"v": 1	"t": 824105	"P": 1896.25	"F": 5555}
{"v": 1	"t": 824126	"P": 1898.25	"F": 5588}
{"v": 1	"t": 824146	"P": 1893.5	"F": 5364}
{"v": 1	"t": 824166	"P": 1903.0	"F": 5476}
{"v": 1	"t": 824187	"P": 1883.75	"F": 5573}
{"v": 1	"t": 824207	"P": 1897.25	"F": 5494}
{"v": 1	"t": 824228	"P": 1879.75	"F": 5426}
{"v": 1	"t": 824248	"P": 1875.75	"F": 5524}
{"v": 1	"t": 824268	"P": 1851.25	"F": 5310}
{"v": 1	"t": 824288	"P": 1847.0	"F": 5458}
{"v": 1	"t": 824309	"P": 1831.0	"F": 5351}
{"v": 1	"t": 824329	"P": 1824.0	"F": 5576}
{"v": 1	"t": 824349	"P": 1802.25	"F": 5484	"C": 47.325	"D": 3137	"sn": 54091779688249	"file": "/data/device_log/data0000.out"}
{"v": 1	"t": 824370	"P": 1800.75	"F": 5469}
{"v": 1	"t": 824390	"P": 1792.5	"F": 5370}
{"v": 1	"t": 824410	"P": 1788.75	"F": 5381}
{"v": 1	"t": 824431	"P": 1777.25	"F": 5390}
{"v": 1	"t": 824451	"P": 1776.5	"F": 5580}
{"v": 1	"t": 824471	"P": 1773.5	"F": 5586}
{"v": 1	"t": 824492	"P": 1764.75	"F": 5342}
{"v": 1	"t": 824512	"P": 1753.5	"F": 5626}
{"v": 1	"t": 824532	"P": 1757.0	"F": 5576}
{"v": 1	"t": 824553	"P": 1757.25	"F": 5455}
{"v": 1	"t": 824573	"P": 1754.25	"F": 5559}
{"v": 1	"t": 824593	"P": 1746.75	"F": 5335}
{"v": 1	"t": 824613	"P": 1753.0	"F": 5325}
{"v": 1	"t": 824634	"P": 1750.75	"F": 5534}
{"v": 1	"t": 824654	"P": 1741.75	"F": 5530}
{"v": 1	"t": 824674	"P": 1751.25	"F": 5335}
{"v": 1	"t": 824695	"P": 1749.5	"F": 5562}
{"v": 1	"t": 824715	"P": 1746.0	"F": 5342}
{"v": 1	"t": 824736	"P": 1753.25	"F": 5499}
{"v": 1	"t": 824756	"P": 1746.75	"F": 5573}
{"v": 1	"t": 824776	"P": 1751.75	"F": 5373}
{"v": 1	"t": 824797	"P": 1743.75	"F": 5571}
{"v": 1	"t": 824817	"P": 1745.0	"F": 5502}
{"v": 1	"t": 824837	"P": 1755.25	"F": 5455}
{"v": 1	"t": 824858	"P": 1744.25	"F": 5390}
{"v": 1	"t": 824878	"P": 1745.0	"F": 5382}
{"v": 1	"t": 824898	"P": 1751.25	"F": 5394}
{"v": 1	"t": 824918	"P": 1757.0	"F": 5430}
{"v": 1	"t": 824939	"P": 1758.25	"F": 5376}
{"v": 1	"t": 824959	"P": 1759.0	"F": 5506}
{"v": 1	"t": 824979	"P": 1764.0	"F": 5417}
{"v": 1	"t": 825000	"P": 1774.25	"F": 5478}
{"v": 1	"t": 825020	"P": 1777.0	"F": 5327}
{"v": 1	"t": 825040	"P": 1774.0	"F": 5362}
{"v": 1	"t": 825061	"P": 1790.75	"F": 5431}
{"v": 1	"t": 825081	"P": 1810.0	"F": 5338}
{"v": 1	"t": 825101	"P": 1817.25	"F": 5485}
{"v": 1	"t": 825122	"P": 1826.0	"F": 5314}
{"v": 1	"t": 825142	"P": 1830.75	"F": 5379}
{"v": 1	"t": 825162	"P": 1834.0	"F": 5471}
{"v": 1	"t": 825183	"P": 1844.25	"F": 5340}
{"v": 1	"t": 825203	"P": 1847.5	"F": 5503}
{"v": 1	"t": 825223	"P": 1840.5	"F": 5271}
{"v": 1	"t": 825244	"P": 1857.75	"F": 5562}
{"v": 1	"t": 825264	"P": 1849.25	"F": 5448}
{"v": 1	"t": 825284	"P": 1867.25	"F": 5462}
{"v": 1	"t": 825305	"P": 1870.5	"F": 5365}
{"v": 1	"t": 825325	"P": 1873.0	"F": 5624}
{"v": 1	"t": 825345	"P": 1868.5	"F": 5321}
{"v": 1	"t": 825366	"P": 1877.25	"F": 5532	"C": 47.34	"D": 3137	"sn": 54091779688249	"file": "/data/device_log/data0000.out"}
{"v": 1	"t": 825386	"P": 1874.25	"F": 5196}
{"v": 1	"t": 825406	"P": 1879.5	"F": 5379}
{"v": 1	"t": 825427	"P": 1871.25	"F": 5400}
{"v": 1	"t": 825447	"P": 1878.25	"F": 5319}
{"v": 1	"t": 825467	"P": 1881.75	"F": 5440}
{"v": 1	"t": 825488	"P": 1885.5	"F": 5384}
{"v": 1	"t": 825508	"P": 1878.25	"F": 5481}
{"v": 1	"t": 825528	"P": 1890.5	"F": 5488}
{"v": 1	"t": 825548	"P": 1893.75	"F": 5501}
{"v": 1	"t": 825569	"P": 1890.75	"F": 5427}
{"v": 1	"t": 825589	"P": 1882.5	"F": 5425}
{"v": 1	"t": 825609	"P": 1885.0	"F": 5344}
{"v": 1	"t": 825630	"P": 1896.25	"F": 5453}
{"v": 1	"t": 825650	"P": 1889.5	"F": 5413}
{"v": 1	"t": 825670	"P": 1888.5	"F": 5271}
{"v": 1	"t": 825691	"P": 1891.25	"F": 5537}
{"v": 1	"t": 825711	"P": 1900.25	"F": 5454}
{"v": 1	"t": 825731	"P": 1882.5	"F": 5393}
{"v": 1	"t": 825752	"P": 1897.5	"F": 5495}
{"v": 1	"t": 825772	"P": 1895.25	"F": 5301}
{"v": 1	"t": 825792	"P": 1895.0	"F": 5475}
{"v": 1	"t": 825813	"P": 1895.5	"F": 5539}
{"v": 1	"t": 825833	"P": 1892.5	"F": 5493}
{"v": 1	"t": 825854	"P": 1890.75	"F": 5233}
{"v": 1	"t": 825874	"P": 1889.75	"F": 5502}
{"v": 1	"t": 825895	"P": 1892.75	"F": 5412}
{"v": 1	"t": 825915	"P": 1886.0	"F": 5478}
{"v": 1	"t": 825936	"P": 1895.5	"F": 5462}
{"v": 1	"t": 825956	"P": 1885.25	"F": 5449}
{"v": 1	"t": 825976	"P": 1897.0	"F": 5486}
{"v": 1	"t": 825997	"P": 1881.75	"F": 5421}
{"v": 1	"t": 826017	"P": 1895.25	"F": 5398}
{"v": 1	"t": 826038	"P": 1886.0	"F": 5358}
{"v": 1	"t": 826058	"P": 1889.0	"F": 5490}
{"v": 1	"t": 826079	"P": 1891.0	"F": 5495}
{"v": 1	"t": 826099	"P": 1886.75	"F": 5395}
{"v": 1	"t": 826119	"P": 1883.25	"F": 5397}
{"v": 1	"t": 826140	"P": 1895.25	"F": 5431}
{"v": 1	"t": 826160	"P": 1890.25	"F": 5433}
{"v": 1	"t": 826180	"P": 1883.75	"F": 5485}
{"v": 1	"t": 826200	"P": 1892.75	"F": 5505}
{"v": 1	"t": 826221	"P": 1889.75	"F": 5468}
{"v": 1	"t": 826241	"P": 1890.5	"F": 5330}
{"v": 1	"t": 826261	"P": 1888.5	"F": 5396}
{"v": 1	"t": 826282	"P": 1877.5	"F": 5456}
{"v": 1	"t": 826302	"P": 1886.5	"F": 5438}
{"v": 1	"t": 826322	"P": 1878.75	"F": 5274}
{"v": 1	"t": 826343	"P": 1870.0	"F": 5421}
{"v": 1	"t": 826363	"P": 1865.5	"F": 5358}
{"v": 1	"t": 826383	"P": 1856.0	"F": 5530	"C": 47.335	"D": 3137	"sn": 54091779688249	"file": "/data/device_log/data0000.out"}
{"v": 1	"t": 826404	"P": 1860.25	"F": 5533}
{"v": 1	"t": 826424	"P": 1841.75	"F": 5470}
{"v": 1	"t": 826444	"P": 1832.25	"F": 5609}
{"v": 1	"t": 826465	"P": 1827.0	"F": 5496}
{"v": 1	"t": 826485	"P": 1815.0	"F": 5472}
{"v": 1	"t": 826505	"P": 1809.25	"F": 5684}
{"v": 1	"t": 826525	"P": 1783.25	"F": 5503}
{"v": 1	"t": 826546	"P": 1787.5	"F": 5403}
{"v": 1	"t": 826566	"P": 1790.0	"F": 5493}
{"v": 1	"t": 826586	"P": 1780.75	"F": 5340}
{"v": 1	"t": 826607	"P": 1770.75	"F": 5477}
{"v": 1	"t": 826627	"P": 1774.5	"F": 5492}
{"v": 1	"t": 826648	"P": 1767.5	"F": 5463}
{"v": 1	"t": 826668	"P": 1756.0	"F": 5541}
{"v": 1	"t": 826688	"P": 1753.75	"F": 5467}
{"v": 1	"t": 826709	"P": 1751.25	"F": 5408}
{"v": 1	"t": 826729	"P": 1743.5	"F": 5509}
{"v": 1	"t": 826749	"P": 1738.0	"F": 5428}
{"v": 1	"t": 826770	"P": 1740.75	"F": 5453}
{"v": 1	"t": 826790	"P": 1743.5	"F": 5534}
{"v": 1	"t": 826810	"P": 1747.5	"F": 5483}
{"v": 1	"t": 826831	"P": 1737.75	"F": 5318}
{"v": 1	"t": 826851	"P": 1738.25	"F": 5442}
{"v": 1	"t": 826871	"P": 1734.5	"F": 5346}
{"v": 1	"t": 826891	"P": 1742.25	"F": 5573}
{"v": 1	"t": 826912	"P": 1735.5	"F": 5403}
{"v": 1	"t": 826932	"P": 1740.75	"F": 5450}
{"v": 1	"t": 826952	"P": 1745.0	"F": 5470}
{"v": 1	"t": 826973	"P": 1746.25	"F": 5645}
{"v": 1	"t": 826993	"P": 1727.5	"F": 5489}
{"v": 1	"t": 827013	"P": 1732.5	"F": 5488}
{"v": 1	"t": 827034	"P": 1730.75	"F": 5506}
{"v": 1	"t": 827054	"P": 1741.0	"F": 5255}
{"v": 1	"t": 827074	"P": 1734.5	"F": 5446}
{"v": 1	"t": 827095	"P": 1744.5	"F": 5514}
{"v": 1	"t": 827115	"P": 1751.0	"F": 5492}
{"v": 1	"t": 827135	"P": 1753.5	"F": 5424}
{"v": 1	"t": 827156	"P": 1763.25	"F": 5325}
{"v": 1	"t": 827176	"P": 1772.25	"F": 5413}
{"v": 1	"t": 827197	"P": 1778.75	"F": 5278}
{"v": 1	"t": 827217	"P": 1783.0	"F": 5573}
{"v": 1	"t": 827237	"P": 1800.0	"F": 5336}
{"v": 1	"t": 827257	"P": 1809.75	"F": 5354}
{"v": 1	"t": 827278	"P": 1806.75	"F": 5348}
{"v": 1	"t": 827298	"P": 1811.5	"F": 5378}
{"v": 1	"t": 827318	"P": 1826.25	"F": 5415}
{"v": 1	"t": 827339	"P": 1830.75	"F": 5158}
{"v": 1	"t": 827359	"P": 1834.75	"F": 5465}
{"v": 1	"t": 827379	"P": 1837.5	"F": 5156}
{"v": 1	"t": 827400	"P": 1853.25	"F": 5387	"C": 47.315	"D": 3137	"sn": 54091779688249	"file": "/data/device_log/data0000.out"}
{"v": 1	"t": 827420	"P": 1850.75	"F": 5543}
{"v": 1	"t": 827440	"P": 1859.25	"F": 5520}
{"v": 1	"t": 827460	"P": 1860.25	"F": 5384}
{"v": 1	"t": 827481	"P": 1865.5	"F": 5496}
{"v": 1	"t": 827501	"P": 1866.5	"F": 5504}
{"v": 1	"t": 827521	"P": 1872.75	"F": 5433}
{"v": 1	"t": 827542	"P": 1876.75	"F": 5679}
{"v": 1	"t": 827562	"P": 1868.25	"F": 5300}
{"v": 1	"t": 827582	"P": 1876.0	"F": 5214}
{"v": 1	"t": 827603	"P": 1872.5	"F": 5450}
{"v": 1	"t": 827623	"P": 1879.5	"F": 5477}
{"v": 1	"t": 827643	"P": 1883.75	"F": 5426}
{"v": 1	"t": 827664	"P": 1879.75	"F": 5515}
{"v": 1	"t": 827684	"P": 1882.0	"F": 5442}
{"v": 1	"t": 827705	"P": 1880.5	"F": 5627}
{"v": 1	"t": 827725	"P": 1880.0	"F": 5519}
{"v": 1	"t": 827745	"P": 1876.5	"F": 5303}
{"v": 1	"t": 827766	"P": 1878.25	"F": 5567}
{"v": 1	"t": 827786	"P": 1878.0	"F": 5222}
{"v": 1	"t": 827806	"P": 1880.25	"F": 5425}
{"v": 1	"t": 827826	"P": 1884.25	"F": 5395}
{"v": 1	"t": 827847	"P": 1882.75	"F": 5526}
{"v": 1	"t": 827867	"P": 1888.5	"F": 5311}
{"v": 1	"t": 827887	"P": 1882.75	"F": 5415}
{"v": 1	"t": 827908	"P": 1876.25	"F": 5364}
{"v": 1	"t": 827928	"P": 1885.75	"F": 5455}
{"v": 1	"t": 827948	"P": 1889.25	"F": 5468}
{"v": 1	"t": 827969	"P": 1885.0	"F": 5596}
{"v": 1	"t": 827989	"P": 1887.25	"F": 5444}
{"v": 1	"t": 828009	"P": 1884.0	"F": 5476}
{"v": 1	"t": 828030	"P": 1883.25	"F": 5203}
{"v": 1	"t": 828050	"P": 1891.5	"F": 5487}
{"v": 1	"t": 828070	"P": 1882.75	"F": 5550}
{"v": 1	"t": 828090	"P": 1879.75	"F": 5406}
{"v": 1	"t": 828111	"P": 1883.25	"F": 5316}
{"v": 1	"t": 828131	"P": 1884.0	"F": 5441}
{"v": 1	"t": 828151	"P": 1885.75	"F": 5604}
{"v": 1	"t": 828172	"P": 1866.0	"F": 5327}
{"v": 1	"t": 828192	"P": 1876.75	"F": 5246}
{"v": 1	"t": 828212	"P": 1871.75	"F": 5403}
{"v": 1	"t": 828233	"P": 1876.5	"F": 5369}
{"v": 1	"t": 828253	"P": 1877.75	"F": 5418}
{"v": 1	"t": 828274	"P": 1864.75	"F": 5511}
{"v": 1	"t": 828294	"P": 1866.75	"F": 5388}
{"v": 1	"t": 828314	"P": 1870.25	"F": 5466}
{"v": 1	"t": 828335	"P": 1869.75	"F": 5467}
{"v": 1	"t": 828355	"P": 1869.25	"F": 5401}
{"v": 1	"t": 828375	"P": 1870.5	"F": 5439}
{"v": 1	"t": 828396	"P": 1862.25	"F": 5461}
{"v": 1	"t": 828416	"P": 1869.75	"F": 5549	"C": 47.325	"D": 3137	"sn": 54091779688249	"file": "/data/device_log/data0000.out"}
{"v": 1	"t": 828436	"P": 1875.25	"F": 5433}
{"v": 1	"t": 828456	"P": 1874.25	"F": 5347}
{"v": 1	"t": 828477	"P": 1861.5	"F": 5283}
{"v": 1	"t": 828497	"P": 1864.75	"F": 5242}
{"v": 1	"t": 828517	"P": 1867.75	"F": 5528}
{"v": 1	"t": 828538	"P": 1867.25	"F": 5469}
{"v": 1	"t": 828558	"P": 1850.5	"F": 5256}
{"v": 1	"t": 828578	"P": 1850.0	"F": 5567}
{"v": 1	"t": 828599	"P": 1837.0	"F": 5442}
{"v": 1	"t": 828619	"P": 1833.75	"F": 5400}
{"v": 1	"t": 828639	"P": 1818.75	"F": 5486}
{"v": 1	"t": 828660	"P": 1813.25	"F": 5321}
{"v": 1	"t": 828680	"P": 1811.0	"F": 5618}
{"v": 1	"t": 828700	"P": 1794.5	"F": 5189}
{"v": 1	"t": 828721	"P": 1777.25	"F": 5569}
{"v": 1	"t": 828741	"P": 1783.0	"F": 5325}
{"v": 1	"t": 828761	"P": 1775.5	"F": 5477}
{"v": 1	"t": 828782	"P": 1770.25	"F": 5576}
{"v": 1	"t": 828802	"P": 1768.5	"F": 5531}
{"v": 1	"t": 828823	"P": 1767.0	"F": 5400}
{"v": 1	"t": 828843	"P": 1764.5	"F": 5510}
{"v": 1	"t": 828863	"P": 1765.75	"F": 5359}
{"v": 1	"t": 828883	"P": 1765.5	"F": 5431}
{"v": 1	"t": 828904	"P": 1757.75	"F": 5573}
{"v": 1	"t": 828924	"P": 1756.5	"F": 5429}
{"v": 1	"t": 828944	"P": 1752.75	"F": 5647}
{"v": 1	"t": 828965	"P": 1754.75	"F": 5409}
{"v": 1	"t": 828985	"P": 1759.75	"F": 5525}
{"v": 1	"t": 829005	"P": 1749.5	"F": 5557}
{"v": 1	"t": 829026	"P": 1760.25	"F": 5449}
{"v": 1	"t": 829046	"P": 1745.5	"F": 5497}
{"v": 1	"t": 829066	"P": 1757.0	"F": 5454}
{"v": 1	"t": 829086	"P": 1749.25	"F": 5504}
{"v": 1	"t": 829107	"P": 1741.5	"F": 5641}
{"v": 1	"t": 829127	"P": 1747.75	"F": 5536}
{"v": 1	"t": 829147	"P": 1748.0	"F": 5446}
{"v": 1	"t": 829168	"P": 1749.75	"F": 5495}
{"v": 1	"t": 829188	"P": 1753.0	"F": 5397}
{"v": 1	"t": 829208	"P": 1756.75	"F": 5406}
{"v": 1	"t": 829229	"P": 1761.0	"F": 5544}
{"v": 1	"t": 829249	"P": 1769.0	"F": 5237}
{"v": 1	"t": 829269	"P": 1780.0	"F": 5386}
{"v": 1	"t": 829290	"P": 1787.5	"F": 5343}
{"v": 1	"t": 829310	"P": 1806.0	"F": 5426}
{"v": 1	"t": 829330	"P": 1799.5	"F": 5428}
{"v": 1	"t": 829351	"P": 1806.25	"F": 5333}
{"v": 1	"t": 829371	"P": 1820.0	"F": 5303}
{"v": 1	"t": 829391	"P": 1823.25	"F": 5431}
{"v": 1	"t": 829412	"P": 1836.25	"F": 5526}
{"v": 1	"t": 829432	"P": 1834.75	"F": 5506	"C": 47.32	"D": 3137	"sn": 54091779688249	"file": "/data/device_log/data0000.out"}
{"v": 1	"t": 829453	"P": 1842.5	"F": 5391}
{"v": 1	"t": 829473	"P": 1835.0	"F": 5226}
{"v": 1	"t": 829494	"P": 1849.5	"F": 5153}
{"v": 1	"t": 829514	"P": 1845.0	"F": 5437}
{"v": 1	"t": 829535	"P": 1856.0	"F": 5389}
{"v": 1	"t": 829555	"P": 1848.5	"F": 5206}
{"v": 1	"t": 829576	"P": 1855.5	"F": 5639}
{"v": 1	"t": 829596	"P": 1861.5	"F": 5600}
{"v": 1	"t": 829616	"P": 1861.5	"F": 5264}
{"v": 1	"t": 829637	"P": 1858.0	"F": 5302}
{"v": 1	"t": 829657	"P": 1866.75	"F": 5417}
{"v": 1	"t": 829677	"P": 1862.0	"F": 5478}
{"v": 1	"t": 829697	"P": 1875.5	"F": 5466}
{"v": 1	"t": 829718	"P": 1868.5	"F": 5522}
{"v": 1	"t": 829738	"P": 1867.0	"F": 5540}
{"v": 1	"t": 829758	"P": 1875.5	"F": 5323}
{"v": 1	"t": 829779	"P": 1875.0	"F": 5671}
{"v": 1	"t": 829799	"P": 1872.0	"F": 5545}
{"v": 1	"t": 829819	"P": 1867.0	"F": 5396}
{"v": 1	"t": 829840	"P": 1873.75	"F": 5505}
{"v": 1	"t": 829860	"P": 1879.5	"F": 5369}
{"v": 1	"t": 829880	"P": 1885.5	"F": 5447}
{"v": 1	"t": 829900	"P": 1873.25	"F": 5256}
{"v": 1	"t": 829921	"P": 1877.5	"F": 5474}
{"v": 1	"t": 829941	"P": 1883.75	"F": 5628}
{"v": 1	"t": 829961	"P": 1874.0	"F": 5313}
{"v": 1	"t": 829982	"P": 1872.25	"F": 5488}
{"v": 1	"t": 830002	"P": 1868.25	"F": 5330}
{"v": 1	"t": 830022	"P": 1878.75	"F": 5410}
{"v": 1	"t": 830043	"P": 1875.5	"F": 5493}
{"v": 1	"t": 830063	"P": 1874.25	"F": 5535}
{"v": 1	"t": 830084	"P": 1880.5	"F": 5604}
{"v": 1	"t": 830104	"P": 1870.0	"F": 5473}
{"v": 1	"t": 830124	"P": 1884.25	"F": 5310}
{"v": 1	"t": 830145	"P": 1867.5	"F": 5450}
{"v": 1	"t": 830165	"P": 1876.25	"F": 5447}
{"v": 1	"t": 830185	"P": 1872.25	"F": 5445}
{"v": 1	"t": 830206	"P": 1874.0	"F": 5573}
{"v": 1	"t": 830226	"P": 1875.0	"F": 5544}
{"v": 1	"t": 830246	"P": 1881.25	"F": 5347}
{"v": 1	"t": 830267	"P": 1870.25	"F": 5404}
{"v": 1	"t": 830287	"P": 1872.5	"F": 5705}
{"v": 1	"t": 830307	"P": 1872.25	"F": 5462}
{"v": 1	"t": 830328	"P": 1872.0	"F": 5344}
{"v": 1	"t": 830348	"P": 1874.5	"F": 5683}
{"v": 1	"t": 830368	"P": 1871.5	"F": 5484}
{"v": 1	"t": 830388	"P": 1875.25	"F": 5562}
{"v": 1	"t": 830409	"P": 1866.0	"F": 5489}
{"v": 1	"t": 830429	"P": 1869.5	"F": 5543}
{"v": 1	"t": 830449	"P": 1861.25	"F": 5444	"C": 47.335	"D": 3137	"sn": 54091779688249	"file": "/data/device_log/data0000.out"}
{"v": 1	"t": 830470	"P": 1865.5	"F": 5345}
{"v": 1	"t": 830490	"P": 1873.0	"F": 5440}
{"v": 1	"t": 830510	"P": 1872.75	"F": 5411}
{"v": 1	"t": 830531	"P": 1862.0	"F": 5245}
{"v": 1	"t": 830551	"P": 1869.5	"F": 5562}
{"v": 1	"t": 830571	"P": 1862.75	"F": 5463}
{"v": 1	"t": 830592	"P": 1865.5	"F": 5457}
{"v": 1	"t": 830612	"P": 1854.75	"F": 5457}
{"v": 1	"t": 830632	"P": 1866.0	"F": 5524}
{"v": 1	"t": 830653	"P": 1857.0	"F": 5479}
{"v": 1	"t": 830673	"P": 1874.25	"F": 5301}
{"v": 1	"t": 830694	"P": 1872.5	"F": 5540}
{"v": 1	"t": 830714	"P": 1865.5	"F": 5354}
{"v": 1	"t": 830734	"P": 1867.75	"F": 5333}
{"v": 1	"t": 830755	"P": 1860.25	"F": 5354}
{"v": 1	"t": 830775	"P": 1867.0	"F": 5354}
{"v": 1	"t": 830795	"P": 1856.0	"F": 5467}
{"v": 1	"t": 830816	"P": 1850.0	"F": 5641}
{"v": 1	"t": 830836	"P": 1843.25	"F": 5478}
{"v": 1	"t": 830856	"P": 1847.75	"F": 5552}
{"v": 1	"t": 830876	"P": 1836.5	"F": 5379}
{"v": 1	"t": 830897	"P": 1828.5	"F": 5525}
{"v": 1	"t": 830917	"P": 1833.25	"F": 5585}
{"v": 1	"t": 830937	"P": 1823.75	"F": 5340}
{"v": 1	"t": 830958	"P": 1822.75	"F": 5604}
{"v": 1	"t": 830978	"P": 1806.25	"F": 5498}
{"v": 1	"t": 830998	"P": 1802.5	"F": 5515}
{"v": 1	"t": 831019	"P": 1802.0	"F": 5400}
{"v": 1	"t": 831039	"P": 1785.75	"F": 5432}
{"v": 1	"t": 831059	"P": 1781.5	"F": 5474}
{"v": 1	"t": 831079	"P": 1777.5	"F": 5425}
{"v": 1	"t": 831100	"P": 1774.5	"F": 5511}
{"v": 1	"t": 831120	"P": 1771.0	"F": 5467}
{"v": 1	"t": 831140	"P": 1761.75	"F": 5507}
{"v": 1	"t": 831161	"P": 1765.0	"F": 5427}
{"v": 1	"t": 831181	"P": 1768.5	"F": 5417}
{"v": 1	"t": 831201	"P": 1763.75	"F": 5402}
{"v": 1	"t": 831222	"P": 1757.0	"F": 5472}
{"v": 1	"t": 831242	"P": 1764.5	"F": 5339}
{"v": 1	"t": 831263	"P": 1751.0	"F": 5386}
{"v": 1	"t": 831283	"P": 1754.0	"F": 5496}
{"v": 1	"t": 831303	"P": 1751.0	"F": 5431}
{"v": 1	"t": 831324	"P": 1750.75	"F": 5454}
{"v": 1	"t": 831344	"P": 1752.0	"F": 5632}
{"v": 1	"t": 831364	"P": 1742.5	"F": 5310}
{"v": 1	"t": 831385	"P": 1747.0	"F": 5435}
{"v": 1	"t": 831405	"P": 1748.75	"F": 5513}
{"v": 1	"t": 831425	"P": 1743.5	"F": 5474}
{"v": 1	"t": 831446	"P": 1747.25	"F": 5336}
{"v": 1	"t": 831466	"P": 1751.25	"F": 5400	"C": 47.305	"D": 3137	"sn": 54091779688249	"file": "/data/device_log/data0000.out"}
{"v": 1	"t": 831486	"P": 1744.25	"F": 5572}
{"v": 1	"t": 831506	"P": 1752.75	"F": 5640}
{"v": 1	"t": 831527	"P": 1745.25	"F": 5444}
{"v": 1	"t": 831547	"P": 1758.5	"F": 5532}
{"v": 1	"t": 831567	"P": 1759.5	"F": 5306}
{"v": 1	"t": 831588	"P": 1748.25	"F": 5716}
{"v": 1	"t": 831608	"P": 1748.5	"F": 5424}
{"v": 1	"t": 831628	"P": 1759.75	"F": 5448}
{"v": 1	"t": 831649	"P": 1769.75	"F": 5539}
{"v": 1	"t": 831669	"P": 1769.0	"F": 5374}
{"v": 1	"t": 831689	"P": 1762.5	"F": 5202}
{"v": 1	"t": 831710	"P": 1770.75	"F": 5359}
{"v": 1	"t": 831730	"P": 1778.25	"F": 5336}
{"v": 1	"t": 831750	"P": 1775.25	"F": 5459}
{"v": 1	"t": 831771	"P": 1789.25	"F": 5417}
{"v": 1	"t": 831791	"P": 1804.5	"F": 5513}
{"v": 1	"t": 831811	"P": 1803.25	"F": 5359}
{"v": 1	"t": 831832	"P": 1821.25	"F": 5385}
{"v": 1	"t": 831852	"P": 1829.25	"F": 5241}
{"v": 1	"t": 831873	"P": 1825.5	"F": 5438}
{"v": 1	"t": 831893	"P": 1829.25	"F": 5597}
{"v": 1	"t": 831913	"P": 1832.75	"F": 5314}
{"v": 1	"t": 831934	"P": 1845.5	"F": 5468}
{"v": 1	"t": 831954	"P": 1836.0	"F": 5352}
{"v": 1	"t": 831974	"P": 1846.25	"F": 5548}
{"v": 1	"t": 831994	"P": 1851.0	"F": 5468}
{"v": 1	"t": 832015	"P": 1857.25	"F": 5611}
{"v": 1	"t": 832035	"P": 1854.25	"F": 5487}
{"v": 1	"t": 832055	"P": 1854.5	"F": 5489}
{"v": 1	"t": 832076	"P": 1864.0	"F": 5445}
{"v": 1	"t": 832096	"P": 1861.5	"F": 5287}
{"v": 1	"t": 832116	"P": 1868.0	"F": 5400}
{"v": 1	"t": 832137	"P": 1861.25	"F": 5409}
{"v": 1	"t": 832157	"P": 1863.5	"F": 5544}
{"v": 1	"t": 832177	"P": 1874.0	"F": 5335}
{"v": 1	"t": 832197	"P": 1863.5	"F": 5461}
{"v": 1	"t": 832218	"P": 1872.5	"F": 5489}
{"v": 1	"t": 832238	"P": 1860.75	"F": 5479}
{"v": 1	"t": 832258	"P": 1869.0	"F": 5543}
{"v": 1	"t": 832279	"P": 1865.75	"F": 5633}
{"v": 1	"t": 832299	"P": 1873.25	"F": 5405}
{"v": 1	"t": 832319	"P": 1863.75	"F": 5506}
{"v": 1	"t": 832340	"P": 1870.25	"F": 5369}
{"v": 1	"t": 832360	"P": 1876.0	"F": 5473}
{"v": 1	"t": 832381	"P": 1869.75	"F": 5603}
{"v": 1	"t": 832401	"P": 1871.75	"F": 5460}
{"v": 1	"t": 832421	"P": 1873.5	"F": 5363}
{"v": 1	"t": 832442	"P": 1868.0	"F": 5420}
{"v": 1	"t": 832462	"P": 1873.25	"F": 5421}
{"v": 1	"t": 832482	"P": 1873.5	"F": 5336	"C": 47.27	"D": 3137	"sn": 54091779688249	"file": "/data/device_log/data0000.out"}
{"v": 1	"t": 832503	"P": 1874.0	"F": 5542}
{"v": 1	"t": 832523	"P": 1866.75	"F": 5583}
{"v": 1	"t": 832543	"P": 1865.75	"F": 5408}
{"v": 1	"t": 832564	"P": 1872.75	"F": 5271}
{"v": 1	"t": 832584	"P": 1873.5	"F": 5470}
{"v": 1	"t": 832604	"P": 1862.5	"F": 5497}
{"v": 1	"t": 832624	"P": 1859.5	"F": 5436}
{"v": 1	"t": 832645	"P": 1865.75	"F": 5500}
{"v": 1	"t": 832665	"P": 1860.5	"F": 5485}
{"v": 1	"t": 832685	"P": 1858.0	"F": 5316}
{"v": 1	"t": 832706	"P": 1855.25	"F": 5533}
{"v": 1	"t": 832726	"P": 1859.25	"F": 5483}
{"v": 1	"t": 832746	"P": 1856.75	"F": 5509}
{"v": 1	"t": 832767	"P": 1851.25	"F": 5451}
{"v": 1	"t": 832787	"P": 1852.25	"F": 5505}
{"v": 1	"t": 832807	"P": 1863.25	"F": 5453}
{"v": 1	"t": 832828	"P": 1858.5	"F": 5411}
{"v": 1	"t": 832848	"P": 1852.75	"F": 5616}
{"v": 1	"t": 832868	"P": 1857.5	"F": 5424}
{"v": 1	"t": 832889	"P": 1859.0	"F": 5324}
{"v": 1	"t": 832909	"P": 1843.25	"F": 5635}
{"v": 1	"t": 832929	"P": 1846.75	"F": 5527}
{"v": 1	"t": 832950	"P": 1845.25	"F": 5502}
{"v": 1	"t": 832970	"P": 1841.25	"F": 5496}
{"v": 1	"t": 832991	"P": 1838.75	"F": 5537}
{"v": 1	"t": 833011	"P": 1838.0	"F": 5248}
{"v": 1	"t": 833032	"P": 1833.0	"F": 5594}
{"v": 1	"t": 833052	"P": 1832.75	"F": 5405}
{"v": 1	"t": 833073	"P": 1825.75	"F": 5394}
{"v": 1	"t": 833093	"P": 1812.5	"F": 5346}
{"v": 1	"t": 833114	"P": 1814.25	"F": 5530}
{"v": 1	"t": 833134	"P": 1804.5	"F": 5519}
{"v": 1	"t": 833154	"P": 1789.5	"F": 5466}
{"v": 1	"t": 833175	"P": 1796.25	"F": 5633}
{"v": 1	"t": 833195	"P": 1776.5	"F": 5488}
{"v": 1	"t": 833216	"P": 1772.5	"F": 5588}
{"v": 1	"t": 833236	"P": 1768.5	"F": 5529}
{"v": 1	"t": 833256	"P": 1771.25	"F": 5516}
{"v": 1	"t": 833276	"P": 1767.0	"F": 5488}
{"v": 1	"t": 833297	"P": 1758.0	"F": 5549}
{"v": 1	"t": 833317	"P": 1769.0	"F": 5378}
{"v": 1	"t": 833337	"P": 1762.75	"F": 5492}
{"v": 1	"t": 833358	"P": 1758.75	"F": 5550}
{"v": 1	"t": 833378	"P": 1757.5	"F": 5483}
{"v": 1	"t": 833398	"P": 1750.5	"F": 5370}
{"v": 1	"t": 833419	"P": 1757.5	"F": 5438}
{"v": 1	"t": 833439	"P": 1756.25	"F": 5557}
{"v": 1	"t": 833459	"P": 1749.25	"F": 5516}
{"v": 1	"t": 833479	"P": 1760.0	"F": 5461}
{"v": 1	"t": 833500	"P": 1754.25	"F": 5452	"C": 47.315	"D": 3137	"sn": 54091779688249	"file": "/data/device_log/data0000.out"}
{"v": 1	"t": 833520	"P": 1759.75	"F": 5587}
{"v": 1	"t": 833540	"P": 1748.75	"F": 5464}
{"v": 1	"t": 833561	"P": 1759.25	"F": 5518}
{"v": 1	"t": 833581	"P": 1757.5	"F": 5298}
{"v": 1	"t": 833601	"P": 1753.5	"F": 5468}
{"v": 1	"t": 833622	"P": 1747.5	"F": 5391}
{"v": 1	"t": 833642	"P": 1756.25	"F": 5638}
{"v": 1	"t": 833662	"P": 1764.5	"F": 5301}
{"v": 1	"t": 833683	"P": 1755.75	"F": 5553}
{"v": 1	"t": 833703	"P": 1760.0	"F": 5647}
{"v": 1	"t": 833723	"P": 1760.5	"F": 5571}
{"v": 1	"t": 833744	"P": 1768.25	"F": 5521}
{"v": 1	"t": 833764	"P": 1751.5	"F": 5479}
{"v": 1	"t": 833785	"P": 1761.25	"F": 5289}
{"v": 1	"t": 833805	"P": 1760.25	"F": 5393}
{"v": 1	"t": 833825	"P": 1753.5	"F": 5382}
{"v": 1	"t": 833845	"P": 1757.75	"F": 5473}
{"v": 1	"t": 833866	"P": 1764.0	"F": 5447}
{"v": 1	"t": 833886	"P": 1757.25	"F": 5233}
{"v": 1	"t": 833906	"P": 1766.5	"F": 5381}
{"v": 1	"t": 833927	"P": 1770.0	"F": 5467}
{"v": 1	"t": 833947	"P": 1765.5	"F": 5434}
{"v": 1	"t": 833967	"P": 1783.0	"F": 5519}
{"v": 1	"t": 833988	"P": 1779.75	"F": 5084}
{"v": 1	"t": 834008	"P": 1784.5	"F": 5444}
{"v": 1	"t": 834028	"P": 1789.25	"F": 5390}
{"v": 1	"t": 834049	"P": 1800.75	"F": 5598}
{"v": 1	"t": 834069	"P": 1814.5	"F": 5485}
{"v": 1	"t": 834089	"P": 1811.0	"F": 5153}
{"v": 1	"t": 834109	"P": 1823.5	"F": 5438}
{"v": 1	"t": 834130	"P": 1839.25	"F": 5394}
{"v": 1	"t": 834150	"P": 1835.0	"F": 5498}
{"v": 1	"t": 834170	"P": 1837.75	"F": 5344}
{"v": 1	"t": 834191	"P": 1846.25	"F": 5452}
{"v": 1	"t": 834211	"P": 1851.0	"F": 5365}
{"v": 1	"t": 834231	"P": 1854.25	"F": 5276}
{"v": 1	"t": 834252	"P": 1848.75	"F": 5508}
{"v": 1	"t": 834272	"P": 1865.25	"F": 5502}
{"v": 1	"t": 834293	"P": 1862.5	"F": 5480}
{"v": 1	"t": 834313	"P": 1872.75	"F": 5478}
{"v": 1	"t": 834333	"P": 1871.5	"F": 5465}
{"v": 1	"t": 834354	"P": 1869.75	"F": 5428}
{"v": 1	"t": 834374	"P": 1868.25	"F": 5355}
{"v": 1	"t": 834394	"P": 1867.5	"F": 5481}
{"v": 1	"t": 834415	"P": 1871.25	"F": 5477}
{"v": 1	"t": 834435	"P": 1879.0	"F": 5452}
{"v": 1	"t": 834455	"P": 1876.5	"F": 5431}
{"v": 1	"t": 834475	"P": 1870.75	"F": 5236}
{"v": 1	"t": 834496	"P": 1885.5	"F": 5366}
{"v": 1	"t": 834516	"P": 1886.25	"F": 5207	"C": 47.31	"D": 3137	"sn": 54091779688249	"file": "/data/device_log/data0000.out"}
{"v": 1	"t": 834536	"P": 1889.5	"F": 5475}
{"v": 1	"t": 834557	"P": 1879.75	"F": 5447}
{"v": 1	"t": 834577	"P": 1882.0	"F": 5316}
{"v": 1	"t": 834597	"P": 1881.25	"F": 5499}
{"v": 1	"t": 834618	"P": 1886.75	"F": 5413}
{"v": 1	"t": 834638	"P": 1886.5	"F": 5300}
{"v": 1	"t": 834658	"P": 1881.0	"F": 5329}
{"v": 1	"t": 834678	"P": 1891.5	"F": 5380}
{"v": 1	"t": 834699	"P": 1886.25	"F": 5463}
{"v": 1	"t": 834719	"P": 1881.75	"F": 5388}
{"v": 1	"t": 834739	"P": 1889.75	"F": 5558}
{"v": 1	"t": 834760	"P": 1899.0	"F": 5467}
{"v": 1	"t": 834780	"P": 1898.75	"F": 5415}
{"v": 1	"t": 834800	"P": 1884.25	"F": 5475}
{"v": 1	"t": 834821	"P": 1890.25	"F": 5258}
{"v": 1	"t": 834841	"P": 1897.5	"F": 5417}
{"v": 1	"t": 834862	"P": 1882.75	"F": 5515}
{"v": 1	"t": 834882	"P": 1895.25	"F": 5516}
{"v": 1	"t": 834902	"P": 1877.25	"F": 5582}
{"v": 1	"t": 834923	"P": 1888.0	"F": 5249}
{"v": 1	"t": 834943	"P": 1880.25	"F": 5460}
{"v": 1	"t": 834963	"P": 1874.5	"F": 5256}
{"v": 1	"t": 834983	"P": 1891.5	"F": 5522}
{"v": 1	"t": 835004	"P": 1878.75	"F": 5159}
{"v": 1	"t": 835024	"P": 1881.5	"F": 5128}
{"v": 1	"t": 835044	"P": 1888.75	"F": 5326}
{"v": 1	"t": 835065	"P": 1889.5	"F": 5519}
{"v": 1	"t": 835085	"P": 1879.25	"F": 5349}
{"v": 1	"t": 835105	"P": 1881.0	"F": 5553}
{"v": 1	"t": 835126	"P": 1878.0	"F": 5456}
{"v": 1	"t": 835146	"P": 1871.75	"F": 5438}
{"v": 1	"t": 835166	"P": 1879.75	"F": 5560}
{"v": 1	"t": 835187	"P": 1880.25	"F": 5349}
{"v": 1	"t": 835207	"P": 1877.0	"F": 5432}
{"v": 1	"t": 835227	"P": 1885.5	"F": 5532}
{"v": 1	"t": 835247	"P": 1883.5	"F": 5566}
{"v": 1	"t": 835268	"P": 1880.25	"F": 5573}
{"v": 1	"t": 835288	"P": 1873.75	"F": 5259}
{"v": 1	"t": 835308	"P": 1886.75	"F": 5311}
{"v": 1	"t": 835329	"P": 1883.25	"F": 5498}
{"v": 1	"t": 835349	"P": 1871.75	"F": 5478}
{"v": 1	"t": 835370	"P": 1873.5	"F": 5436}
{"v": 1	"t": 835390	"P": 1879.75	"F": 5414}
{"v": 1	"t": 835410	"P": 1869.25	"F": 5359}
{"v": 1	"t": 835431	"P": 1881.5	"F": 5504}
{"v": 1	"t": 835451	"P": 1875.0	"F": 5411}
{"v": 1	"t": 835471	"P": 1876.0	"F": 5567}
{"v": 1	"t": 835492	"P": 1869.0	"F": 5434}
{"v": 1	"t": 835512	"P": 1880.5	"F": 5408}
{"v": 1	"t": 835532	"P": 1874.75	"F": 5374	"C": 47.31	"D": 3137	"sn": 54091779688249	"file": "/data/device_log/data0000.out"}
{"v": 1	"t": 835553	"P": 1873.0	"F": 5525}
{"v": 1	"t": 835573	"P": 1878.5	"F": 5415}
{"v": 1	"t": 835593	"P": 1875.75	"F": 5503}
{"v": 1	"t": 835613	"P": 1882.25	"F": 5534}
{"v": 1	"t": 835634	"P": 1869.5	"F": 5390}
{"v": 1	"t": 835654	"P": 1876.25	"F": 5553}
{"v": 1	"t": 835674	"P": 1867.25	"F": 5464}
{"v": 1	"t": 835695	"P": 1877.0	"F": 5629}
{"v": 1	"t": 835715	"P": 1870.25	"F": 5504}
{"v": 1	"t": 835735	"P": 1873.25	"F": 5316}
{"v": 1	"t": 835756	"P": 1868.75	"F": 5464}
{"v": 1	"t": 835776	"P": 1868.25	"F": 5562}
{"v": 1	"t": 835796	"P": 1872.25	"F": 5479}
{"v": 1	"t": 835817	"P": 1861.75	"F": 5260}
{"v": 1	"t": 835837	"P": 1857.0	"F": 5646}
{"v": 1	"t": 835857	"P": 1863.0	"F": 5404}
{"v": 1	"t": 835877	"P": 1864.0	"F": 5696}
{"v": 1	"t": 835898	"P": 1846.5	"F": 5494}
{"v": 1	"t": 835918	"P": 1846.0	"F": 5376}
{"v": 1	"t": 835939	"P": 1836.5	"F": 5513}
{"v": 1	"t": 835959	"P": 1828.75	"F": 5440}
{"v": 1	"t": 835979	"P": 1826.0	"F": 5420}
{"v": 1	"t": 836000	"P": 1834.75	"F": 5463}
{"v": 1	"t": 836020	"P": 1821.5	"F": 5576}
{"v": 1	"t": 836040	"P": 1809.5	"F": 5229}
{"v": 1	"t": 836061	"P": 1809.75	"F": 5366}
{"v": 1	"t": 836081	"P": 1799.75	"F": 5493}
{"v": 1	"t": 836101	"P": 1788.0	"F": 5479}
{"v": 1	"t": 836122	"P": 1795.0	"F": 5479}
{"v": 1	"t": 836142	"P": 1770.75	"F": 5338}
{"v": 1	"t": 836162	"P": 1777.0	"F": 5567}
{"v": 1	"t": 836182	"P": 1772.75	"F": 5481}
{"v": 1	"t": 836203	"P": 1778.75	"F": 5422}
{"v": 1	"t": 836223	"P": 1784.25	"F": 5335}
{"v": 1	"t": 836243	"P": 1791.75	"F": 5444}
{"v": 1	"t": 836264	"P": 1805.0	"F": 5416}
{"v": 1	"t": 836284	"P": 1798.0	"F": 5396}
{"v": 1	"t": 836304	"P": 1817.75	"F": 5611}
{"v": 1	"t": 836325	"P": 1823.75	"F": 5384}
{"v": 1	"t": 836345	"P": 1826.0	"F": 5455}
{"v": 1	"t": 836365	"P": 1829.25	"F": 5504}
{"v": 1	"t": 836386	"P": 1825.25	"F": 5366}
{"v": 1	"t": 836406	"P": 1834.75	"F": 5518}
{"v": 1	"t": 836426	"P": 1834.0	"F": 5494}
{"v": 1	"t": 836447	"P": 1833.5	"F": 5408}
{"v": 1	"t": 836467	"P": 1848.75	"F": 5424}
{"v": 1	"t": 836488	"P": 1847.0	"F": 5536}
{"v": 1	"t": 836508	"P": 1840.5	"F": 5510}
{"v": 1	"t": 836529	"P": 1848.75	"F": 5495}
{"v": 1	"t": 836549	"P": 1839.75	"F": 5331	"C": 47.305	"D": 3137	"sn": 54091779688249	"file": "/data/device_log/data0000.out"}
{"v": 1	"t": 836570	"P": 1847.25	"F": 5504}
{"v": 1	"t": 836590	"P": 1850.0	"F": 5483}
{"v": 1	"t": 836610	"P": 1851.25	"F": 5484}
{"v": 1	"t": 836631	"P": 1858.0	"F": 5278}
{"v": 1	"t": 836651	"P": 1854.75	"F": 5309}
{"v": 1	"t": 836671	"P": 1855.75	"F": 5458}
{"v": 1	"t": 836691	"P": 1858.75	"F": 5459}
{"v": 1	"t": 836712	"P": 1860.5	"F": 5527}
{"v": 1	"t": 836732	"P": 1855.5	"F": 5423}
{"v": 1	"t": 836752	"P": 1855.75	"F": 5330}
{"v": 1	"t": 836773	"P": 1868.75	"F": 5495}
{"v": 1	"t": 836793	"P": 1861.5	"F": 5498}
{"v": 1	"t": 836813	"P": 1865.25	"F": 5191}
{"v": 1	"t": 836834	"P": 1860.0	"F": 5532}
{"v": 1	"t": 836854	"P": 1861.0	"F": 5498}
{"v": 1	"t": 836874	"P": 1858.25	"F": 5479}
{"v": 1	"t": 836895	"P": 1869.25	"F": 5381}
{"v": 1	"t": 836915	"P": 1860.0	"F": 5441}
{"v": 1	"t": 836935	"P": 1867.5	"F": 5512}
{"v": 1	"t": 836955	"P": 1866.0	"F": 5554}
{"v": 1	"t": 836976	"P": 1868.0	"F": 5497}
{"v": 1	"t": 836996	"P": 1863.75	"F": 5363}
{"v": 1	"t": 837016	"P": 1859.75	"F": 5551}
{"v": 1	"t": 837037	"P": 1866.75	"F": 5468}
{"v": 1	"t": 837057	"P": 1869.5	"F": 5319}
{"v": 1	"t": 837077	"P": 1864.0	"F": 5404}
{"v": 1	"t": 837098	"P": 1870.25	"F": 5554}
{"v": 1	"t": 837118	"P": 1861.25	"F": 5237}
{"v": 1	"t": 837139	"P": 1875.75	"F": 5448}
{"v": 1	"t": 837159	"P": 1866.25	"F": 5267}
{"v": 1	"t": 837179	"P": 1866.25	"F": 5537}
{"v": 1	"t": 837200	"P": 1865.75	"F": 5416}
{"v": 1	"t": 837220	"P": 1866.5	"F": 5600}
{"v": 1	"t": 837240	"P": 1873.25	"F": 5334}
{"v": 1	"t": 837260	"P": 1866.25	"F": 5480}
{"v": 1	"t": 837281	"P": 1844.25	"F": 5574}
{"v": 1	"t": 837301	"P": 1852.25	"F": 5660}
{"v": 1	"t": 837321	"P": 1848.75	"F": 5561}
{"v": 1	"t": 837342	"P": 1840.5	"F": 5464}
{"v": 1	"t": 837362	"P": 1834.5	"F": 5509}
{"v": 1	"t": 837382	"P": 1828.75	"F": 5519}
{"v": 1	"t": 837403	"P": 1820.25	"F": 5423}
{"v": 1	"t": 837423	"P": 1799.0	"F": 5444}
{"v": 1	"t": 837443	"P": 1799.5	"F": 5468}
{"v": 1	"t": 837464	"P": 1784.75	"F": 5456}
{"v": 1	"t": 837484	"P": 1782.75	"F": 5587}
{"v": 1	"t": 837504	"P": 1775.0	"F": 5494}
{"v": 1	"t": 837524	"P": 1765.25	"F": 5319}
{"v": 1	"t": 837545	"P": 1755.5	"F": 5636}
{"v": 1	"t": 837565	"P": 1759.75	"F": 5559	"C": 47.315	"D": 3137	"sn": 54091779688249	"file": "/data/device_log/data0000.out"}
{"v": 1	"t": 837585	"P": 1756.25	"F": 5481}
{"v": 1	"t": 837606	"P": 1763.75	"F": 5456}
{"v": 1	"t": 837626	"P": 1762.25	"F": 5436}
{"v": 1	"t": 837646	"P": 1758.5	"F": 5580}
{"v": 1	"t": 837667	"P": 1750.25	"F": 5376}
{"v": 1	"t": 837687	"P": 1752.5	"F": 5678}
{"v": 1	"t": 837708	"P": 1753.75	"F": 5314}
{"v": 1	"t": 837728	"P": 1749.75	"F": 5517}
{"v": 1	"t": 837748	"P": 1750.5	"F": 5493}
{"v": 1	"t": 837769	"P": 1751.5	"F": 5454}
{"v": 1	"t": 837789	"P": 1749.0	"F": 5506}
{"v": 1	"t": 837809	"P": 1748.5	"F": 5408}
{"v": 1	"t": 837829	"P": 1742.5	"F": 5352}
{"v": 1	"t": 837850	"P": 1745.0	"F": 5479}
{"v": 1	"t": 837870	"P": 1744.5	"F": 5406}
{"v": 1	"t": 837890	"P": 1747.5	"F": 5460}
{"v": 1	"t": 837911	"P": 1752.75	"F": 5519}
{"v": 1	"t": 837931	"P": 1768.75	"F": 5537}
{"v": 1	"t": 837951	"P": 1778.0	"F": 5544}
{"v": 1	"t": 837972	"P": 1777.75	"F": 5441}
{"v": 1	"t": 837992	"P": 1783.0	"F": 5485}
{"v": 1	"t": 838012	"P": 1802.5	"F": 5364}
{"v": 1	"t": 838032	"P": 1812.0	"F": 5277}
{"v": 1	"t": 838053	"P": 1817.25	"F": 5395}
{"v": 1	"t": 838073	"P": 1820.75	"F": 5272}
{"v": 1	"t": 838093	"P": 1830.75	"F": 5432}
{"v": 1	"t": 838114	"P": 1836.75	"F": 5533}
{"v": 1	"t": 838134	"P": 1835.75	"F": 5304}
{"v": 1	"t": 838154	"P": 1838.0	"F": 5376}
{"v": 1	"t": 838175	"P": 1849.5	"F": 5325}
{"v": 1	"t": 838195	"P": 1850.25	"F": 5532}
{"v": 1	"t": 838216	"P": 1854.75	"F": 5373}
{"v": 1	"t": 838236	"P": 1860.25	"F": 5273}
{"v": 1	"t": 838256	"P": 1863.75	"F": 5425}
{"v": 1	"t": 838277	"P": 1860.5	"F": 5594}
{"v": 1	"t": 838297	"P": 1861.75	"F": 5515}
{"v": 1	"t": 838317	"P": 1864.75	"F": 5385}
{"v": 1	"t": 838337	"P": 1871.75	"F": 5403}
{"v": 1	"t": 838358	"P": 1866.75	"F": 5530}
{"v": 1	"t": 838378	"P": 1871.75	"F": 5545}
{"v": 1	"t": 838398	"P": 1875.0	"F": 5463}
{"v": 1	"t": 838419	"P": 1876.75	"F": 5611}
{"v": 1	"t": 838439	"P": 1869.25	"F": 5383}
{"v": 1	"t": 838459	"P": 1874.75	"F": 5529}
{"v": 1	"t": 838480	"P": 1883.75	"F": 5431}
{"v": 1	"t": 838500	"P": 1876.0	"F": 5333}
{"v": 1	"t": 838520	"P": 1873.0	"F": 5403}
{"v": 1	"t": 838541	"P": 1876.25	"F": 5541}
{"v": 1	"t": 838561	"P": 1883.25	"F": 5414}
{"v": 1	"t": 838581	"P": 1877.5	"F": 5454	"C": 47.31	"D": 3137	"sn": 54091779688249	"file": "/data/device_log/data0000.out"}
{"v": 1	"t": 838602	"P": 1880.75	"F": 5468}
{"v": 1	"t": 838622	"P": 1877.75	"F": 5457}
{"v": 1	"t": 838642	"P": 1887.75	"F": 5533}
{"v": 1	"t": 838662	"P": 1876.25	"F": 5498}
{"v": 1	"t": 838683	"P": 1880.0	"F": 5519}
{"v": 1	"t": 838703	"P": 1884.5	"F": 5332}
{"v": 1	"t": 838724	"P": 1889.0	"F": 5604}
{"v": 1	"t": 838744	"P": 1885.25	"F": 5277}
{"v": 1	"t": 838765	"P": 1880.0	"F": 5440}
{"v": 1	"t": 838785	"P": 1879.75	"F": 5549}
{"v": 1	"t": 838805	"P": 1875.25	"F": 5506}
{"v": 1	"t": 838826	"P": 1886.25	"F": 5381}
{"v": 1	"t": 838846	"P": 1891.0	"F": 5523}
{"v": 1	"t": 838866	"P": 1877.0	"F": 5546}
{"v": 1	"t": 838886	"P": 1874.25	"F": 5597}
{"v": 1	"t": 838907	"P": 1877.25	"F": 5477}
{"v": 1	"t": 838927	"P": 1888.25	"F": 5299}
{"v": 1	"t": 838947	"P": 1886.0	"F": 5433}
{"v": 1	"t": 838968	"P": 1884.0	"F": 5423}
{"v": 1	"t": 838988	"P": 1885.0	"F": 5272}
{"v": 1	"t": 839008	"P": 1877.5	"F": 5382}
{"v": 1	"t": 839029	"P": 1881.25	"F": 5265}
{"v": 1	"t": 839049	"P": 1880.0	"F": 5512}
{"v": 1	"t": 839069	"P": 1883.5	"F": 5235}
{"v": 1	"t": 839089	"P": 1877.25	"F": 5316}
{"v": 1	"t": 839110	"P": 1883.0	"F": 5440}
{"v": 1	"t": 839130	"P": 1879.25	"F": 5429}
{"v": 1	"t": 839150	"P": 1882.25	"F": 5357}
{"v": 1	"t": 839171	"P": 1873.0	"F": 5545}
{"v": 1	"t": 839191	"P": 1871.5	"F": 5360}
{"v": 1	"t": 839211	"P": 1877.0	"F": 5427}
{"v": 1	"t": 839232	"P": 1886.0	"F": 5473}
{"v": 1	"t": 839252	"P": 1890.25	"F": 5507}
{"v": 1	"t": 839272	"P": 1881.25	"F": 5358}
{"v": 1	"t": 839293	"P": 1878.25	"F": 5537}
{"v": 1	"t": 839313	"P": 1876.75	"F": 5543}
{"v": 1	"t": 839334	"P": 1884.5	"F": 5350}
{"v": 1	"t": 839354	"P": 1883.75	"F": 5561}
{"v": 1	"t": 839374	"P": 1876.5	"F": 5494}
{"v": 1	"t": 839394	"P": 1880.75	"F": 5512}
{"v": 1	"t": 839415	"P": 1878.25	"F": 5321}
{"v": 1	"t": 839435	"P": 1886.75	"F": 5507}
{"v": 1	"t": 839455	"P": 1884.5	"F": 5306}
{"v": 1	"t": 839476	"P": 1876.25	"F": 5457}
{"v": 1	"t": 839496	"P": 1885.0	"F": 5394}
{"v": 1	"t": 839516	"P": 1888.5	"F": 5528}
{"v": 1	"t": 839537	"P": 1874.75	"F": 5406}
{"v": 1	"t": 839557	"P": 1879.5	"F": 5496}
{"v": 1	"t": 839577	"P": 1868.0	"F": 5359}
{"v": 1	"t": 839597	"P": 1864.5	"F": 5450	"C": 47.295	"D": 3137	"sn": 54091779688249	"file": "/data/device_log/data0000.out"}
{"v": 1	"t": 839618	"P": 1860.75	"F": 5475}
{"v": 1	"t": 839638	"P": 1856.25	"F": 5593}
{"v": 1	"t": 839658	"P": 1851.0	"F": 5516}
{"v": 1	"t": 839679	"P": 1834.75	"F": 5438}
{"v": 1	"t": 839699	"P": 1835.75	"F": 5642}
{"v": 1	"t": 839719	"P": 1815.0	"F": 5387}
{"v": 1	"t": 839740	"P": 1823.25	"F": 5581}
{"v": 1	"t": 839760	"P": 1805.75	"F": 5501}
{"v": 1	"t": 839780	"P": 1796.25	"F": 5506}
{"v": 1	"t": 839801	"P": 1787.25	"F": 5474}
{"v": 1	"t": 839821	"P": 1784.0	"F": 5446}
{"v": 1	"t": 839841	"P": 1766.25	"F": 5451}
{"v": 1	"t": 839862	"P": 1771.5	"F": 5654}
{"v": 1	"t": 839882	"P": 1773.0	"F": 5509}
{"v": 1	"t": 839903	"P": 1771.5	"F": 5442}
{"v": 1	"t": 839923	"P": 1768.75	"F": 5587}
{"v": 1	"t": 839944	"P": 1765.0	"F": 5303}
{"v": 1	"t": 839964	"P": 1762.75	"F": 5493}
{"v": 1	"t": 839985	"P": 1761.5	"F": 5573}
{"v": 1	"t": 840005	"P": 1758.5	"F": 5667}
{"v": 1	"t": 840026	"P": 1755.75	"F": 5399}
{"v": 1	"t": 840046	"P": 1763.5	"F": 5438}
{"v": 1	"t": 840066	"P": 1761.75	"F": 5479}
{"v": 1	"t": 840087	"P": 1751.0	"F": 5469}
{"v": 1	"t": 840107	"P": 1761.0	"F": 5509}
{"v": 1	"t": 840128	"P": 1760.5	"F": 5415}
{"v": 1	"t": 840148	"P": 1759.75	"F": 5466}
{"v": 1	"t": 840168	"P": 1755.75	"F": 5419}
{"v": 1	"t": 840189	"P": 1758.75	"F": 5368}
{"v": 1	"t": 840209	"P": 1754.0	"F": 5453}
{"v": 1	"t": 840229	"P": 1768.75	"F": 5411}
{"v": 1	"t": 840250	"P": 1786.75	"F": 5431}
{"v": 1	"t": 840270	"P": 1801.5	"F": 5610}
{"v": 1	"t": 840290	"P": 1800.0	"F": 5381}
{"v": 1	"t": 840311	"P": 1810.0	"F": 5239}
{"v": 1	"t": 840331	"P": 1822.75	"F": 5277}
{"v": 1	"t": 840351	"P": 1833.75	"F": 5258}
{"v": 1	"t": 840371	"P": 1831.75	"F": 5519}
{"v": 1	"t": 840392	"P": 1836.5	"F": 5433}
{"v": 1	"t": 840412	"P": 1841.5	"F": 5404}
{"v": 1	"t": 840432	"P": 1856.25	"F": 5480}
{"v": 1	"t": 840453	"P": 1849.5	"F": 5289}
{"v": 1	"t": 840473	"P": 1856.0	"F": 5458}
{"v": 1	"t": 840493	"P": 1855.75	"F": 5510}
{"v": 1	"t": 840514	"P": 1862.5	"F": 5627}
{"v": 1	"t": 840534	"P": 1870.0	"F": 5464}
{"v": 1	"t": 840554	"P": 1864.5	"F": 5603}
{"v": 1	"t": 840575	"P": 1865.75	"F": 5495}
{"v": 1	"t": 840595	"P": 1867.25	"F": 5471}
{"v": 1	"t": 840615	"P": 1875.5	"F": 5285	"C": 47.335	"D": 3137	"sn": 54091779688249	"file": "/data/device_log/data0000.out"}
{"v": 1	"t": 840636	"P": 1874.75	"F": 5426}
{"v": 1	"t": 840656	"P": 1873.5	"F": 5474}
{"v": 1	"t": 840677	"P": 1877.0	"F": 5494}
{"v": 1	"t": 840697	"P": 1870.5	"F": 5389}
{"v": 1	"t": 840717	"P": 1886.5	"F": 5520}
{"v": 1	"t": 840738	"P": 1880.5	"F": 5391}
{"v": 1	"t": 840758	"P": 1874.5	"F": 5338}
{"v": 1	"t": 840778	"P": 1872.0	"F": 5382}
{"v": 1	"t": 840798	"P": 1887.75	"F": 5372}
{"v": 1	"t": 840819	"P": 1886.0	"F": 5434}
{"v": 1	"t": 840839	"P": 1878.5	"F": 5447}
{"v": 1	"t": 840859	"P": 1885.5	"F": 5390}
{"v": 1	"t": 840880	"P": 1886.75	"F": 5407}
{"v": 1	"t": 840900	"P": 1878.0	"F": 5296}
{"v": 1	"t": 840920	"P": 1889.0	"F": 5384}
{"v": 1	"t": 840941	"P": 1885.75	"F": 5516}
{"v": 1	"t": 840961	"P": 1892.5	"F": 5467}
{"v": 1	"t": 840981	"P": 1891.25	"F": 5501}
{"v": 1	"t": 841002	"P": 1888.75	"F": 5530}
{"v": 1	"t": 841022	"P": 1882.5	"F": 5454}
{"v": 1	"t": 841042	"P": 1887.25	"F": 5554}
{"v": 1	"t": 841062	"P": 1887.0	"F": 5290}
{"v": 1	"t": 841083	"P": 1882.75	"F": 5452}
{"v": 1	"t": 841103	"P": 1880.25	"F": 5562}
{"v": 1	"t": 841123	"P": 1887.5	"F": 5417}
{"v": 1	"t": 841144	"P": 1884.0	"F": 5309}
{"v": 1	"t": 841164	"P": 1877.5	"F": 5538}
{"v": 1	"t": 841184	"P": 1879.75	"F": 5511}
{"v": 1	"t": 841205	"P": 1881.75	"F": 5282}
{"v": 1	"t": 841225	"P": 1884.5	"F": 5265}
{"v": 1	"t": 841246	"P": 1879.5	"F": 5363}
{"v": 1	"t": 841266	"P": 1872.5	"F": 5350}
{"v": 1	"t": 841286	"P": 1878.25	"F": 5501}
{"v": 1	"t": 841307	"P": 1867.0	"F": 5430}
{"v": 1	"t": 841327	"P": 1869.5	"F": 5488}
{"v": 1	"t": 841347	"P": 1874.75	"F": 5385}
{"v": 1	"t": 841367	"P": 1882.0	"F": 5478}
{"v": 1	"t": 841388	"P": 1866.5	"F": 5457}
{"v": 1	"t": 841408	"P": 1874.0	"F": 5222}
{"v": 1	"t": 841428	"P": 1872.75	"F": 5358}
{"v": 1	"t": 841449	"P": 1868.75	"F": 5530}
{"v": 1	"t": 841469	"P": 1862.5	"F": 5452}
{"v": 1	"t": 841489	"P": 1857.0	"F": 5398}
{"v": 1	"t": 841510	"P": 1857.25	"F": 5538}
{"v": 1	"t": 841530	"P": 1864.25	"F": 5393}
{"v": 1	"t": 841550	"P": 1852.0	"F": 5594}
{"v": 1	"t": 841570	"P": 1859.75	"F": 5403}
{"v": 1	"t": 841591	"P": 1853.75	"F": 5397}
{"v": 1	"t": 841611	"P": 1850.5	"F": 5525}
{"v": 1	"t": 841631	"P": 1842.5	"F": 5683	"C": 47.3	"D": 3137	"sn": 54091779688249	"file": "/data/device_log/data0000.out"}
{"v": 1	"t": 841652	"P": 1846.5	"F": 5515}
{"v": 1	"t": 841672	"P": 1842.25	"F": 5454}
{"v": 1	"t": 841692	"P": 1839.0	"F": 5384}
{"v": 1	"t": 841713	"P": 1838.25	"F": 5489}
{"v": 1	"t": 841733	"P": 1836.5	"F": 5500}
{"v": 1	"t": 841753	"P": 1830.0	"F": 5493}
{"v": 1	"t": 841774	"P": 1824.75	"F": 5334}
{"v": 1	"t": 841794	"P": 1823.25	"F": 5451}
{"v": 1	"t": 841815	"P": 1817.25	"F": 5402}
{"v": 1	"t": 841835	"P": 1819.0	"F": 5356}
{"v": 1	"t": 841855	"P": 1818.5	"F": 5422}
{"v": 1	"t": 841876	"P": 1808.5	"F": 5491}
{"v": 1	"t": 841896	"P": 1810.5	"F": 5373}
{"v": 1	"t": 841916	"P": 1804.0	"F": 5492}
{"v": 1	"t": 841936	"P": 1799.5	"F": 5463}
{"v": 1	"t": 841957	"P": 1791.25	"F": 5522}
{"v": 1	"t": 841977	"P": 1790.75	"F": 5442}
{"v": 1	"t": 841997	"P": 1779.0	"F": 5390}
{"v": 1	"t": 842018	"P": 1777.75	"F": 5516}
{"v": 1	"t": 842038	"P": 1780.0	"F": 5675}
{"v": 1	"t": 842058	"P": 1772.75	"F": 5517}
{"v": 1	"t": 842079	"P": 1768.25	"F": 5650}
{"v": 1	"t": 842099	"P": 1758.5	"F": 5430}
{"v": 1	"t": 842119	"P": 1762.5	"F": 5612}
{"v": 1	"t": 842139	"P": 1753.5	"F": 5496}
{"v": 1	"t": 842160	"P": 1745.25	"F": 5446}
{"v": 1	"t": 842180	"P": 1744.25	"F": 5581}
{"v": 1	"t": 842200	"P": 1741.25	"F": 5571}
{"v": 1	"t": 842221	"P": 1739.75	"F": 5515}
{"v": 1	"t": 842241	"P": 1741.75	"F": 5381}
{"v": 1	"t": 842261	"P": 1747.0	"F": 5493}
{"v": 1	"t": 842282	"P": 1737.0	"F": 5435}
{"v": 1	"t": 842302	"P": 1733.5	"F": 5348}
{"v": 1	"t": 842322	"P": 1737.0	"F": 5368}
{"v": 1	"t": 842343	"P": 1741.0	"F": 5541}
{"v": 1	"t": 842363	"P": 1749.25	"F": 5507}
{"v": 1	"t": 842384	"P": 1755.25	"F": 5622}
{"v": 1	"t": 842404	"P": 1746.0	"F": 5267}
{"v": 1	"t": 842424	"P": 1766.5	"F": 5302}
{"v": 1	"t": 842445	"P": 1775.75	"F": 5089}
{"v": 1	"t": 842465	"P": 1792.5	"F": 5543}
{"v": 1	"t": 842485	"P": 1802.25	"F": 5328}
{"v": 1	"t": 842505	"P": 1800.5	"F": 5556}
{"v": 1	"t": 842526	"P": 1815.25	"F": 5537}
{"v": 1	"t": 842546	"P": 1829.75	"F": 5356}
{"v": 1	"t": 842566	"P": 1824.25	"F": 5358}
{"v": 1	"t": 842587	"P": 1830.25	"F": 5384}
{"v": 1	"t": 842607	"P": 1835.75	"F": 5544}
{"v": 1	"t": 842627	"P": 1843.0	"F": 5518}
{"v": 1	"t": 842648	"P": 1852.5	"F": 5567	"C": 47.28	"D": 3137	"sn": 54091779688249	"file": "/data/device_log/data0000.out"}
{"v": 1	"t": 842668	"P": 1851.0	"F": 5335}
{"v": 1	"t": 842688	"P": 1854.0	"F": 5298}
{"v": 1	"t": 842709	"P": 1865.0	"F": 5361}
{"v": 1	"t": 842729	"P": 1867.25	"F": 5670}
{"v": 1	"t": 842749	"P": 1861.5	"F": 5394}
{"v": 1	"t": 842770	"P": 1876.5	"F": 5595}
{"v": 1	"t": 842790	"P": 1871.25	"F": 5447}
{"v": 1	"t": 842810	"P": 1882.75	"F": 5628}
{"v": 1	"t": 842830	"P": 1880.5	"F": 5178}
{"v": 1	"t": 842851	"P": 1882.25	"F": 5258}
{"v": 1	"t": 842871	"P": 1885.5	"F": 5270}
{"v": 1	"t": 842892	"P": 1890.25	"F": 5456}
{"v": 1	"t": 842912	"P": 1892.25	"F": 5331}
{"v": 1	"t": 842932	"P": 1899.0	"F": 5323}
{"v": 1	"t": 842953	"P": 1895.75	"F": 5288}
{"v": 1	"t": 842973	"P": 1891.0	"F": 5349}
{"v": 1	"t": 842993	"P": 1901.25	"F": 5525}
{"v": 1	"t": 843014	"P": 1904.0	"F": 5361}
{"v": 1	"t": 843034	"P": 1899.5	"F": 5575}
{"v": 1	"t": 843054	"P": 1897.0	"F": 5489}
{"v": 1	"t": 843075	"P": 1896.75	"F": 5521}
{"v": 1	"t": 843095	"P": 1908.75	"F": 5359}
{"v": 1	"t": 843115	"P": 1902.75	"F": 5537}
{"v": 1	"t": 843135	"P": 1903.25	"F": 5526}
{"v": 1	"t": 843156	"P": 1904.25	"F": 5393}
{"v": 1	"t": 843176	"P": 1912.75	"F": 5414}
{"v": 1	"t": 843196	"P": 1901.75	"F": 5381}
{"v": 1	"t": 843217	"P": 1903.0	"F": 5403}
{"v": 1	"t": 843237	"P": 1909.5	"F": 5295}
{"v": 1	"t": 843257	"P": 1912.0	"F": 5522}
{"v": 1	"t": 843278	"P": 1905.5	"F": 5369}
{"v": 1	"t": 843298	"P": 1907.75	"F": 5415}
{"v": 1	"t": 843318	"P": 1907.5	"F": 5567}
{"v": 1	"t": 843339	"P": 1900.75	"F": 5469}
{"v": 1	"t": 843359	"P": 1917.25	"F": 5321}
{"v": 1	"t": 843379	"P": 1907.0	"F": 5587}
{"v": 1	"t": 843399	"P": 1907.0	"F": 5346}
{"v": 1	"t": 843420	"P": 1912.5	"F": 5525}
{"v": 1	"t": 843440	"P": 1907.0	"F": 5602}
{"v": 1	"t": 843461	"P": 1907.75	"F": 5448}
{"v": 1	"t": 843481	"P": 1905.0	"F": 5470}
{"v": 1	"t": 843502	"P": 1899.25	"F": 5302}
{"v": 1	"t": 843522	"P": 1904.25	"F": 5313}
{"v": 1	"t": 843543	"P": 1908.5	"F": 5462}
{"v": 1	"t": 843563	"P": 1902.0	"F": 5524}
{"v": 1	"t": 843584	"P": 1897.25	"F": 5445}
{"v": 1	"t": 843604	"P": 1900.25	"F": 5532}
{"v": 1	"t": 843624	"P": 1905.5	"F": 5234}
{"v": 1	"t": 843645	"P": 1901.25	"F": 5305}
{"v": 1	"t": 843665	"P": 1889.25	"F": 5420	"C": 47.28	"D": 3137	"sn": 54091779688249	"file": "/data/device_log/data0000.out"}
{"v": 1	"t": 843686	"P": 1882.25	"F": 5462}
{"v": 1	"t": 843706	"P": 1890.0	"F": 5483}
{"v": 1	"t": 843726	"P": 1878.75	"F": 5657}
{"v": 1	"t": 843747	"P": 1866.75	"F": 5404}
{"v": 1	"t": 843767	"P": 1879.75	"F": 5498}
{"v": 1	"t": 843788	"P": 1872.75	"F": 5469}
{"v": 1	"t": 843808	"P": 1868.0	"F": 5466}
{"v": 1	"t": 843828	"P": 1867.25	"F": 5443}
{"v": 1	"t": 843849	"P": 1860.5	"F": 5470}
{"v": 1	"t": 843869	"P": 1864.75	"F": 5358}
{"v": 1	"t": 843889	"P": 1850.25	"F": 5364}
{"v": 1	"t": 843910	"P": 1851.5	"F": 5538}
{"v": 1	"t": 843930	"P": 1845.75	"F": 5427}
{"v": 1	"t": 843951	"P": 1829.25	"F": 5615}
{"v": 1	"t": 843971	"P": 1832.75	"F": 5608}
{"v": 1	"t": 843991	"P": 1828.75	"F": 5509}
{"v": 1	"t": 844012	"P": 1809.0	"F": 5408}
{"v": 1	"t": 844032	"P": 1814.25	"F": 5677}
{"v": 1	"t": 844052	"P": 1799.0	"F": 5330}
{"v": 1	"t": 844073	"P": 1795.0	"F": 5685}
{"v": 1	"t": 844093	"P": 1786.25	"F": 5237}
{"v": 1	"t": 844114	"P": 1786.25	"F": 5446}
{"v": 1	"t": 844134	"P": 1773.5	"F": 5349}
{"v": 1	"t": 844155	"P": 1763.75	"F": 5428}
{"v": 1	"t": 844175	"P": 1762.25	"F": 5602}
{"v": 1	"t": 844195	"P": 1756.5	"F": 5343}
{"v": 1	"t": 844216	"P": 1753.5	"F": 5704}
{"v": 1	"t": 844236	"P": 1752.75	"F": 5611}
{"v": 1	"t": 844256	"P": 1744.75	"F": 5563}
{"v": 1	"t": 844277	"P": 1742.25	"F": 5574}
{"v": 1	"t": 844297	"P": 1754.0	"F": 5361}
{"v": 1	"t": 844318	"P": 1754.75	"F": 5491}
{"v": 1	"t": 844338	"P": 1743.75	"F": 5602}
{"v": 1	"t": 844358	"P": 1745.25	"F": 5497}
{"v": 1	"t": 844379	"P": 1750.5	"F": 5449}
{"v": 1	"t": 844399	"P": 1760.75	"F": 5410}
{"v": 1	"t": 844419	"P": 1751.25	"F": 5408}
{"v": 1	"t": 844440	"P": 1767.0	"F": 5548}
{"v": 1	"t": 844460	"P": 1765.0	"F": 5313}
{"v": 1	"t": 844481	"P": 1773.5	"F": 5433}
{"v": 1	"t": 844501	"P": 1783.0	"F": 5398}
{"v": 1	"t": 844521	"P": 1795.5	"F": 5396}
{"v": 1	"t": 844542	"P": 1799.75	"F": 5467}
{"v": 1	"t": 844562	"P": 1815.25	"F": 5405}
{"v": 1	"t": 844582	"P": 1819.5	"F": 5251}
{"v": 1	"t": 844603	"P": 1823.25	"F": 5314}
{"v": 1	"t": 844623	"P": 1825.5	"F": 5326}
{"v": 1	"t": 844644	"P": 1842.5	"F": 5643}
{"v": 1	"t": 844664	"P": 1834.25	"F": 5627}
{"v": 1	"t": 844685	"P": 1852.75	"F": 5511	"C": 47.25	"D": 3137	"sn": 54091779688249	"file": "/data/device_log/data0000.out"}
{"v": 1	"t": 844705	"P": 1858.5	"F": 5338}
{"v": 1	"t": 844725	"P": 1858.0	"F": 5296}
{"v": 1	"t": 844746	"P": 1861.25	"F": 5239}
{"v": 1	"t": 844766	"P": 1867.75	"F": 5182}
{"v": 1	"t": 844786	"P": 1872.5	"F": 5276}
{"v": 1	"t": 844807	"P": 1869.25	"F": 5445}
{"v": 1	"t": 844827	"P": 1881.75	"F": 5429}
{"v": 1	"t": 844848	"P": 1881.25	"F": 5534}
{"v": 1	"t": 844868	"P": 1874.75	"F": 5416}
{"v": 1	"t": 844888	"P": 1884.0	"F": 5367}
{"v": 1	"t": 844909	"P": 1886.75	"F": 5583}
{"v": 1	"t": 844929	"P": 1889.0	"F": 5310}
{"v": 1	"t": 844949	"P": 1881.25	"F": 5540}
{"v": 1	"t": 844970	"P": 1889.25	"F": 5444}
{"v": 1	"t": 844990	"P": 1884.75	"F": 5516}
{"v": 1	"t": 845011	"P": 1882.75	"F": 5534}
{"v": 1	"t": 845031	"P": 1886.0	"F": 5368}
{"v": 1	"t": 845051	"P": 1891.0	"F": 5319}
{"v": 1	"t": 845072	"P": 1891.5	"F": 5439}
{"v": 1	"t": 845092	"P": 1885.25	"F": 5503}
{"v": 1	"t": 845112	"P": 1887.0	"F": 5457}
{"v": 1	"t": 845133	"P": 1879.5	"F": 5435}
{"v": 1	"t": 845153	"P": 1889.75	"F": 5531}
{"v": 1	"t": 845174	"P": 1896.25	"F": 5421}
{"v": 1	"t": 845194	"P": 1886.25	"F": 5436}
{"v": 1	"t": 845215	"P": 1895.75	"F": 5565}
{"v": 1	"t": 845235	"P": 1889.5	"F": 5297}
{"v": 1	"t": 845255	"P": 1891.75	"F": 5602}
{"v": 1	"t": 845276	"P": 1882.5	"F": 5467}
{"v": 1	"t": 845296	"P": 1891.75	"F": 5438}
{"v": 1	"t": 845316	"P": 1890.0	"F": 5680}
{"v": 1	"t": 845337	"P": 1885.5	"F": 5393}
{"v": 1	"t": 845357	"P": 1893.25	"F": 5513}
{"v": 1	"t": 845378	"P": 1891.5	"F": 5423}
{"v": 1	"t": 845398	"P": 1887.5	"F": 5303}
{"v": 1	"t": 845418	"P": 1893.5	"F": 5330}
{"v": 1	"t": 845439	"P": 1890.75	"F": 5553}
{"v": 1	"t": 845459	"P": 1895.75	"F": 5532}
{"v": 1	"t": 845479	"P": 1887.0	"F": 5309}
{"v": 1	"t": 845500	"P": 1894.0	"F": 5567}
{"v": 1	"t": 845520	"P": 1880.0	"F": 5427}
{"v": 1	"t": 845541	"P": 1884.25	"F": 5557}
{"v": 1	"t": 845561	"P": 1890.0	"F": 5380}
{"v": 1	"t": 845581	"P": 1892.75	"F": 5318}
{"v": 1	"t": 845602	"P": 1890.5	"F": 5438}
{"v": 1	"t": 845622	"P": 1891.5	"F": 5506}
{"v": 1	"t": 845643	"P": 1892.5	"F": 5425}
{"v": 1	"t": 845663	"P": 1892.25	"F": 5453}
{"v": 1	"t": 845683	"P": 1886.25	"F": 5551}
{"v": 1	"t": 845704	"P": 1886.0	"F": 5488	"C": 47.235	"D": 3137	"sn": 54091779688249	"file": "/data/device_log/data0000.out"}
{"v": 1	"t": 845724	"P": 1887.0	"F": 5367}
{"v": 1	"t": 845744	"P": 1890.0	"F": 5433}
{"v": 1	"t": 845765	"P": 1890.75	"F": 5591}
{"v": 1	"t": 845785	"P": 1879.0	"F": 5328}
{"v": 1	"t": 845806	"P": 1882.25	"F": 5470}
{"v": 1	"t": 845826	"P": 1885.0	"F": 5382}
{"v": 1	"t": 845846	"P": 1886.5	"F": 5355}
{"v": 1	"t": 845867	"P": 1876.5	"F": 5431}
{"v": 1	"t": 845887	"P": 1887.5	"F": 5276}
{"v": 1	"t": 845908	"P": 1886.25	"F": 5558}
{"v": 1	"t": 845928	"P": 1868.0	"F": 5436}
{"v": 1	"t": 845948	"P": 1868.5	"F": 5584}
{"v": 1	"t": 845969	"P": 1866.75	"F": 5363}
{"v": 1	"t": 845989	"P": 1863.75	"F": 5573}
{"v": 1	"t": 846009	"P": 1864.5	"F": 5387}
{"v": 1	"t": 846030	"P": 1853.0	"F": 5650}
{"v": 1	"t": 846050	"P": 1853.5	"F": 5397}
{"v": 1	"t": 846071	"P": 1844.0	"F": 5492}
{"v": 1	"t": 846091	"P": 1838.0	"F": 5417}
{"v": 1	"t": 846111	"P": 1813.75	"F": 5707}
{"v": 1	"t": 846132	"P": 1801.75	"F": 5552}
{"v": 1	"t": 846152	"P": 1802.75	"F": 5640}
{"v": 1	"t": 846173	"P": 1786.25	"F": 5685}
{"v": 1	"t": 846193	"P": 1763.25	"F": 5593}
{"v": 1	"t": 846216	"P": 1769.75	"F": 5669}
{"v": 1	"t": 846236	"P": 1761.25	"F": 5600}
{"v": 1	"t": 846256	"P": 1762.75	"F": 5576}
{"v": 1	"t": 846277	"P": 1759.5	"F": 5436}
{"v": 1	"t": 846297	"P": 1749.5	"F": 5523}
{"v": 1	"t": 846317	"P": 1747.5	"F": 5599}
{"v": 1	"t": 846338	"P": 1750.5	"F": 5605}
{"v": 1	"t": 846358	"P": 1738.75	"F": 5312}
{"v": 1	"t": 846379	"P": 1748.25	"F": 5637}
{"v": 1	"t": 846399	"P": 1746.0	"F": 5310}
{"v": 1	"t": 846419	"P": 1734.75	"F": 5411}
{"v": 1	"t": 846440	"P": 1746.25	"F": 5533}
{"v": 1	"t": 846460	"P": 1746.75	"F": 5473}
{"v": 1	"t": 846480	"P": 1737.75	"F": 5503}
{"v": 1	"t": 846501	"P": 1747.25	"F": 5310}
{"v": 1	"t": 846521	"P": 1758.25	"F": 5574}
{"v": 1	"t": 846541	"P": 1762.75	"F": 5273}
{"v": 1	"t": 846562	"P": 1762.75	"F": 5466}
{"v": 1	"t": 846582	"P": 1764.25	"F": 5570}
{"v": 1	"t": 846602	"P": 1781.75	"F": 5459}
{"v": 1	"t": 846622	"P": 1791.5	"F": 5293}
{"v": 1	"t": 846643	"P": 1801.25	"F": 5388}
{"v": 1	"t": 846663	"P": 1808.75	"F": 5492}
{"v": 1	"t": 846683	"P": 1805.0	"F": 5422}
{"v": 1	"t": 846704	"P": 1822.25	"F": 5306}
{"v": 1	"t": 846724	"P": 1823.5	"F": 5464	"C": 47.24	"D": 3137	"sn": 54091779688249	"file": "/data/device_log/data0000.out"}
{"v": 1	"t": 846744	"P": 1828.75	"F": 5287}
{"v": 1	"t": 846764	"P": 1843.5	"F": 5391}
{"v": 1	"t": 846785	"P": 1845.25	"F": 5271}
{"v": 1	"t": 846805	"P": 1847.25	"F": 5455}
{"v": 1	"t": 846825	"P": 1852.75	"F": 5525}
{"v": 1	"t": 846846	"P": 1855.25	"F": 5519}
{"v": 1	"t": 846866	"P": 1869.5	"F": 5430}
{"v": 1	"t": 846886	"P": 1864.0	"F": 5560}
{"v": 1	"t": 846906	"P": 1860.5	"F": 5522}
{"v": 1	"t": 846927	"P": 1863.0	"F": 5446}
{"v": 1	"t": 846947	"P": 1871.5	"F": 5464}
{"v": 1	"t": 846968	"P": 1872.0	"F": 5383}
{"v": 1	"t": 846988	"P": 1875.5	"F": 5616}
{"v": 1	"t": 847008	"P": 1871.25	"F": 5318}
{"v": 1	"t": 847028	"P": 1873.75	"F": 5476}
{"v": 1	"t": 847049	"P": 1875.0	"F": 5633}
{"v": 1	"t": 847069	"P": 1878.25	"F": 5430}
{"v": 1	"t": 847089	"P": 1867.5	"F": 5445}
{"v": 1	"t": 847110	"P": 1879.0	"F": 5580}
{"v": 1	"t": 847130	"P": 1874.75	"F": 5517}
{"v": 1	"t": 847150	"P": 1880.75	"F": 5373}
{"v": 1	"t": 847171	"P": 1873.75	"F": 5392}
{"v": 1	"t": 847191	"P": 1875.25	"F": 5402}
{"v": 1	"t": 847211	"P": 1877.75	"F": 5542}
{"v": 1	"t": 847232	"P": 1877.25	"F": 5452}
{"v": 1	"t": 847252	"P": 1879.0	"F": 5473}
{"v": 1	"t": 847272	"P": 1885.0	"F": 5578}
{"v": 1	"t": 847293	"P": 1877.25	"F": 5241}
{"v": 1	"t": 847313	"P": 1876.75	"F": 5453}
{"v": 1	"t": 847333	"P": 1875.0	"F": 5530}
{"v": 1	"t": 847353	"P": 1877.5	"F": 5382}
{"v": 1	"t": 847374	"P": 1876.5	"F": 5419}
{"v": 1	"t": 847394	"P": 1874.0	"F": 5278}
{"v": 1	"t": 847414	"P": 1881.0	"F": 5620}
{"v": 1	"t": 847435	"P": 1878.25	"F": 5282}
{"v": 1	"t": 847455	"P": 1879.25	"F": 5527}
{"v": 1	"t": 847475	"P": 1871.25	"F": 5395}
{"v": 1	"t": 847496	"P": 1879.25	"F": 5248}
{"v": 1	"t": 847516	"P": 1882.5	"F": 5490}
{"v": 1	"t": 847536	"P": 1876.5	"F": 5436}
{"v": 1	"t": 847556	"P": 1874.5	"F": 5522}
{"v": 1	"t": 847577	"P": 1874.75	"F": 5349}
{"v": 1	"t": 847597	"P": 1871.25	"F": 5551}
{"v": 1	"t": 847617	"P": 1874.0	"F": 5516}
{"v": 1	"t": 847638	"P": 1864.0	"F": 5445}
{"v": 1	"t": 847658	"P": 1867.25	"F": 5373}
{"v": 1	"t": 847678	"P": 1859.5	"F": 5364}
{"v": 1	"t": 847698	"P": 1863.5	"F": 5622}
{"v": 1	"t": 847719	"P": 1858.5	"F": 5276}
{"v": 1	"t": 847739	"P": 1857.75	"F": 5485	"C": 47.265	"D": 3137	"sn": 54091779688249	"file": "/data/device_log/data0000.out"}
{"v": 1	"t": 847759	"P": 1846.25	"F": 5450}
{"v": 1	"t": 847780	"P": 1846.5	"F": 5564}
{"v": 1	"t": 847800	"P": 1844.75	"F": 5432}
{"v": 1	"t": 847820	"P": 1834.5	"F": 5496}
{"v": 1	"t": 847840	"P": 1842.25	"F": 5329}
{"v": 1	"t": 847861	"P": 1832.0	"F": 5588}
{"v": 1	"t": 847881	"P": 1832.25	"F": 5290}
{"v": 1	"t": 847901	"P": 1827.25	"F": 5405}
{"v": 1	"t": 847922	"P": 1828.25	"F": 5605}
{"v": 1	"t": 847942	"P": 1818.75	"F": 5471}
{"v": 1	"t": 847962	"P": 1822.5	"F": 5298}
{"v": 1	"t": 847982	"P": 1818.0	"F": 5508}
{"v": 1	"t": 848003	"P": 1808.25	"F": 5239}
{"v": 1	"t": 848023	"P": 1805.25	"F": 5565}
{"v": 1	"t": 848043	"P": 1803.0	"F": 5307}
{"v": 1	"t": 848064	"P": 1792.25	"F": 5490}
{"v": 1	"t": 848084	"P": 1794.25	"F": 5488}
{"v": 1	"t": 848104	"P": 1793.25	"F": 5456}
{"v": 1	"t": 848124	"P": 1800.0	"F": 5502}
{"v": 1	"t": 848145	"P": 1797.75	"F": 5451}
{"v": 1	"t": 848165	"P": 1802.5	"F": 5522}
{"v": 1	"t": 848185	"P": 1806.0	"F": 5248}
{"v": 1	"t": 848206	"P": 1807.5	"F": 5538}
{"v": 1	"t": 848226	"P": 1811.0	"F": 5548}
{"v": 1	"t": 848246	"P": 1811.75	"F": 5494}
{"v": 1	"t": 848266	"P": 1811.5	"F": 5397}
{"v": 1	"t": 848287	"P": 1806.25	"F": 5394}
{"v": 1	"t": 848307	"P": 1805.0	"F": 5312}
{"v": 1	"t": 848327	"P": 1793.25	"F": 5555}
{"v": 1	"t": 848348	"P": 1801.75	"F": 5479}
{"v": 1	"t": 848368	"P": 1793.25	"F": 5487}
{"v": 1	"t": 848388	"P": 1783.0	"F": 5593}
{"v": 1	"t": 848408	"P": 1786.0	"F": 5387}
{"v": 1	"t": 848429	"P": 1789.0	"F": 5497}
{"v": 1	"t": 848449	"P": 1766.25	"F": 5531}
{"v": 1	"t": 848469	"P": 1762.5	"F": 5243}
{"v": 1	"t": 848489	"P": 1753.25	"F": 5360}
{"v": 1	"t": 848510	"P": 1760.25	"F": 5522}
{"v": 1	"t": 848530	"P": 1762.0	"F": 5460}
{"v": 1	"t": 848550	"P": 1760.5	"F": 5469}
{"v": 1	"t": 848571	"P": 1760.0	"F": 5444}
{"v": 1	"t": 848591	"P": 1760.75	"F": 5506}
{"v": 1	"t": 848611	"P": 1761.25	"F": 5492}
{"v": 1	"t": 848631	"P": 1745.0	"F": 5378}
{"v": 1	"t": 848652	"P": 1748.0	"F": 5380}
{"v": 1	"t": 848672	"P": 1745.75	"F": 5409}
{"v": 1	"t": 848692	"P": 1752.75	"F": 5456}
{"v": 1	"t": 848713	"P": 1745.25	"F": 5591}
{"v": 1	"t": 848733	"P": 1749.25	"F": 5505}
{"v": 1	"t": 848753	"P": 1755.75	"F": 5487	"C": 47.3	"D": 3137	"sn": 54091779688249	"file": "/data/device_log/data0000.out"}
{"v": 1	"t": 848774	"P": 1754.75	"F": 5535}
{"v": 1	"t": 848794	"P": 1761.0	"F": 5450}
{"v": 1	"t": 848814	"P": 1773.75	"F": 5486}
{"v": 1	"t": 848834	"P": 1764.75	"F": 5488}
{"v": 1	"t": 848855	"P": 1778.25	"F": 5299}
{"v": 1	"t": 848875	"P": 1783.25	"F": 5604}
{"v": 1	"t": 848895	"P": 1784.5	"F": 5432}
{"v": 1	"t": 848916	"P": 1791.5	"F": 5347}
{"v": 1	"t": 848936	"P": 1790.25	"F": 5146}
{"v": 1	"t": 848956	"P": 1809.75	"F": 5445}
{"v": 1	"t": 848976	"P": 1805.5	"F": 5511}
{"v": 1	"t": 848997	"P": 1818.5	"F": 5370}
{"v": 1	"t": 849017	"P": 1823.0	"F": 5368}
{"v": 1	"t": 849037	"P": 1834.75	"F": 5231}
{"v": 1	"t": 849058	"P": 1835.75	"F": 5438}
{"v": 1	"t": 849078	"P": 1836.5	"F": 5427}
{"v": 1	"t": 849098	"P": 1841.0	"F": 5329}
{"v": 1	"t": 849118	"P": 1854.5	"F": 5483}
{"v": 1	"t": 849139	"P": 1850.25	"F": 5652}
{"v": 1	"t": 849159	"P": 1862.5	"F": 5474}
{"v": 1	"t": 849179	"P": 1852.0	"F": 5385}
{"v": 1	"t": 849199	"P": 1862.75	"F": 5597}
{"v": 1	"t": 849220	"P": 1860.75	"F": 5202}
{"v": 1	"t": 849240	"P": 1868.25	"F": 5579}
{"v": 1	"t": 849260	"P": 1859.25	"F": 5407}
{"v": 1	"t": 849281	"P": 1859.75	"F": 5520}
{"v": 1	"t": 849301	"P": 1865.75	"F": 5570}
{"v": 1	"t": 849321	"P": 1864.0	"F": 5294}
{"v": 1	"t": 849341	"P": 1870.5	"F": 5520}
{"v": 1	"t": 849362	"P": 1857.75	"F": 5541}
{"v": 1	"t": 849382	"P": 1869.5	"F": 5410}
{"v": 1	"t": 849402	"P": 1856.5	"F": 5429}
{"v": 1	"t": 849423	"P": 1858.25	"F": 5527}
{"v": 1	"t": 849443	"P": 1855.5	"F": 5383}
{"v": 1	"t": 849463	"P": 1848.5	"F": 5446}
{"v": 1	"t": 849484	"P": 1863.25	"F": 5508}
{"v": 1	"t": 849504	"P": 1861.25	"F": 5484}
{"v": 1	"t": 849524	"P": 1853.25	"F": 5313}
{"v": 1	"t": 849544	"P": 1866.75	"F": 5283}
{"v": 1	"t": 849565	"P": 1862.0	"F": 5349}
{"v": 1	"t": 849585	"P": 1863.75	"F": 5366}
{"v": 1	"t": 849605	"P": 1866.25	"F": 5456}
{"v": 1	"t": 849626	"P": 1857.5	"F": 5434}
{"v": 1	"t": 849646	"P": 1863.0	"F": 5493}
{"v": 1	"t": 849666	"P": 1862.25	"F": 5508}
{"v": 1	"t": 849686	"P": 1858.25	"F": 5364}
{"v": 1	"t": 849707	"P": 1854.25	"F": 5409}
{"v": 1	"t": 849727	"P": 1861.0	"F": 5490}
{"v": 1	"t": 849747	"P": 1861.25	"F": 5581}
{"v": 1	"t": 849768	"P": 1852.0	"F": 5385	"C": 47.25	"D": 3137	"sn": 54091779688249	"file": "/data/device_log/data0000.out"}
{"v": 1	"t": 849788	"P": 1850.5	"F": 5441}
{"v": 1	"t": 849808	"P": 1855.5	"F": 5387}
{"v": 1	"t": 849828	"P": 1859.25	"F": 5595}
{"v": 1	"t": 849849	"P": 1852.25	"F": 5300}
{"v": 1	"t": 849869	"P": 1841.0	"F": 5657}
{"v": 1	"t": 849889	"P": 1831.75	"F": 5498}
{"v": 1	"t": 849909	"P": 1834.0	"F": 5605}
{"v": 1	"t": 849930	"P": 1830.75	"F": 5513}
{"v": 1	"t": 849950	"P": 1825.5	"F": 5460}
{"v": 1	"t": 849970	"P": 1833.0	"F": 5387}
{"v": 1	"t": 849991	"P": 1835.75	"F": 5274}
{"v": 1	"t": 850011	"P": 1832.75	"F": 5333}
{"v": 1	"t": 850031	"P": 1836.0	"F": 5332}
{"v": 1	"t": 850052	"P": 1816.75	"F": 5391}
{"v": 1	"t": 850072	"P": 1813.0	"F": 5660}
{"v": 1	"t": 850092	"P": 1804.75	"F": 5438}
{"v": 1	"t": 850112	"P": 1795.5	"F": 5412}
{"v": 1	"t": 850133	"P": 1785.75	"F": 5423}
{"v": 1	"t": 850153	"P": 1779.5	"F": 5528}
{"v": 1	"t": 850173	"P": 1774.5	"F": 5491}
{"v": 1	"t": 850194	"P": 1766.0	"F": 5409}
{"v": 1	"t": 850214	"P": 1763.5	"F": 5519}
{"v": 1	"t": 850234	"P": 1767.5	"F": 5529}
{"v": 1	"t": 850254	"P": 1759.25	"F": 5392}
{"v": 1	"t": 850275	"P": 1755.75	"F": 5442}
{"v": 1	"t": 850295	"P": 1761.5	"F": 5720}
{"v": 1	"t": 850315	"P": 1752.5	"F": 5375}
{"v": 1	"t": 850335	"P": 1735.75	"F": 5514}
{"v": 1	"t": 850356	"P": 1739.25	"F": 5502}
{"v": 1	"t": 850376	"P": 1736.75	"F": 5452}
{"v": 1	"t": 850396	"P": 1730.25	"F": 5602}
{"v": 1	"t": 850417	"P": 1725.5	"F": 5543}
{"v": 1	"t": 850437	"P": 1714.5	"F": 5434}
{"v": 1	"t": 850457	"P": 1728.5	"F": 5504}
{"v": 1	"t": 850477	"P": 1729.5	"F": 5457}
{"v": 1	"t": 850498	"P": 1723.5	"F": 5509}
{"v": 1	"t": 850518	"P": 1724.0	"F": 5464}
{"v": 1	"t": 850538	"P": 1728.75	"F": 5365}
{"v": 1	"t": 850559	"P": 1730.75	"F": 5408}
{"v": 1	"t": 850579	"P": 1729.0	"F": 5508}
{"v": 1	"t": 850599	"P": 1723.0	"F": 5551}
{"v": 1	"t": 850619	"P": 1727.25	"F": 5632}
{"v": 1	"t": 850640	"P": 1730.0	"F": 5498}
{"v": 1	"t": 850660	"P": 1723.75	"F": 5559}
{"v": 1	"t": 850680	"P": 1720.5	"F": 5648}
{"v": 1	"t": 850701	"P": 1723.75	"F": 5483}
{"v": 1	"t": 850721	"P": 1720.5	"F": 5485}
{"v": 1	"t": 850741	"P": 1719.25	"F": 5485}
{"v": 1	"t": 850761	"P": 1715.75	"F": 5359}
{"v": 1	"t": 850782	"P": 1720.0	"F": 5562	"C": 47.235	"D": 3137	"sn": 54091779688249	"file": "/data/device_log/data0000.out"}
{"v": 1	"t": 850802	"P": 1721.0	"F": 5564}
{"v": 1	"t": 850822	"P": 1721.25	"F": 5602}
{"v": 1	"t": 850843	"P": 1711.75	"F": 5544}
{"v": 1	"t": 850863	"P": 1724.75	"F": 5382}
{"v": 1	"t": 850883	"P": 1720.75	"F": 5406}
{"v": 1	"t": 850904	"P": 1729.5	"F": 5454}
{"v": 1	"t": 850924	"P": 1719.75	"F": 5566}
{"v": 1	"t": 850944	"P": 1716.75	"F": 5503}
{"v": 1	"t": 850965	"P": 1723.75	"F": 5447}
{"v": 1	"t": 850985	"P": 1721.75	"F": 5429}
{"v": 1	"t": 851005	"P": 1716.25	"F": 5551}
{"v": 1	"t": 851026	"P": 1719.0	"F": 5260}
{"v": 1	"t": 851046	"P": 1716.75	"F": 5395}
{"v": 1	"t": 851066	"P": 1713.0	"F": 5400}
{"v": 1	"t": 851087	"P": 1714.0	"F": 5393}
{"v": 1	"t": 851107	"P": 1723.75	"F": 5474}
{"v": 1	"t": 851127	"P": 1718.0	"F": 5601}
{"v": 1	"t": 851148	"P": 1713.25	"F": 5432}
{"v": 1	"t": 851168	"P": 1703.5	"F": 5499}
{"v": 1	"t": 851188	"P": 1719.5	"F": 5598}
{"v": 1	"t": 851208	"P": 1716.25	"F": 5462}
{"v": 1	"t": 851229	"P": 1705.75	"F": 5470}
{"v": 1	"t": 851249	"P": 1704.75	"F": 5251}
{"v": 1	"t": 851269	"P": 1714.5	"F": 5485}
{"v": 1	"t": 851290	"P": 1704.75	"F": 5306}
{"v": 1	"t": 851310	"P": 1715.25	"F": 5498}
{"v": 1	"t": 851330	"P": 1701.5	"F": 5425}
{"v": 1	"t": 851350	"P": 1705.75	"F": 5371}
{"v": 1	"t": 851371	"P": 1705.75	"F": 5545}
{"v": 1	"t": 851391	"P": 1704.75	"F": 5467}
{"v": 1	"t": 851411	"P": 1703.25	"F": 5570}
{"v": 1	"t": 851432	"P": 1697.75	"F": 5355}
{"v": 1	"t": 851452	"P": 1697.25	"F": 5544}
{"v": 1	"t": 851472	"P": 1703.5	"F": 5551}
{"v": 1	"t": 851492	"P": 1697.25	"F": 5532}
{"v": 1	"t": 851513	"P": 1693.5	"F": 5504}
{"v": 1	"t": 851533	"P": 1692.75	"F": 5347}
{"v": 1	"t": 851553	"P": 1697.25	"F": 5524}
{"v": 1	"t": 851574	"P": 1703.5	"F": 5374}
{"v": 1	"t": 851594	"P": 1692.5	"F": 5504}
{"v": 1	"t": 851614	"P": 1701.0	"F": 5651}
{"v": 1	"t": 851634	"P": 1700.75	"F": 5626}
{"v": 1	"t": 851655	"P": 1707.5	"F": 5426}
{"v": 1	"t": 851675	"P": 1699.5	"F": 5449}
{"v": 1	"t": 851695	"P": 1697.25	"F": 5472}
{"v": 1	"t": 851716	"P": 1691.75	"F": 5529}
{"v": 1	"t": 851736	"P": 1708.75	"F": 5431}
{"v": 1	"t": 851756	"P": 1694.0	"F": 5471}
{"v": 1	"t": 851776	"P": 1699.75	"F": 5640}
{"v": 1	"t": 851797	"P": 1688.5	"F": 5485	"C": 47.225	"D": 3137	"sn": 54091779688249	"file": "/data/device_log/data0000.out"}
{"v": 1	"t": 851817	"P": 1691.75	"F": 5521}
{"v": 1	"t": 851837	"P": 1696.75	"F": 5507}
{"v": 1	"t": 851858	"P": 1699.0	"F": 5425}
{"v": 1	"t": 851878	"P": 1691.75	"F": 5327}
{"v": 1	"t": 851898	"P": 1698.5	"F": 5736}
{"v": 1	"t": 851918	"P": 1694.5	"F": 5248}
{"v": 1	"t": 851939	"P": 1697.0	"F": 5510}
{"v": 1	"t": 851959	"P": 1697.25	"F": 5446}
{"v": 1	"t": 851979	"P": 1692.75	"F": 5545}
{"v": 1	"t": 852000	"P": 1694.25	"F": 5492}
{"v": 1	"t": 852020	"P": 1703.0	"F": 5571}
{"v": 1	"t": 852040	"P": 1693.5	"F": 5560}
{"v": 1	"t": 852060	"P": 1695.0	"F": 5385}
{"v": 1	"t": 852081	"P": 1695.5	"F": 5439}
{"v": 1	"t": 852101	"P": 1708.5	"F": 5603}
{"v": 1	"t": 852121	"P": 1693.75	"F": 5403}
{"v": 1	"t": 852142	"P": 1693.5	"F": 5423}
{"v": 1	"t": 852162	"P": 1693.25	"F": 5336}
{"v": 1	"t": 852182	"P": 1708.75	"F": 5350}
{"v": 1	"t": 852202	"P": 1700.0	"F": 5659}
{"v": 1	"t": 852223	"P": 1699.25	"F": 5598}
{"v": 1	"t": 852243	"P": 1689.0	"F": 5361}
{"v": 1	"t": 852263	"P": 1694.5	"F": 5423}
{"v": 1	"t": 852284	"P": 1698.75	"F": 5380}
{"v": 1	"t": 852304	"P": 1697.25	"F": 5496}
{"v": 1	"t": 852324	"P": 1698.5	"F": 5501}
{"v": 1	"t": 852344	"P": 1699.75	"F": 5660}
{"v": 1	"t": 852365	"P": 1697.25	"F": 5367}
{"v": 1	"t": 852385	"P": 1698.5	"F": 5524}
{"v": 1	"t": 852405	"P": 1684.5	"F": 5442}
{"v": 1	"t": 852426	"P": 1696.25	"F": 5477}
{"v": 1	"t": 852446	"P": 1699.25	"F": 5502}
{"v": 1	"t": 852466	"P": 1690.75	"F": 5402}
{"v": 1	"t": 852486	"P": 1699.5	"F": 5580}
{"v": 1	"t": 852507	"P": 1695.0	"F": 5657}
{"v": 1	"t": 852527	"P": 1702.25	"F": 5516}
{"v": 1	"t": 852547	"P": 1692.5	"F": 5360}
{"v": 1	"t": 852568	"P": 1699.25	"F": 5464}
{"v": 1	"t": 852588	"P": 1702.5	"F": 5643}
{"v": 1	"t": 852608	"P": 1695.75	"F": 5434}
{"v": 1	"t": 852628	"P": 1699.5	"F": 5523}
{"v": 1	"t": 852649	"P": 1699.25	"F": 5467}
{"v": 1	"t": 852669	"P": 1694.0	"F": 5418}
{"v": 1	"t": 852689	"P": 1689.75	"F": 5641}
{"v": 1	"t": 852710	"P": 1701.5	"F": 5471}
{"v": 1	"t": 852730	"P": 1702.0	"F": 5662}
{"v": 1	"t": 852750	"P": 1700.0	"F": 5218}
{"v": 1	"t": 852770	"P": 1695.25	"F": 5374}
{"v": 1	"t": 852791	"P": 1708.5	"F": 5441}
{"v": 1	"t": 852811	"P": 1699.75	"F": 5411	"C": 47.275	"D": 3137	"sn": 54091779688249	"file": "/data/device_log/data0000.out"}
{"v": 1	"t": 852831	"P": 1699.0	"F": 5433}
{"v": 1	"t": 852852	"P": 1697.75	"F": 5515}
{"v": 1	"t": 852872	"P": 1703.0	"F": 5393}
{"v": 1	"t": 852892	"P": 1696.0	"F": 5519}
{"v": 1	"t": 852912	"P": 1702.0	"F": 5452}
{"v": 1	"t": 852933	"P": 1698.5	"F": 5561}
{"v": 1	"t": 852953	"P": 1687.75	"F": 5441}
{"v": 1	"t": 852973	"P": 1702.25	"F": 5640}
{"v": 1	"t": 852994	"P": 1700.5	"F": 5499}
{"v": 1	"t": 853014	"P": 1699.25	"F": 5305}
{"v": 1	"t": 853034	"P": 1697.75	"F": 5622}
{"v": 1	"t": 853055	"P": 1695.5	"F": 5529}
{"v": 1	"t": 853075	"P": 1693.25	"F": 5559}
{"v": 1	"t": 853095	"P": 1697.75	"F": 5543}
{"v": 1	"t": 853116	"P": 1689.25	"F": 5514}
{"v": 1	"t": 853136	"P": 1697.25	"F": 5397}
{"v": 1	"t": 853156	"P": 1702.0	"F": 5423}
{"v": 1	"t": 853177	"P": 1689.0	"F": 5591}
{"v": 1	"t": 853197	"P": 1695.75	"F": 5368}
{"v": 1	"t": 853217	"P": 1691.0	"F": 5258}
{"v": 1	"t": 853238	"P": 1689.75	"F": 5486}
{"v": 1	"t": 853258	"P": 1696.25	"F": 5483}
{"v": 1	"t": 853279	"P": 1699.25	"F": 5466}
{"v": 1	"t": 853299	"P": 1693.0	"F": 5483}
{"v": 1	"t": 853319	"P": 1690.75	"F": 5354}
{"v": 1	"t": 853340	"P": 1690.5	"F": 5514}
{"v": 1	"t": 853360	"P": 1695.0	"F": 5485}
{"v": 1	"t": 853380	"P": 1698.0	"F": 5330}
{"v": 1	"t": 853401	"P": 1689.0	"F": 5554}
{"v": 1	"t": 853421	"P": 1699.25	"F": 5383}
{"v": 1	"t": 853442	"P": 1692.25	"F": 5222}
{"v": 1	"t": 853462	"P": 1690.75	"F": 5358}
{"v": 1	"t": 853482	"P": 1699.75	"F": 5408}
{"v": 1	"t": 853503	"P": 1692.0	"F": 5620}
{"v": 1	"t": 853523	"P": 1698.5	"F": 5562}
{"v": 1	"t": 853543	"P": 1699.25	"F": 5608}
{"v": 1	"t": 853564	"P": 1698.0	"F": 5475}
{"v": 1	"t": 853584	"P": 1692.75	"F": 5462}
{"v": 1	"t": 853604	"P": 1695.25	"F": 5391}
{"v": 1	"t": 853625	"P": 1697.0	"F": 5304}
{"v": 1	"t": 853645	"P": 1699.5	"F": 5436}
{"v": 1	"t": 853666	"P": 1697.0	"F": 5325}
{"v": 1	"t": 853686	"P": 1699.25	"F": 5626}
{"v": 1	"t": 853706	"P": 1696.75	"F": 5477}
{"v": 1	"t": 853727	"P": 1694.25	"F": 5382}
{"v": 1	"t": 853747	"P": 1689.75	"F": 5538}
{"v": 1	"t": 853767	"P": 1693.5	"F": 5503}
{"v": 1	"t": 853788	"P": 1688.25	"F": 5542}
{"v": 1	"t": 853808	"P": 1698.0	"F": 5308}
{"v": 1	"t": 853829	"P": 1698.75	"F": 5542	"C": 47.235	"D": 3137	"sn": 54091779688249	"file": "/data/device_log/data0000.out"}
{"v": 1	"t": 853849	"P": 1697.25	"F": 5425}
{"v": 1	"t": 853869	"P": 1694.25	"F": 5561}
{"v": 1	"t": 853890	"P": 1696.25	"F": 5606}
{"v": 1	"t": 853910	"P": 1689.25	"F": 5678}
{"v": 1	"t": 853930	"P": 1697.5	"F": 5366}
{"v": 1	"t": 853951	"P": 1686.25	"F": 5327}
{"v": 1	"t": 853971	"P": 1697.75	"F": 5494}
{"v": 1	"t": 853991	"P": 1693.0	"F": 5429}
{"v": 1	"t": 854012	"P": 1683.0	"F": 5362}
{"v": 1	"t": 854032	"P": 1702.0	"F": 5584}
{"v": 1	"t": 854053	"P": 1694.0	"F": 5354}
{"v": 1	"t": 854073	"P": 1690.75	"F": 5384}
{"v": 1	"t": 854093	"P": 1696.0	"F": 5515}
{"v": 1	"t": 854114	"P": 1696.25	"F": 5479}
{"v": 1	"t": 854134	"P": 1688.75	"F": 5305}
{"v": 1	"t": 854154	"P": 1692.25	"F": 5440}
{"v": 1	"t": 854175	"P": 1698.0	"F": 5412}
{"v": 1	"t": 854195	"P": 1697.0	"F": 5316}
{"v": 1	"t": 854215	"P": 1696.25	"F": 5627}
{"v": 1	"t": 854236	"P": 1690.0	"F": 5273}
{"v": 1	"t": 854256	"P": 1693.25	"F": 5576}
{"v": 1	"t": 854276	"P": 1681.0	"F": 5376}
{"v": 1	"t": 854297	"P": 1694.5	"F": 5454}
{"v": 1	"t": 854317	"P": 1696.75	"F": 5446}
{"v": 1	"t": 854338	"P": 1684.5	"F": 5574}
{"v": 1	"t": 854358	"P": 1701.25	"F": 5453}
{"v": 1	"t": 854378	"P": 1685.75	"F": 5429}
{"v": 1	"t": 854399	"P": 1694.25	"F": 5517}
{"v": 1	"t": 854419	"P": 1689.0	"F": 5418}
{"v": 1	"t": 854440	"P": 1696.0	"F": 5343}
{"v": 1	"t": 854460	"P": 1688.75	"F": 5359}
{"v": 1	"t": 854481	"P": 1694.0	"F": 5514}
{"v": 1	"t": 854501	"P": 1694.5	"F": 5531}
{"v": 1	"t": 854521	"P": 1700.75	"F": 5485}
{"v": 1	"t": 854542	"P": 1689.5	"F": 5467}
{"v": 1	"t": 854562	"P": 1688.0	"F": 5509}
{"v": 1	"t": 854582	"P": 1691.25	"F": 5400}
{"v": 1	"t": 854603	"P": 1687.75	"F": 5431}
{"v": 1	"t": 854623	"P": 1690.25	"F": 5434}
{"v": 1	"t": 854644	"P": 1701.0	"F": 5306}
{"v": 1	"t": 854664	"P": 1686.0	"F": 5437}
{"v": 1	"t": 854684	"P": 1687.25	"F": 5423}
{"v": 1	"t": 854705	"P": 1694.25	"F": 5515}
{"v": 1	"t": 854725	"P": 1684.25	"F": 5487}
{"v": 1	"t": 854746	"P": 1683.75	"F": 5259}
{"v": 1	"t": 854766	"P": 1699.0	"F": 5407}
{"v": 1	"t": 854786	"P": 1692.25	"F": 5479}
{"v": 1	"t": 854807	"P": 1689.5	"F": 5239}
{"v": 1	"t": 854827	"P": 1682.25	"F": 5402}
{"v": 1	"t": 854847	"P": 1691.5	"F": 5433	"C": 47.245	"D": 3137	"sn": 54091779688249	"file": "/data/device_log/data0000.out"}
{"v": 1	"t": 854868	"P": 1693.5	"F": 5382}
{"v": 1	"t": 854888	"P": 1691.75	"F": 5582}
{"v": 1	"t": 854908	"P": 1691.25	"F": 5476}
{"v": 1	"t": 854929	"P": 1690.75	"F": 5326}
{"v": 1	"t": 854949	"P": 1694.75	"F": 5496}
{"v": 1	"t": 854969	"P": 1689.25	"F": 5337}
{"v": 1	"t": 854990	"P": 1690.75	"F": 5443}
{"v": 1	"t": 855010	"P": 1687.5	"F": 5202}
{"v": 1	"t": 855031	"P": 1691.25	"F": 5547}
{"v": 1	"t": 855051	"P": 1693.5	"F": 5391}
{"v": 1	"t": 855071	"P": 1696.75	"F": 5385}
{"v": 1	"t": 855092	"P": 1691.75	"F": 5519}
{"v": 1	"t": 855112	"P": 1690.0	"F": 5355}
{"v": 1	"t": 855132	"P": 1695.5	"F": 5426}
{"v": 1	"t": 855153	"P": 1686.25	"F": 5508}
{"v": 1	"t": 855173	"P": 1690.25	"F": 5431}
{"v": 1	"t": 855194	"P": 1688.5	"F": 5407}
{"v": 1	"t": 855214	"P": 1688.5	"F": 5543}
{"v": 1	"t": 855234	"P": 1687.0	"F": 5509}
{"v": 1	"t": 855255	"P": 1690.25	"F": 5690}
{"v": 1	"t": 855275	"P": 1688.5	"F": 5551}
{"v": 1	"t": 855295	"P": 1690.0	"F": 5533}
{"v": 1	"t": 855316	"P": 1691.0	"F": 5344}
{"v": 1	"t": 855336	"P": 1689.25	"F": 5389}
{"v": 1	"t": 855357	"P": 1692.0	"F": 5505}
{"v": 1	"t": 855377	"P": 1693.5	"F": 5640}
{"v": 1	"t": 855397	"P": 1694.25	"F": 5501}
{"v": 1	"t": 855418	"P": 1685.25	"F": 5493}
{"v": 1	"t": 855438	"P": 1690.0	"F": 5474}
{"v": 1	"t": 855458	"P": 1689.5	"F": 5475}
{"v": 1	"t": 855479	"P": 1692.5	"F": 5530}
{"v": 1	"t": 855499	"P": 1698.0	"F": 5418}
{"v": 1	"t": 855519	"P": 1682.75	"F": 5264}
{"v": 1	"t": 855540	"P": 1699.0	"F": 5426}
{"v": 1	"t": 855560	"P": 1691.5	"F": 5531}
{"v": 1	"t": 855581	"P": 1690.75	"F": 5371}
{"v": 1	"t": 855601	"P": 1688.75	"F": 5580}
{"v": 1	"t": 855621	"P": 1692.75	"F": 5517}
{"v": 1	"t": 855642	"P": 1691.5	"F": 5470}
{"v": 1	"t": 855662	"P": 1686.25	"F": 5609}
{"v": 1	"t": 855682	"P": 1688.25	"F": 5571}
{"v": 1	"t": 855703	"P": 1695.75	"F": 5411}
{"v": 1	"t": 855723	"P": 1685.75	"F": 5584}
{"v": 1	"t": 855743	"P": 1698.25	"F": 5417}
{"v": 1	"t": 855764	"P": 1686.75	"F": 5408}
{"v": 1	"t": 855784	"P": 1698.0	"F": 5399}
{"v": 1	"t": 855805	"P": 1693.25	"F": 5334}
{"v": 1	"t": 855825	"P": 1688.5	"F": 5398}
{"v": 1	"t": 855845	"P": 1688.5	"F": 5494}
{"v": 1	"t": 855866	"P": 1684.5	"F": 5414	"C": 47.225	"D": 3137	"sn": 54091779688249	"file": "/data/device_log/data0000.out"}
{"v": 1	"t": 855886	"P": 1694.0	"F": 5257}
{"v": 1	"t": 855907	"P": 1689.25	"F": 5308}
{"v": 1	"t": 855927	"P": 1692.0	"F": 5411}
{"v": 1	"t": 855947	"P": 1700.0	"F": 5453}
{"v": 1	"t": 855968	"P": 1691.25	"F": 5643}
{"v": 1	"t": 855988	"P": 1689.0	"F": 5651}
{"v": 1	"t": 856008	"P": 1691.75	"F": 5393}
{"v": 1	"t": 856029	"P": 1692.25	"F": 5493}
{"v": 1	"t": 856049	"P": 1690.75	"F": 5604}
{"v": 1	"t": 856069	"P": 1677.5	"F": 5462}
{"v": 1	"t": 856090	"P": 1703.25	"F": 5552}
{"v": 1	"t": 856110	"P": 1691.75	"F": 5577}
{"v": 1	"t": 856131	"P": 1687.25	"F": 5509}
{"v": 1	"t": 856151	"P": 1688.25	"F": 5490}
{"v": 1	"t": 856171	"P": 1693.25	"F": 5308}
{"v": 1	"t": 856192	"P": 1694.75	"F": 5482}
{"v": 1	"t": 856212	"P": 1699.0	"F": 5552}
{"v": 1	"t": 856232	"P": 1697.0	"F": 5601}
{"v": 1	"t": 856253	"P": 1694.75	"F": 5486}
{"v": 1	"t": 856273	"P": 1692.5	"F": 5565}
{"v": 1	"t": 856293	"P": 1697.0	"F": 5605}
{"v": 1	"t": 856314	"P": 1690.0	"F": 5561}
{"v": 1	"t": 856334	"P": 1692.0	"F": 5420}
{"v": 1	"t": 856355	"P": 1701.5	"F": 5544}
{"v": 1	"t": 856375	"P": 1697.25	"F": 5504}
{"v": 1	"t": 856395	"P": 1696.0	"F": 5380}
{"v": 1	"t": 856416	"P": 1705.5	"F": 5622}
{"v": 1	"t": 856436	"P": 1696.25	"F": 5530}
{"v": 1	"t": 856457	"P": 1692.75	"F": 5598}
{"v": 1	"t": 856477	"P": 1690.5	"F": 5394}
{"v": 1	"t": 856497	"P": 1699.0	"F": 5510}
{"v": 1	"t": 856518	"P": 1688.75	"F": 5413}
{"v": 1	"t": 856538	"P": 1690.5	"F": 5470}
{"v": 1	"t": 856558	"P": 1694.5	"F": 5436}
{"v": 1	"t": 856579	"P": 1694.75	"F": 5528}
{"v": 1	"t": 856599	"P": 1692.25	"F": 5379}
{"v": 1	"t": 856620	"P": 1684.5	"F": 5569}
{"v": 1	"t": 856640	"P": 1695.0	"F": 5434}
{"v": 1	"t": 856660	"P": 1686.0	"F": 5472}
{"v": 1	"t": 856681	"P": 1694.5	"F": 5335}
{"v": 1	"t": 856701	"P": 1694.25	"F": 5453}
{"v": 1	"t": 856721	"P": 1687.75	"F": 5467}
{"v": 1	"t": 856742	"P": 1689.75	"F": 5409}
{"v": 1	"t": 856762	"P": 1701.0	"F": 5508}
{"v": 1	"t": 856783	"P": 1696.25	"F": 5435}
{"v": 1	"t": 856803	"P": 1697.5	"F": 5496}
{"v": 1	"t": 856823	"P": 1690.0	"F": 5575}
{"v": 1	"t": 856844	"P": 1689.75	"F": 5486}
{"v": 1	"t": 856864	"P": 1691.5	"F": 5292}
{"v": 1	"t": 856884	"P": 1694.25	"F": 5461	"C": 47.26	"D": 3137	"sn": 54091779688249	"file": "/data/device_log/data0000.out"}
{"v": 1	"t": 856905	"P": 1698.75	"F": 5409}
{"v": 1	"t": 856925	"P": 1694.5	"F": 5395}
{"v": 1	"t": 856945	"P": 1688.5	"F": 5505}
{"v": 1	"t": 856966	"P": 1692.0	"F": 5401}
{"v": 1	"t": 856986	"P": 1695.0	"F": 5457}
{"v": 1	"t": 857007	"P": 1686.5	"F": 5676}
{"v": 1	"t": 857027	"P": 1691.5	"F": 5479}
{"v": 1	"t": 857047	"P": 1696.75	"F": 5524}
{"v": 1	"t": 857068	"P": 1694.75	"F": 5339}
{"v": 1	"t": 857088	"P": 1685.5	"F": 5284}
{"v": 1	"t": 857109	"P": 1699.75	"F": 5502}
{"v": 1	"t": 857129	"P": 1690.5	"F": 5633}
{"v": 1	"t": 857149	"P": 1689.0	"F": 5408}
{"v": 1	"t": 857170	"P": 1695.0	"F": 5630}
{"v": 1	"t": 857190	"P": 1692.5	"F": 5406}
{"v": 1	"t": 857210	"P": 1684.25	"F": 5574}
{"v": 1	"t": 857231	"P": 1688.0	"F": 5310}
{"v": 1	"t": 857251	"P": 1694.0	"F": 5308}
{"v": 1	"t": 857271	"P": 1690.25	"F": 5282}
{"v": 1	"t": 857292	"P": 1688.5	"F": 5363}
{"v": 1	"t": 857312	"P": 1684.5	"F": 5572}
{"v": 1	"t": 857333	"P": 1693.5	"F": 5512}
{"v": 1	"t": 857353	"P": 1688.75	"F": 5505}
{"v": 1	"t": 857373	"P": 1693.25	"F": 5410}
{"v": 1	"t": 857394	"P": 1684.5	"F": 5690}
{"v": 1	"t": 857414	"P": 1685.25	"F": 5442}
{"v": 1	"t": 857434	"P": 1691.5	"F": 5381}
{"v": 1	"t": 857455	"P": 1696.25	"F": 5465}
{"v": 1	"t": 857475	"P": 1687.5	"F": 5546}
{"v": 1	"t": 857496	"P": 1693.75	"F": 5311}
{"v": 1	"t": 857516	"P": 1694.5	"F": 5356}
{"v": 1	"t": 857536	"P": 1688.0	"F": 5484}
{"v": 1	"t": 857557	"P": 1689.0	"F": 5409}
{"v": 1	"t": 857577	"P": 1692.0	"F": 5566}
{"v": 1	"t": 857598	"P": 1693.75	"F": 5447}
{"v": 1	"t": 857618	"P": 1695.25	"F": 5568}
{"v": 1	"t": 857639	"P": 1693.25	"F": 5532}
{"v": 1	"t": 857659	"P": 1691.0	"F": 5408}
{"v": 1	"t": 857680	"P": 1689.0	"F": 5380}
{"v": 1	"t": 857700	"P": 1694.5	"F": 5463}
{"v": 1	"t": 857720	"P": 1690.25	"F": 5412}
{"v": 1	"t": 857740	"P": 1687.0	"F": 5433}
{"v": 1	"t": 857761	"P": 1688.25	"F": 5448}
{"v": 1	"t": 857781	"P": 1704.0	"F": 5471}
{"v": 1	"t": 857801	"P": 1692.75	"F": 5378}
{"v": 1	"t": 857822	"P": 1689.0	"F": 5481}
{"v": 1	"t": 857842	"P": 1696.5	"F": 5384}
{"v": 1	"t": 857862	"P": 1693.0	"F": 5516}
{"v": 1	"t": 857883	"P": 1685.25	"F": 5358}
{"v": 1	"t": 857903	"P": 1689.75	"F": 5596	"C": 47.23	"D": 3137	"sn": 54091779688249	"file": "/data/device_log/data0000.out"}
{"v": 1	"t": 857923	"P": 1694.25	"F": 5532}
{"v": 1	"t": 857944	"P": 1694.0	"F": 5443}
{"v": 1	"t": 857964	"P": 1692.5	"F": 5370}
{"v": 1	"t": 857984	"P": 1687.5	"F": 5424}
{"v": 1	"t": 858004	"P": 1698.25	"F": 5347}
{"v": 1	"t": 858025	"P": 1696.0	"F": 5460}
{"v": 1	"t": 858045	"P": 1692.75	"F": 5561}
{"v": 1	"t": 858065	"P": 1689.5	"F": 5328}
{"v": 1	"t": 858086	"P": 1688.5	"F": 5538}
{"v": 1	"t": 858106	"P": 1702.5	"F": 5389}
{"v": 1	"t": 858126	"P": 1688.5	"F": 5363}
{"v": 1	"t": 858147	"P": 1691.75	"F": 5582}
{"v": 1	"t": 858167	"P": 1692.25	"F": 5336}
{"v": 1	"t": 858187	"P": 1691.75	"F": 5457}
{"v": 1	"t": 858208	"P": 1684.25	"F": 5572}
{"v": 1	"t": 858228	"P": 1695.75	"F": 5431}
{"v": 1	"t": 858249	"P": 1694.25	"F": 5505}
{"v": 1	"t": 858269	"P": 1680.75	"F": 5525}
{"v": 1	"t": 858289	"P": 1691.5	"F": 5454}
{"v": 1	"t": 858309	"P": 1699.25	"F": 5707}
{"v": 1	"t": 858330	"P": 1693.75	"F": 5519}
{"v": 1	"t": 858350	"P": 1692.5	"F": 5327}
{"v": 1	"t": 858370	"P": 1692.75	"F": 5526}
{"v": 1	"t": 858391	"P": 1691.0	"F": 5469}
{"v": 1	"t": 858411	"P": 1696.25	"F": 5603}
{"v": 1	"t": 858431	"P": 1693.75	"F": 5400}
{"v": 1	"t": 858452	"P": 1691.5	"F": 5495}
{"v": 1	"t": 858472	"P": 1693.5	"F": 5362}
{"v": 1	"t": 858492	"P": 1694.0	"F": 5511}
{"v": 1	"t": 858513	"P": 1691.0	"F": 5405}
{"v": 1	"t": 858533	"P": 1693.0	"F": 5470}
{"v": 1	"t": 858553	"P": 1688.75	"F": 5533}
{"v": 1	"t": 858574	"P": 1697.25	"F": 5346}
{"v": 1	"t": 858594	"P": 1699.0	"F": 5520}
{"v": 1	"t": 858614	"P": 1691.5	"F": 5279}
{"v": 1	"t": 858634	"P": 1692.75	"F": 5403}
{"v": 1	"t": 858655	"P": 1690.75	"F": 5571}
{"v": 1	"t": 858675	"P": 1686.5	"F": 5520}
{"v": 1	"t": 858695	"P": 1691.25	"F": 5427}
{"v": 1	"t": 858716	"P": 1687.5	"F": 5575}
{"v": 1	"t": 858736	"P": 1684.75	"F": 5521}
{"v": 1	"t": 858757	"P": 1691.5	"F": 5395}
{"v": 1	"t": 858777	"P": 1691.0	"F": 5330}
{"v": 1	"t": 858797	"P": 1699.25	"F": 5687}
{"v": 1	"t": 858818	"P": 1690.75	"F": 5469}
{"v": 1	"t": 858838	"P": 1687.5	"F": 5428}
{"v": 1	"t": 858858	"P": 1692.0	"F": 5397}
{"v": 1	"t": 858879	"P": 1696.0	"F": 5294}
{"v": 1	"t": 858899	"P": 1686.0	"F": 5394}
{"v": 1	"t": 858919	"P": 1699.0	"F": 5452	"C": 47.22	"D": 3137	"sn": 54091779688249	"file": "/data/device_log/data0000.out"}
{"v": 1	"t": 858940	"P": 1688.75	"F": 5414}
{"v": 1	"t": 858960	"P": 1694.25	"F": 5473}
{"v": 1	"t": 858980	"P": 1691.5	"F": 5658}
{"v": 1	"t": 859000	"P": 1694.5	"F": 5561}
{"v": 1	"t": 859021	"P": 1689.75	"F": 5360}
{"v": 1	"t": 859041	"P": 1702.25	"F": 5566}
{"v": 1	"t": 859061	"P": 1698.5	"F": 5553}
{"v": 1	"t": 859082	"P": 1689.75	"F": 5415}
{"v": 1	"t": 859102	"P": 1693.25	"F": 5493}
{"v": 1	"t": 859122	"P": 1697.5	"F": 5607}
{"v": 1	"t": 859143	"P": 1691.25	"F": 5488}
{"v": 1	"t": 859163	"P": 1696.25	"F": 5612}
{"v": 1	"t": 859183	"P": 1689.0	"F": 5545}
{"v": 1	"t": 859204	"P": 1688.5	"F": 5371}
{"v": 1	"t": 859224	"P": 1688.75	"F": 5650}
{"v": 1	"t": 859244	"P": 1690.5	"F": 5469}
{"v": 1	"t": 859265	"P": 1695.5	"F": 5566}
{"v": 1	"t": 859285	"P": 1695.5	"F": 5330}
{"v": 1	"t": 859305	"P": 1690.25	"F": 5599}
{"v": 1	"t": 859326	"P": 1689.0	"F": 5407}
{"v": 1	"t": 859346	"P": 1687.5	"F": 5407}
{"v": 1	"t": 859366	"P": 1696.75	"F": 5446}
{"v": 1	"t": 859387	"P": 1683.75	"F": 5487}
{"v": 1	"t": 859407	"P": 1691.25	"F": 5380}
{"v": 1	"t": 859427	"P": 1696.5	"F": 5371}
{"v": 1	"t": 859448	"P": 1694.25	"F": 5457}
{"v": 1	"t": 859468	"P": 1683.5	"F": 5595}
{"v": 1	"t": 859488	"P": 1692.0	"F": 5463}
{"v": 1	"t": 859509	"P": 1696.75	"F": 5208}
{"v": 1	"t": 859529	"P": 1692.75	"F": 5456}
{"v": 1	"t": 859549	"P": 1687.5	"F": 5646}
{"v": 1	"t": 859569	"P": 1684.75	"F": 5503}
{"v": 1	"t": 859590	"P": 1691.0	"F": 5632}
{"v": 1	"t": 859610	"P": 1699.0	"F": 5459}
{"v": 1	"t": 859630	"P": 1692.75	"F": 5470}
{"v": 1	"t": 859651	"P": 1689.25	"F": 5479}
{"v": 1	"t": 859671	"P": 1698.5	"F": 5482}
{"v": 1	"t": 859691	"P": 1691.0	"F": 5482}
{"v": 1	"t": 859712	"P": 1684.25	"F": 5306}
{"v": 1	"t": 859732	"P": 1688.75	"F": 5502}
{"v": 1	"t": 859752	"P": 1691.25	"F": 5433}
{"v": 1	"t": 859773	"P": 1690.5	"F": 5424}
{"v": 1	"t": 859793	"P": 1695.25	"F": 5497}
{"v": 1	"t": 859813	"P": 1684.75	"F": 5667}
{"v": 1	"t": 859834	"P": 1695.0	"F": 5581}
{"v": 1	"t": 859855	"P": 1691.25	"F": 5470}
{"v": 1	"t": 859875	"P": 1691.5	"F": 5475}
{"v": 1	"t": 859895	"P": 1694.75	"F": 5623}
{"v": 1	"t": 859916	"P": 1683.25	"F": 5507}
{"v": 1	"t": 859936	"P": 1703.5	"F": 5604	"C": 47.175	"D": 3137	"sn": 54091779688249	"file": "/data/device_log/data0000.out"}
{"v": 1	"t": 859956	"P": 1689.5	"F": 5508}
{"v": 1	"t": 859977	"P": 1691.0	"F": 5464}
{"v": 1	"t": 859997	"P": 1687.75	"F": 5537}
{"v": 1	"t": 860017	"P": 1698.5	"F": 5399}
{"v": 1	"t": 860037	"P": 1694.75	"F": 5527}
{"v": 1	"t": 860058	"P": 1685.0	"F": 5649}
{"v": 1	"t": 860078	"P": 1695.75	"F": 5377}
{"v": 1	"t": 860098	"P": 1696.75	"F": 5587}
{"v": 1	"t": 860119	"P": 1695.25	"F": 5396}
{"v": 1	"t": 860139	"P": 1691.0	"F": 5556}
{"v": 1	"t": 860159	"P": 1687.25	"F": 5380}
{"v": 1	"t": 860180	"P": 1694.5	"F": 5396}
{"v": 1	"t": 860200	"P": 1695.75	"F": 5358}
{"v": 1	"t": 860220	"P": 1688.75	"F": 5455}
{"v": 1	"t": 860241	"P": 1701.0	"F": 5494}
{"v": 1	"t": 860261	"P": 1691.75	"F": 5653}
{"v": 1	"t": 860281	"P": 1693.5	"F": 5562}
{"v": 1	"t": 860301	"P": 1689.25	"F": 5519}
{"v": 1	"t": 860322	"P": 1687.75	"F": 5439}
{"v": 1	"t": 860342	"P": 1700.5	"F": 5555}
{"v": 1	"t": 860362	"P": 1692.5	"F": 5539}
{"v": 1	"t": 860383	"P": 1684.75	"F": 5539}
{"v": 1	"t": 860403	"P": 1686.75	"F": 5309}
{"v": 1	"t": 860424	"P": 1692.5	"F": 5566}
{"v": 1	"t": 860444	"P": 1683.25	"F": 5487}
{"v": 1	"t": 860464	"P": 1701.75	"F": 5429}
{"v": 1	"t": 860485	"P": 1690.0	"F": 5512}
{"v": 1	"t": 860505	"P": 1692.25	"F": 5529}
{"v": 1	"t": 860525	"P": 1693.0	"F": 5464}
{"v": 1	"t": 860546	"P": 1693.25	"F": 5540}
{"v": 1	"t": 860566	"P": 1699.5	"F": 5471}
{"v": 1	"t": 860586	"P": 1691.25	"F": 5427}
{"v": 1	"t": 860607	"P": 1689.0	"F": 5537}
{"v": 1	"t": 860627	"P": 1687.25	"F": 5384}
{"v": 1	"t": 860647	"P": 1695.25	"F": 5539}
{"v": 1	"t": 860667	"P": 1689.0	"F": 5604}
{"v": 1	"t": 860688	"P": 1692.25	"F": 5437}
{"v": 1	"t": 860708	"P": 1697.0	"F": 5695}
{"v": 1	"t": 860728	"P": 1695.0	"F": 5553}
{"v": 1	"t": 860749	"P": 1692.0	"F": 5491}
{"v": 1	"t": 860769	"P": 1691.25	"F": 5326}
{"v": 1	"t": 860789	"P": 1693.5	"F": 5426}
{"v": 1	"t": 860810	"P": 1690.75	"F": 5518}
{"v": 1	"t": 860830	"P": 1701.25	"F": 5449}
{"v": 1	"t": 860850	"P": 1682.75	"F": 5422}
{"v": 1	"t": 860871	"P": 1694.25	"F": 5107}
{"v": 1	"t": 860891	"P": 1693.5	"F": 5508}
{"v": 1	"t": 860911	"P": 1693.5	"F": 5513}
{"v": 1	"t": 860932	"P": 1689.0	"F": 5538}
{"v": 1	"t": 860952	"P": 1689.75	"F": 5524	"C": 47.205	"D": 3137	"sn": 54091779688249	"file": "/data/device_log/data0000.out"}
{"v": 1	"t": 860972	"P": 1699.75	"F": 5600}
{"v": 1	"t": 860993	"P": 1686.25	"F": 5345}
{"v": 1	"t": 861013	"P": 1696.75	"F": 5600}
{"v": 1	"t": 861034	"P": 1692.75	"F": 5611}
{"v": 1	"t": 861054	"P": 1693.0	"F": 5419}
{"v": 1	"t": 861075	"P": 1694.75	"F": 5434}
{"v": 1	"t": 861095	"P": 1690.75	"F": 5428}
{"v": 1	"t": 861116	"P": 1692.75	"F": 5545}
{"v": 1	"t": 861136	"P": 1699.0	"F": 5495}
{"v": 1	"t": 861157	"P": 1689.25	"F": 5490}
{"v": 1	"t": 861177	"P": 1691.5	"F": 5571}
{"v": 1	"t": 861197	"P": 1694.25	"F": 5506}
{"v": 1	"t": 861218	"P": 1687.5	"F": 5363}
{"v": 1	"t": 861238	"P": 1691.25	"F": 5521}
{"v": 1	"t": 861258	"P": 1692.0	"F": 5490}
{"v": 1	"t": 861279	"P": 1689.0	"F": 5285}
{"v": 1	"t": 861299	"P": 1685.0	"F": 5357}
{"v": 1	"t": 861319	"P": 1691.25	"F": 5257}
{"v": 1	"t": 861340	"P": 1693.75	"F": 5455}
{"v": 1	"t": 861360	"P": 1684.25	"F": 5318}
{"v": 1	"t": 861380	"P": 1692.75	"F": 5325}
{"v": 1	"t": 861400	"P": 1697.0	"F": 5628}
{"v": 1	"t": 861421	"P": 1694.25	"F": 5310}
{"v": 1	"t": 861441	"P": 1685.5	"F": 5475}
{"v": 1	"t": 861461	"P": 1696.75	"F": 5525}
{"v": 1	"t": 861482	"P": 1690.25	"F": 5508}
{"v": 1	"t": 861502	"P": 1690.75	"F": 5471}
{"v": 1	"t": 861522	"P": 1701.75	"F": 5440}
{"v": 1	"t": 861543	"P": 1686.75	"F": 5454}
{"v": 1	"t": 861563	"P": 1686.75	"F": 5171}
{"v": 1	"t": 861583	"P": 1689.25	"F": 5592}
{"v": 1	"t": 861604	"P": 1693.5	"F": 5399}
{"v": 1	"t": 861624	"P": 1693.75	"F": 5535}
{"v": 1	"t": 861644	"P": 1682.5	"F": 5524}
{"v": 1	"t": 861665	"P": 1690.0	"F": 5511}
{"v": 1	"t": 861685	"P": 1691.75	"F": 5482}
{"v": 1	"t": 861705	"P": 1695.0	"F": 5309}
{"v": 1	"t": 861726	"P": 1680.5	"F": 5467}
{"v": 1	"t": 861746	"P": 1702.75	"F": 5372}
{"v": 1	"t": 861767	"P": 1693.25	"F": 5369}
{"v": 1	"t": 861787	"P": 1697.5	"F": 5673}
{"v": 1	"t": 861807	"P": 1690.0	"F": 5365}
{"v": 1	"t": 861827	"P": 1699.0	"F": 5511}
{"v": 1	"t": 861848	"P": 1681.5	"F": 5329}
{"v": 1	"t": 861868	"P": 1691.75	"F": 5369}
{"v": 1	"t": 861888	"P": 1690.0	"F": 5501}
{"v": 1	"t": 861909	"P": 1689.5	"F": 5407}
{"v": 1	"t": 861929	"P": 1690.0	"F": 5516}
{"v": 1	"t": 861949	"P": 1687.25	"F": 5583}
{"v": 1	"t": 861970	"P": 1702.0	"F": 5491	"C": 47.21	"D": 3137	"sn": 54091779688249	"file": "/data/device_log/data0000.out"}
{"v": 1	"t": 861990	"P": 1693.5	"F": 5488}
{"v": 1	"t": 862010	"P": 1697.5	"F": 5400}
{"v": 1	"t": 862031	"P": 1693.25	"F": 5423}
{"v": 1	"t": 862051	"P": 1693.0	"F": 5308}
{"v": 1	"t": 862071	"P": 1695.75	"F": 5473}
{"v": 1	"t": 862091	"P": 1686.25	"F": 5401}
{"v": 1	"t": 862112	"P": 1697.75	"F": 5406}
{"v": 1	"t": 862132	"P": 1682.0	"F": 5438}
{"v": 1	"t": 862152	"P": 1697.0	"F": 5492}
{"v": 1	"t": 862173	"P": 1689.5	"F": 5293}
{"v": 1	"t": 862193	"P": 1688.0	"F": 5513}
{"v": 1	"t": 862213	"P": 1685.25	"F": 5373}
{"v": 1	"t": 862234	"P": 1688.0	"F": 5570}
{"v": 1	"t": 862254	"P": 1690.5	"F": 5498}
{"v": 1	"t": 862275	"P": 1688.0	"F": 5520}
{"v": 1	"t": 862295	"P": 1692.75	"F": 5686}
{"v": 1	"t": 862316	"P": 1691.25	"F": 5577}
{"v": 1	"t": 862336	"P": 1698.75	"F": 5395}
{"v": 1	"t": 862356	"P": 1690.75	"F": 5687}
{"v": 1	"t": 862377	"P": 1687.0	"F": 5400}
{"v": 1	"t": 862397	"P": 1696.25	"F": 5438}
{"v": 1	"t": 862417	"P": 1692.25	"F": 5660}
{"v": 1	"t": 862437	"P": 1688.25	"F": 5546}
{"v": 1	"t": 862458	"P": 1688.5	"F": 5487}
{"v": 1	"t": 862478	"P": 1683.5	"F": 5350}
{"v": 1	"t": 862498	"P": 1694.5	"F": 5446}
{"v": 1	"t": 862519	"P": 1693.25	"F": 5505}
{"v": 1	"t": 862539	"P": 1688.0	"F": 5482}
{"v": 1	"t": 862559	"P": 1684.75	"F": 5469}
{"v": 1	"t": 862580	"P": 1697.75	"F": 5522}
{"v": 1	"t": 862600	"P": 1692.75	"F": 5591}
{"v": 1	"t": 862620	"P": 1692.0	"F": 5624}
{"v": 1	"t": 862641	"P": 1693.25	"F": 5352}
{"v": 1	"t": 862661	"P": 1689.25	"F": 5507}
{"v": 1	"t": 862681	"P": 1699.5	"F": 5584}
{"v": 1	"t": 862701	"P": 1689.25	"F": 5433}
{"v": 1	"t": 862722	"P": 1686.5	"F": 5482}
{"v": 1	"t": 862742	"P": 1695.0	"F": 5151}
{"v": 1	"t": 862762	"P": 1692.5	"F": 5366}
{"v": 1	"t": 862783	"P": 1695.25	"F": 5448}
{"v": 1	"t": 862803	"P": 1688.5	"F": 5543}
{"v": 1	"t": 862823	"P": 1691.5	"F": 5550}
{"v": 1	"t": 862844	"P": 1697.25	"F": 5632}
{"v": 1	"t": 862864	"P": 1696.75	"F": 5532}
{"v": 1	"t": 862885	"P": 1688.0	"F": 5410}
{"v": 1	"t": 862905	"P": 1701.0	"F": 5358}
{"v": 1	"t": 862925	"P": 1684.75	"F": 5218}
{"v": 1	"t": 862946	"P": 1687.5	"F": 5500}
{"v": 1	"t": 862966	"P": 1699.0	"F": 5572}
{"v": 1	"t": 862986	"P": 1691.5	"F": 5497	"C": 47.195	"D": 3137	"sn": 54091779688249	"file": "/data/device_log/data0000.out"}
{"v": 1	"t": 863006	"P": 1687.5	"F": 5503}
{"v": 1	"t": 863027	"P": 1690.5	"F": 5388}
{"v": 1	"t": 863047	"P": 1690.5	"F": 5433}
{"v": 1	"t": 863067	"P": 1702.75	"F": 5394}
{"v": 1	"t": 863088	"P": 1697.25	"F": 5543}
{"v": 1	"t": 863108	"P": 1688.25	"F": 5481}
{"v": 1	"t": 863128	"P": 1699.25	"F": 5574}
{"v": 1	"t": 863149	"P": 1698.0	"F": 5491}
{"v": 1	"t": 863169	"P": 1694.5	"F": 5493}
{"v": 1	"t": 863189	"P": 1692.75	"F": 5550}
{"v": 1	"t": 863209	"P": 1698.0	"F": 5406}
{"v": 1	"t": 863230	"P": 1682.5	"F": 5437}
{"v": 1	"t": 863250	"P": 1697.25	"F": 5492}
{"v": 1	"t": 863270	"P": 1697.25	"F": 5526}
{"v": 1	"t": 863291	"P": 1692.5	"F": 5660}
{"v": 1	"t": 863311	"P": 1692.0	"F": 5518}
{"v": 1	"t": 863331	"P": 1694.25	"F": 5552}
{"v": 1	"t": 863352	"P": 1693.25	"F": 5595}
{"v": 1	"t": 863372	"P": 1688.25	"F": 5284}
{"v": 1	"t": 863392	"P": 1697.0	"F": 5417}
{"v": 1	"t": 863413	"P": 1696.5	"F": 5532}
{"v": 1	"t": 863433	"P": 1696.75	"F": 5590}
{"v": 1	"t": 863454	"P": 1695.0	"F": 5487}
{"v": 1	"t": 863474	"P": 1695.0	"F": 5382}
{"v": 1	"t": 863494	"P": 1690.25	"F": 5365}
{"v": 1	"t": 863515	"P": 1685.5	"F": 5370}
{"v": 1	"t": 863535	"P": 1693.0	"F": 5595}
{"v": 1	"t": 863555	"P": 1688.75	"F": 5387}
{"v": 1	"t": 863575	"P": 1690.0	"F": 5489}
{"v": 1	"t": 863596	"P": 1698.75	"F": 5347}
{"v": 1	"t": 863616	"P": 1694.75	"F": 5493}
{"v": 1	"t": 863636	"P": 1698.75	"F": 5526}
{"v": 1	"t": 863657	"P": 1691.0	"F": 5490}
{"v": 1	"t": 863677	"P": 1689.75	"F": 5603}
{"v": 1	"t": 863697	"P": 1700.5	"F": 5652}
{"v": 1	"t": 863718	"P": 1691.75	"F": 5472}
{"v": 1	"t": 863738	"P": 1696.5	"F": 5568}
{"v": 1	"t": 863758	"P": 1692.0	"F": 5500}
{"v": 1	"t": 863778	"P": 1692.75	"F": 5593}
{"v": 1	"t": 863799	"P": 1692.5	"F": 5352}
{"v": 1	"t": 863819	"P": 1691.25	"F": 5530}
{"v": 1	"t": 863839	"P": 1691.25	"F": 5453}
{"v": 1	"t": 863860	"P": 1695.25	"F": 5494}
{"v": 1	"t": 863880	"P": 1698.25	"F": 5544}
{"v": 1	"t": 863900	"P": 1698.75	"F": 5569}
{"v": 1	"t": 863921	"P": 1685.5	"F": 5450}
{"v": 1	"t": 863941	"P": 1699.75	"F": 5622}
{"v": 1	"t": 863962	"P": 1693.75	"F": 5528}
{"v": 1	"t": 863982	"P": 1698.25	"F": 5502}
{"v": 1	"t": 864002	"P": 1690.0	"F": 5425	"C": 47.2	"D": 3137	"sn": 54091779688249	"file": "/data/device_log/data0000.out"}
{"v": 1	"t": 864023	"P": 1694.75	"F": 5359}
{"v": 1	"t": 864043	"P": 1687.75	"F": 5443}
{"v": 1	"t": 864063	"P": 1691.25	"F": 5558}
{"v": 1	"t": 864084	"P": 1696.0	"F": 5515}
{"v": 1	"t": 864104	"P": 1690.25	"F": 5311}
{"v": 1	"t": 864124	"P": 1697.0	"F": 5313}
{"v": 1	"t": 864144	"P": 1697.0	"F": 5403}
{"v": 1	"t": 864165	"P": 1697.75	"F": 5556}
{"v": 1	"t": 864185	"P": 1696.75	"F": 5338}
{"v": 1	"t": 864205	"P": 1684.0	"F": 5526}
{"v": 1	"t": 864226	"P": 1689.75	"F": 5570}
{"v": 1	"t": 864246	"P": 1695.75	"F": 5517}
{"v": 1	"t": 864266	"P": 1697.5	"F": 5373}
{"v": 1	"t": 864287	"P": 1684.25	"F": 5278}
{"v": 1	"t": 864307	"P": 1692.0	"F": 5345}
{"v": 1	"t": 864327	"P": 1695.75	"F": 5520}
{"v": 1	"t": 864348	"P": 1693.0	"F": 5539}
{"v": 1	"t": 864368	"P": 1684.5	"F": 5524}
{"v": 1	"t": 864388	"P": 1689.75	"F": 5285}
{"v": 1	"t": 864408	"P": 1694.25	"F": 5428}
{"v": 1	"t": 864429	"P": 1693.75	"F": 5438}
{"v": 1	"t": 864449	"P": 1692.75	"F": 5505}
{"v": 1	"t": 864469	"P": 1690.25	"F": 5442}
{"v": 1	"t": 864490	"P": 1697.75	"F": 5276}
{"v": 1	"t": 864510	"P": 1680.25	"F": 5367}
{"v": 1	"t": 864531	"P": 1685.5	"F": 5296}
{"v": 1	"t": 864551	"P": 1694.75	"F": 5555}
{"v": 1	"t": 864572	"P": 1685.0	"F": 5610}
{"v": 1	"t": 864592	"P": 1689.75	"F": 5498}
{"v": 1	"t": 864613	"P": 1696.75	"F": 5588}
{"v": 1	"t": 864633	"P": 1688.75	"F": 5345}
{"v": 1	"t": 864654	"P": 1696.0	"F": 5445}
{"v": 1	"t": 864674	"P": 1685.25	"F": 5528}
{"v": 1	"t": 864695	"P": 1696.0	"F": 5539}
{"v": 1	"t": 864715	"P": 1694.0	"F": 5446}
{"v": 1	"t": 864735	"P": 1695.75	"F": 5537}
{"v": 1	"t": 864755	"P": 1688.0	"F": 5343}
{"v": 1	"t": 864776	"P": 1699.75	"F": 5431}
{"v": 1	"t": 864796	"P": 1692.75	"F": 5409}
{"v": 1	"t": 864816	"P": 1691.25	"F": 5647}
{"v": 1	"t": 864837	"P": 1689.0	"F": 5591}
{"v": 1	"t": 864857	"P": 1696.5	"F": 5434}
{"v": 1	"t": 864877	"P": 1695.5	"F": 5541}
{"v": 1	"t": 864898	"P": 1690.0	"F": 5499}
{"v": 1	"t": 864918	"P": 1690.0	"F": 5455}
{"v": 1	"t": 864938	"P": 1690.75	"F": 5429}
{"v": 1	"t": 864959	"P": 1695.25	"F": 5573}
{"v": 1	"t": 864979	"P": 1693.0	"F": 5491}
{"v": 1	"t": 864999	"P": 1684.5	"F": 5511}
{"v": 1	"t": 865019	"P": 1684.75	"F": 5581	"C": 47.205	"D": 3137	"sn": 54091779688249	"file": "/data/device_log/data0000.out"}
{"v": 1	"t": 865040	"P": 1697.5	"F": 5441}
{"v": 1	"t": 865060	"P": 1691.0	"F": 5336}
{"v": 1	"t": 865080	"P": 1694.75	"F": 5431}
{"v": 1	"t": 865101	"P": 1693.75	"F": 5421}
{"v": 1	"t": 865121	"P": 1683.75	"F": 5336}
{"v": 1	"t": 865141	"P": 1694.5	"F": 5447}
{"v": 1	"t": 865162	"P": 1691.0	"F": 5567}
{"v": 1	"t": 865182	"P": 1688.75	"F": 5559}
{"v": 1	"t": 865203	"P": 1691.0	"F": 5599}
{"v": 1	"t": 865223	"P": 1691.5	"F": 5373}
{"v": 1	"t": 865243	"P": 1689.0	"F": 5381}
{"v": 1	"t": 865264	"P": 1699.5	"F": 5482}
{"v": 1	"t": 865284	"P": 1696.0	"F": 5633}
{"v": 1	"t": 865305	"P": 1686.75	"F": 5498}
{"v": 1	"t": 865325	"P": 1696.75	"F": 5643}
{"v": 1	"t": 865345	"P": 1678.75	"F": 5517}
{"v": 1	"t": 865366	"P": 1690.0	"F": 5613}
{"v": 1	"t": 865386	"P": 1687.0	"F": 5542}
{"v": 1	"t": 865406	"P": 1700.5	"F": 5494}
{"v": 1	"t": 865427	"P": 1679.75	"F": 5562}
{"v": 1	"t": 865447	"P": 1697.5	"F": 5297}
{"v": 1	"t": 865468	"P": 1691.25	"F": 5374}
{"v": 1	"t": 865488	"P": 1693.25	"F": 5433}
{"v": 1	"t": 865508	"P": 1689.5	"F": 5565}
{"v": 1	"t": 865529	"P": 1688.0	"F": 5361}
{"v": 1	"t": 865549	"P": 1693.25	"F": 5424}
{"v": 1	"t": 865569	"P": 1684.75	"F": 5427}
{"v": 1	"t": 865590	"P": 1699.75	"F": 5309}
{"v": 1	"t": 865610	"P": 1692.5	"F": 5410}
{"v": 1	"t": 865631	"P": 1691.25	"F": 5382}
{"v": 1	"t": 865651	"P": 1692.25	"F": 5514}
{"v": 1	"t": 865671	"P": 1692.0	"F": 5716}
{"v": 1	"t": 865692	"P": 1683.75	"F": 5371}
{"v": 1	"t": 865712	"P": 1694.0	"F": 5487}
{"v": 1	"t": 865733	"P": 1696.5	"F": 5460}
{"v": 1	"t": 865753	"P": 1696.0	"F": 5399}
{"v": 1	"t": 865773	"P": 1691.5	"F": 5378}
{"v": 1	"t": 865794	"P": 1693.25	"F": 5528}
{"v": 1	"t": 865814	"P": 1693.75	"F": 5646}
{"v": 1	"t": 865834	"P": 1694.25	"F": 5620}
{"v": 1	"t": 865855	"P": 1693.75	"F": 5431}
{"v": 1	"t": 865875	"P": 1700.5	"F": 5416}
{"v": 1	"t": 865895	"P": 1686.0	"F": 5466}
{"v": 1	"t": 865916	"P": 1688.75	"F": 5465}
{"v": 1	"t": 865936	"P": 1698.0	"F": 5470}
{"v": 1	"t": 865956	"P": 1693.25	"F": 5421}
{"v": 1	"t": 865976	"P": 1689.75	"F": 5573}
{"v": 1	"t": 865997	"P": 1696.25	"F": 5453}
{"v": 1	"t": 866017	"P": 1693.25	"F": 5453}
{"v": 1	"t": 866037	"P": 1694.5	"F": 5541	"C": 47.2	"D": 3137	"sn": 54091779688249	"file": "/data/device_log/data0000.out"}
{"v": 1	"t": 866058	"P": 1688.25	"F": 5388}
{"v": 1	"t": 866078	"P": 1694.5	"F": 5419}
{"v": 1	"t": 866098	"P": 1692.75	"F": 5541}
{"v": 1	"t": 866119	"P": 1700.5	"F": 5353}
{"v": 1	"t": 866139	"P": 1695.75	"F": 5482}
{"v": 1	"t": 866159	"P": 1682.75	"F": 5585}
{"v": 1	"t": 866180	"P": 1703.0	"F": 5652}
{"v": 1	"t": 866200	"P": 1693.75	"F": 5430}
{"v": 1	"t": 866220	"P": 1687.5	"F": 5527}
{"v": 1	"t": 866240	"P": 1695.5	"F": 5456}
{"v": 1	"t": 866261	"P": 1688.5	"F": 5340}
{"v": 1	"t": 866281	"P": 1690.25	"F": 5441}
{"v": 1	"t": 866302	"P": 1684.5	"F": 5413}
{"v": 1	"t": 866322	"P": 1697.75	"F": 5605}
{"v": 1	"t": 866342	"P": 1692.75	"F": 5308}
{"v": 1	"t": 866363	"P": 1690.5	"F": 5653}
{"v": 1	"t": 866383	"P": 1695.75	"F": 5446}
{"v": 1	"t": 866403	"P": 1695.25	"F": 5347}
{"v": 1	"t": 866424	"P": 1693.0	"F": 5548}
{"v": 1	"t": 866444	"P": 1699.0	"F": 5371}
{"v": 1	"t": 866464	"P": 1688.5	"F": 5538}
{"v": 1	"t": 866485	"P": 1696.0	"F": 5625}
{"v": 1	"t": 866505	"P": 1699.5	"F": 5290}
{"v": 1	"t": 866525	"P": 1687.25	"F": 5441}
{"v": 1	"t": 866546	"P": 1685.0	"F": 5450}
{"v": 1	"t": 866566	"P": 1692.5	"F": 5557}
{"v": 1	"t": 866586	"P": 1684.25	"F": 5427}
{"v": 1	"t": 866606	"P": 1688.75	"F": 5565}
{"v": 1	"t": 866627	"P": 1688.5	"F": 5496}
{"v": 1	"t": 866647	"P": 1691.25	"F": 5373}
{"v": 1	"t": 866667	"P": 1687.0	"F": 5501}
{"v": 1	"t": 866688	"P": 1686.0	"F": 5563}
{"v": 1	"t": 866708	"P": 1695.5	"F": 5541}
{"v": 1	"t": 866728	"P": 1693.75	"F": 5531}
{"v": 1	"t": 866749	"P": 1698.25	"F": 5683}
{"v": 1	"t": 866769	"P": 1694.0	"F": 5548}
{"v": 1	"t": 866789	"P": 1681.5	"F": 5463}
{"v": 1	"t": 866810	"P": 1696.75	"F": 5641}
{"v": 1	"t": 866830	"P": 1690.25	"F": 5556}
{"v": 1	"t": 866850	"P": 1696.25	"F": 5521}
{"v": 1	"t": 866871	"P": 1690.5	"F": 5543}
{"v": 1	"t": 866891	"P": 1687.5	"F": 5476}
{"v": 1	"t": 866912	"P": 1686.25	"F": 5478}
{"v": 1	"t": 866932	"P": 1687.75	"F": 5460}
{"v": 1	"t": 866952	"P": 1700.0	"F": 5606}
{"v": 1	"t": 866972	"P": 1689.75	"F": 5243}
{"v": 1	"t": 866993	"P": 1686.25	"F": 5640}
{"v": 1	"t": 867013	"P": 1692.0	"F": 5306}
{"v": 1	"t": 867033	"P": 1700.0	"F": 5590}
{"v": 1	"t": 867054	"P": 1695.75	"F": 5281	"C": 47.21	"D": 3137	"sn": 54091779688249	"file": "/data/device_log/data0000.out"}
{"v": 1	"t": 867074	"P": 1696.25	"F": 5653}
{"v": 1	"t": 867094	"P": 1682.5	"F": 5324}
{"v": 1	"t": 867115	"P": 1700.25	"F": 5411}
{"v": 1	"t": 867135	"P": 1691.75	"F": 5464}
{"v": 1	"t": 867155	"P": 1693.25	"F": 5440}
{"v": 1	"t": 867176	"P": 1694.25	"F": 5445}
{"v": 1	"t": 867196	"P": 1695.25	"F": 5496}
{"v": 1	"t": 867216	"P": 1702.75	"F": 5443}
{"v": 1	"t": 867236	"P": 1692.25	"F": 5551}
{"v": 1	"t": 867257	"P": 1681.25	"F": 5639}
{"v": 1	"t": 867277	"P": 1692.5	"F": 5349}
{"v": 1	"t": 867297	"P": 1694.0	"F": 5524}
{"v": 1	"t": 867318	"P": 1684.5	"F": 5513}
{"v": 1	"t": 867338	"P": 1693.75	"F": 5391}
{"v": 1	"t": 867358	"P": 1690.25	"F": 5289}
{"v": 1	"t": 867379	"P": 1691.0	"F": 5381}
{"v": 1	"t": 867399	"P": 1691.0	"F": 5553}
{"v": 1	"t": 867419	"P": 1690.0	"F": 5433}
{"v": 1	"t": 867440	"P": 1694.5	"F": 5491}
{"v": 1	"t": 867460	"P": 1697.25	"F": 5366}
{"v": 1	"t": 867481	"P": 1692.0	"F": 5460}
{"v": 1	"t": 867501	"P": 1699.5	"F": 5510}
{"v": 1	"t": 867521	"P": 1699.5	"F": 5565}
{"v": 1	"t": 867542	"P": 1692.0	"F": 5508}
{"v": 1	"t": 867562	"P": 1683.75	"F": 5450}
{"v": 1	"t": 867582	"P": 1691.5	"F": 5508}
{"v": 1	"t": 867602	"P": 1686.5	"F": 5686}
{"v": 1	"t": 867623	"P": 1701.5	"F": 5633}
{"v": 1	"t": 867643	"P": 1688.75	"F": 5599}
{"v": 1	"t": 867663	"P": 1698.0	"F": 5371}
{"v": 1	"t": 867684	"P": 1685.25	"F": 5346}
{"v": 1	"t": 867704	"P": 1698.0	"F": 5527}
{"v": 1	"t": 867724	"P": 1695.75	"F": 5471}
{"v": 1	"t": 867745	"P": 1693.5	"F": 5394}
{"v": 1	"t": 867765	"P": 1694.0	"F": 5413}
{"v": 1	"t": 867785	"P": 1693.5	"F": 5349}
{"v": 1	"t": 867806	"P": 1687.75	"F": 5464}
{"v": 1	"t": 867826	"P": 1693.0	"F": 5356}
{"v": 1	"t": 867846	"P": 1692.5	"F": 5634}
{"v": 1	"t": 867866	"P": 1686.25	"F": 5433}
{"v": 1	"t": 867887	"P": 1689.5	"F": 5453}
{"v": 1	"t": 867907	"P": 1688.75	"F": 5447}
{"v": 1	"t": 867927	"P": 1693.75	"F": 5505}
{"v": 1	"t": 867948	"P": 1695.25	"F": 5343}
{"v": 1	"t": 867968	"P": 1683.5	"F": 5498}
{"v": 1	"t": 867988	"P": 1698.75	"F": 5398}
{"v": 1	"t": 868009	"P": 1689.75	"F": 5439}
{"v": 1	"t": 868029	"P": 1689.5	"F": 5304}
{"v": 1	"t": 868050	"P": 1692.25	"F": 5406}
{"v": 1	"t": 868070	"P": 1691.0	"F": 5405	"C": 47.175	"D": 3137	"sn": 54091779688249	"file": "/data/device_log/data0000.out"}
{"v": 1	"t": 868091	"P": 1688.5	"F": 5513}
{"v": 1	"t": 868111	"P": 1696.25	"F": 5542}
{"v": 1	"t": 868132	"P": 1692.0	"F": 5419}
{"v": 1	"t": 868152	"P": 1691.5	"F": 5337}
{"v": 1	"t": 868173	"P": 1692.75	"F": 5441}
{"v": 1	"t": 868193	"P": 1687.25	"F": 5416}
{"v": 1	"t": 868213	"P": 1690.25	"F": 5207}
{"v": 1	"t": 868234	"P": 1696.5	"F": 5602}
{"v": 1	"t": 868254	"P": 1686.0	"F": 5625}
{"v": 1	"t": 868274	"P": 1694.75	"F": 5564}
{"v": 1	"t": 868294	"P": 1689.5	"F": 5477}
{"v": 1	"t": 868315	"P": 1688.25	"F": 5602}
{"v": 1	"t": 868335	"P": 1689.75	"F": 5218}
{"v": 1	"t": 868355	"P": 1693.25	"F": 5441}
{"v": 1	"t": 868376	"P": 1687.0	"F": 5447}
{"v": 1	"t": 868396	"P": 1699.0	"F": 5502}
{"v": 1	"t": 868416	"P": 1684.25	"F": 5556}
{"v": 1	"t": 868437	"P": 1692.5	"F": 5443}
{"v": 1	"t": 868457	"P": 1688.25	"F": 5527}
{"v": 1	"t": 868477	"P": 1694.25	"F": 5392}
{"v": 1	"t": 868498	"P": 1694.25	"F": 5612}
{"v": 1	"t": 868518	"P": 1686.75	"F": 5598}
{"v": 1	"t": 868538	"P": 1688.75	"F": 5618}
{"v": 1	"t": 868558	"P": 1697.0	"F": 5440}
{"v": 1	"t": 868579	"P": 1695.25	"F": 5517}
{"v": 1	"t": 868599	"P": 1696.0	"F": 5295}
{"v": 1	"t": 868619	"P": 1692.5	"F": 5547}
{"v": 1	"t": 868640	"P": 1696.25	"F": 5481}
{"v": 1	"t": 868660	"P": 1693.75	"F": 5652}
{"v": 1	"t": 868681	"P": 1689.75	"F": 5472}
{"v": 1	"t": 868701	"P": 1695.5	"F": 5684}
{"v": 1	"t": 868722	"P": 1687.0	"F": 5452}
{"v": 1	"t": 868742	"P": 1688.0	"F": 5427}
{"v": 1	"t": 868762	"P": 1696.0	"F": 5617}
{"v": 1	"t": 868783	"P": 1696.25	"F": 5411}
{"v": 1	"t": 868803	"P": 1689.5	"F": 5541}
{"v": 1	"t": 868823	"P": 1691.5	"F": 5339}
{"v": 1	"t": 868844	"P": 1697.75	"F": 5639}
{"v": 1	"t": 868864	"P": 1693.0	"F": 5509}
{"v": 1	"t": 868884	"P": 1689.0	"F": 5367}
{"v": 1	"t": 868904	"P": 1695.0	"F": 5505}
{"v": 1	"t": 868925	"P": 1696.0	"F": 5564}
{"v": 1	"t": 868945	"P": 1685.5	"F": 5538}
{"v": 1	"t": 868965	"P": 1692.0	"F": 5452}
{"v": 1	"t": 868986	"P": 1683.0	"F": 5379}
{"v": 1	"t": 869006	"P": 1695.25	"F": 5547}
{"v": 1	"t": 869026	"P": 1694.5	"F": 5320}
{"v": 1	"t": 869047	"P": 1690.75	"F": 5533}
{"v": 1	"t": 869067	"P": 1687.75	"F": 5555}
{"v": 1	"t": 869087	"P": 1694.0	"F": 5460	"C": 47.2	"D": 3137	"sn": 54091779688249	"file": "/data/device_log/data0000.out"}
{"v": 1	"t": 869108	"P": 1693.25	"F": 5450}
{"v": 1	"t": 869128	"P": 1684.75	"F": 5497}
{"v": 1	"t": 869148	"P": 1687.75	"F": 5544}
{"v": 1	"t": 869169	"P": 1699.5	"F": 5589}
{"v": 1	"t": 869189	"P": 1690.5	"F": 5481}
{"v": 1	"t": 869209	"P": 1696.0	"F": 5624}
{"v": 1	"t": 869229	"P": 1694.5	"F": 5523}
{"v": 1	"t": 869250	"P": 1691.0	"F": 5665}
{"v": 1	"t": 869270	"P": 1690.0	"F": 5424}
{"v": 1	"t": 869291	"P": 1691.0	"F": 5460}
{"v": 1	"t": 869311	"P": 1694.75	"F": 5442}
{"v": 1	"t": 869331	"P": 1696.5	"F": 5609}
{"v": 1	"t": 869352	"P": 1693.5	"F": 5481}
{"v": 1	"t": 869372	"P": 1697.25	"F": 5589}
{"v": 1	"t": 869392	"P": 1695.75	"F": 5533}
{"v": 1	"t": 869413	"P": 1694.25	"F": 5499}
{"v": 1	"t": 869433	"P": 1685.25	"F": 5632}
{"v": 1	"t": 869453	"P": 1694.75	"F": 5365}
{"v": 1	"t": 869474	"P": 1695.25	"F": 5372}
{"v": 1	"t": 869494	"P": 1686.25	"F": 5416}
{"v": 1	"t": 869514	"P": 1692.5	"F": 5412}
{"v": 1	"t": 869534	"P": 1683.25	"F": 5546}
{"v": 1	"t": 869555	"P": 1691.25	"F": 5407}
{"v": 1	"t": 869575	"P": 1693.0	"F": 5437}
{"v": 1	"t": 869595	"P": 1687.5	"F": 5582}
{"v": 1	"t": 869616	"P": 1691.0	"F": 5511}
{"v": 1	"t": 869636	"P": 1695.25	"F": 5252}
{"v": 1	"t": 869656	"P": 1693.0	"F": 5643}
{"v": 1	"t": 869677	"P": 1696.75	"F": 5533}
{"v": 1	"t": 869697	"P": 1690.75	"F": 5617}
{"v": 1	"t": 869717	"P": 1688.75	"F": 5508}
{"v": 1	"t": 869738	"P": 1689.25	"F": 5323}
{"v": 1	"t": 869758	"P": 1690.75	"F": 5575}
{"v": 1	"t": 869778	"P": 1692.5	"F": 5650}
{"v": 1	"t": 869799	"P": 1686.75	"F": 5484}
{"v": 1	"t": 869819	"P": 1692.25	"F": 5467}
{"v": 1	"t": 869839	"P": 1687.0	"F": 5208}
{"v": 1	"t": 869860	"P": 1694.75	"F": 5640}
{"v": 1	"t": 869880	"P": 1691.0	"F": 5432}
{"v": 1	"t": 869900	"P": 1689.25	"F": 5657}
{"v": 1	"t": 869921	"P": 1690.75	"F": 5532}
{"v": 1	"t": 869941	"P": 1691.5	"F": 5565}
{"v": 1	"t": 869961	"P": 1690.0	"F": 5591}
{"v": 1	"t": 869982	"P": 1697.0	"F": 5464}
{"v": 1	"t": 870002	"P": 1691.25	"F": 5350}
{"v": 1	"t": 870022	"P": 1694.5	"F": 5508}
{"v": 1	"t": 870043	"P": 1688.75	"F": 5396}
{"v": 1	"t": 870063	"P": 1688.0	"F": 5679}
{"v": 1	"t": 870083	"P": 1686.0	"F": 5466}
{"v": 1	"t": 870103	"P": 1706.75	"F": 5602	"C": 47.19	"D": 3137	"sn": 54091779688249	"file": "/data/device_log/data0000.out"}
{"v": 1	"t": 870124	"P": 1682.25	"F": 5515}
{"v": 1	"t": 870144	"P": 1694.25	"F": 5664}
{"v": 1	"t": 870164	"P": 1689.75	"F": 5499}
{"v": 1	"t": 870185	"P": 1701.75	"F": 5573}
{"v": 1	"t": 870205	"P": 1683.25	"F": 5555}
{"v": 1	"t": 870225	"P": 1686.0	"F": 5569}
{"v": 1	"t": 870246	"P": 1684.5	"F": 5476}
{"v": 1	"t": 870266	"P": 1688.5	"F": 5384}
{"v": 1	"t": 870286	"P": 1685.75	"F": 5410}
{"v": 1	"t": 870307	"P": 1689.75	"F": 5443}
{"v": 1	"t": 870327	"P": 1691.5	"F": 5557}
{"v": 1	"t": 870347	"P": 1695.75	"F": 5406}
{"v": 1	"t": 870368	"P": 1687.5	"F": 5481}
{"v": 1	"t": 870388	"P": 1683.5	"F": 5554}
{"v": 1	"t": 870409	"P": 1694.0	"F": 5310}
{"v": 1	"t": 870429	"P": 1692.75	"F": 5504}
{"v": 1	"t": 870449	"P": 1687.25	"F": 5505}
{"v": 1	"t": 870470	"P": 1696.0	"F": 5420}
{"v": 1	"t": 870490	"P": 1691.5	"F": 5433}
{"v": 1	"t": 870510	"P": 1688.5	"F": 5484}
{"v": 1	"t": 870531	"P": 1687.0	"F": 5468}
{"v": 1	"t": 870551	"P": 1697.25	"F": 5540}
{"v": 1	"t": 870571	"P": 1695.0	"F": 5538}
{"v": 1	"t": 870592	"P": 1695.25	"F": 5529}
{"v": 1	"t": 870612	"P": 1686.75	"F": 5465}
{"v": 1	"t": 870632	"P": 1693.5	"F": 5528}
{"v": 1	"t": 870653	"P": 1700.75	"F": 5416}
{"v": 1	"t": 870673	"P": 1693.75	"F": 5648}
{"v": 1	"t": 870693	"P": 1691.75	"F": 5475}
{"v": 1	"t": 870713	"P": 1696.25	"F": 5633}
{"v": 1	"t": 870734	"P": 1692.75	"F": 5350}
{"v": 1	"t": 870754	"P": 1694.5	"F": 5456}
{"v": 1	"t": 870774	"P": 1687.25	"F": 5608}
{"v": 1	"t": 870795	"P": 1690.5	"F": 5326}
{"v": 1	"t": 870815	"P": 1692.25	"F": 5578}
{"v": 1	"t": 870835	"P": 1682.0	"F": 5479}
{"v": 1	"t": 870856	"P": 1690.25	"F": 5580}
{"v": 1	"t": 870876	"P": 1700.75	"F": 5607}
{"v": 1	"t": 870896	"P": 1691.0	"F": 5520}
{"v": 1	"t": 870917	"P": 1692.75	"F": 5542}
{"v": 1	"t": 870937	"P": 1693.25	"F": 5569}
{"v": 1	"t": 870957	"P": 1690.0	"F": 5505}
{"v": 1	"t": 870978	"P": 1694.75	"F": 5431}
{"v": 1	"t": 870998	"P": 1685.5	"F": 5479}
{"v": 1	"t": 871019	"P": 1692.5	"F": 5545}
{"v": 1	"t": 871039	"P": 1693.25	"F": 5539}
{"v": 1	"t": 871059	"P": 1680.75	"F": 5440}
{"v": 1	"t": 871079	"P": 1690.75	"F": 5401}
{"v": 1	"t": 871100	"P": 1689.75	"F": 5521}
{"v": 1	"t": 871120	"P": 1696.25	"F": 5174	"C": 47.185	"D": 3137	"sn": 54091779688249	"file": "/data/device_log/data0000.out"}
{"v": 1	"t": 871140	"P": 1694.75	"F": 5599}
{"v": 1	"t": 871161	"P": 1687.0	"F": 5347}
{"v": 1	"t": 871181	"P": 1695.25	"F": 5419}
{"v": 1	"t": 871201	"P": 1690.75	"F": 5420}
{"v": 1	"t": 871222	"P": 1689.0	"F": 5497}
{"v": 1	"t": 871242	"P": 1702.25	"F": 5676}
{"v": 1	"t": 871262	"P": 1694.75	"F": 5511}
{"v": 1	"t": 871283	"P": 1687.0	"F": 5392}
{"v": 1	"t": 871303	"P": 1693.5	"F": 5594}
{"v": 1	"t": 871323	"P": 1689.5	"F": 5481}
{"v": 1	"t": 871344	"P": 1698.25	"F": 5449}
{"v": 1	"t": 871364	"P": 1693.5	"F": 5350}
{"v": 1	"t": 871384	"P": 1690.5	"F": 5494}
{"v": 1	"t": 871405	"P": 1696.0	"F": 5443}
{"v": 1	"t": 871425	"P": 1692.75	"F": 5349}
{"v": 1	"t": 871445	"P": 1688.0	"F": 5453}
{"v": 1	"t": 871465	"P": 1695.5	"F": 5525}
{"v": 1	"t": 871486	"P": 1688.5	"F": 5511}
{"v": 1	"t": 871506	"P": 1697.5	"F": 5588}
{"v": 1	"t": 871527	"P": 1689.5	"F": 5425}
{"v": 1	"t": 871547	"P": 1685.0	"F": 5492}
{"v": 1	"t": 871568	"P": 1693.25	"F": 5406}
{"v": 1	"t": 871588	"P": 1682.5	"F": 5613}
{"v": 1	"t": 871609	"P": 1693.75	"F": 5223}
{"v": 1	"t": 871629	"P": 1688.25	"F": 5432}
{"v": 1	"t": 871650	"P": 1690.0	"F": 5127}
{"v": 1	"t": 871670	"P": 1699.0	"F": 5489}
{"v": 1	"t": 871690	"P": 1694.0	"F": 5352}
{"v": 1	"t": 871711	"P": 1689.0	"F": 5447}
{"v": 1	"t": 871731	"P": 1694.0	"F": 5436}
{"v": 1	"t": 871751	"P": 1695.75	"F": 5569}
{"v": 1	"t": 871772	"P": 1685.75	"F": 5347}
{"v": 1	"t": 871792	"P": 1690.75	"F": 5564}
{"v": 1	"t": 871812	"P": 1693.5	"F": 5443}
{"v": 1	"t": 871833	"P": 1693.5	"F": 5632}
{"v": 1	"t": 871853	"P": 1691.5	"F": 5511}
{"v": 1	"t": 871873	"P": 1691.75	"F": 5652}
{"v": 1	"t": 871893	"P": 1686.5	"F": 5636}
{"v": 1	"t": 871914	"P": 1697.0	"F": 5302}
{"v": 1	"t": 871934	"P": 1685.5	"F": 5500}
{"v": 1	"t": 871954	"P": 1691.5	"F": 5480}
{"v": 1	"t": 871975	"P": 1693.0	"F": 5326}
{"v": 1	"t": 871995	"P": 1689.75	"F": 5650}
{"v": 1	"t": 872015	"P": 1692.75	"F": 5388}
{"v": 1	"t": 872036	"P": 1689.25	"F": 5405}
{"v": 1	"t": 872056	"P": 1698.25	"F": 5480}
{"v": 1	"t": 872076	"P": 1691.25	"F": 5817}
{"v": 1	"t": 872097	"P": 1689.75	"F": 5487}
{"v": 1	"t": 872117	"P": 1697.5	"F": 5642}
{"v": 1	"t": 872137	"P": 1694.0	"F": 5507	"C": 47.165	"D": 3137	"sn": 54091779688249	"file": "/data/device_log/data0000.out"}
{"v": 1	"t": 872157	"P": 1697.25	"F": 5463}
{"v": 1	"t": 872178	"P": 1689.75	"F": 5473}
{"v": 1	"t": 872198	"P": 1689.0	"F": 5415}
{"v": 1	"t": 872219	"P": 1702.75	"F": 5400}
{"v": 1	"t": 872239	"P": 1688.75	"F": 5453}
{"v": 1	"t": 872259	"P": 1685.0	"F": 5423}
{"v": 1	"t": 872280	"P": 1694.0	"F": 5443}
{"v": 1	"t": 872300	"P": 1694.75	"F": 5469}
{"v": 1	"t": 872320	"P": 1686.25	"F": 5453}
{"v": 1	"t": 872341	"P": 1697.5	"F": 5629}
{"v": 1	"t": 872361	"P": 1693.0	"F": 5493}
{"v": 1	"t": 872382	"P": 1695.5	"F": 5369}
{"v": 1	"t": 872402	"P": 1690.0	"F": 5266}
{"v": 1	"t": 872422	"P": 1698.75	"F": 5403}
{"v": 1	"t": 872443	"P": 1686.5	"F": 5408}
{"v": 1	"t": 872463	"P": 1690.75	"F": 5534}
{"v": 1	"t": 872483	"P": 1697.5	"F": 5408}
{"v": 1	"t": 872504	"P": 1695.0	"F": 5502}
{"v": 1	"t": 872524	"P": 1695.75	"F": 5412}
{"v": 1	"t": 872545	"P": 1690.75	"F": 5512}
{"v": 1	"t": 872565	"P": 1696.0	"F": 5471}
{"v": 1	"t": 872585	"P": 1696.0	"F": 5395}
{"v": 1	"t": 872606	"P": 1685.75	"F": 5512}
{"v": 1	"t": 872626	"P": 1691.25	"F": 5372}
{"v": 1	"t": 872646	"P": 1692.0	"F": 5502}
{"v": 1	"t": 872667	"P": 1690.75	"F": 5459}
{"v": 1	"t": 872687	"P": 1691.75	"F": 5492}
{"v": 1	"t": 872708	"P": 1690.5	"F": 5440}
{"v": 1	"t": 872728	"P": 1692.5	"F": 5514}
{"v": 1	"t": 872748	"P": 1691.75	"F": 5426}
{"v": 1	"t": 872769	"P": 1695.25	"F": 5509}
{"v": 1	"t": 872789	"P": 1699.0	"F": 5560}
{"v": 1	"t": 872810	"P": 1686.0	"F": 5574}
{"v": 1	"t": 872830	"P": 1691.25	"F": 5400}
{"v": 1	"t": 872850	"P": 1697.75	"F": 5523}
{"v": 1	"t": 872871	"P": 1699.25	"F": 5531}
{"v": 1	"t": 872891	"P": 1690.5	"F": 5490}
{"v": 1	"t": 872911	"P": 1694.0	"F": 5329}
{"v": 1	"t": 872932	"P": 1699.0	"F": 5508}
{"v": 1	"t": 872952	"P": 1682.75	"F": 5526}
{"v": 1	"t": 872972	"P": 1691.75	"F": 5487}
{"v": 1	"t": 872993	"P": 1689.5	"F": 5447}
{"v": 1	"t": 873013	"P": 1697.25	"F": 5514}
{"v": 1	"t": 873034	"P": 1691.75	"F": 5332}
{"v": 1	"t": 873054	"P": 1700.5	"F": 5463}
{"v": 1	"t": 873074	"P": 1685.75	"F": 5441}
{"v": 1	"t": 873095	"P": 1693.25	"F": 5523}
{"v": 1	"t": 873115	"P": 1692.5	"F": 5526}
{"v": 1	"t": 873135	"P": 1694.0	"F": 5529}
{"v": 1	"t": 873156	"P": 1692.75	"F": 5594	"C": 47.15	"D": 3137	"sn": 54091779688249	"file": "/data/device_log/data0000.out"}
{"v": 1	"t": 873176	"P": 1696.5	"F": 5380}
{"v": 1	"t": 873197	"P": 1696.75	"F": 5529}
{"v": 1	"t": 873217	"P": 1686.5	"F": 5298}
{"v": 1	"t": 873237	"P": 1696.5	"F": 5239}
{"v": 1	"t": 873258	"P": 1690.0	"F": 5499}
{"v": 1	"t": 873278	"P": 1689.0	"F": 5278}
{"v": 1	"t": 873298	"P": 1692.75	"F": 5327}
{"v": 1	"t": 873319	"P": 1695.5	"F": 5447}
{"v": 1	"t": 873339	"P": 1691.5	"F": 5535}
{"v": 1	"t": 873360	"P": 1687.0	"F": 5640}
{"v": 1	"t": 873380	"P": 1694.25	"F": 5446}
{"v": 1	"t": 873400	"P": 1691.5	"F": 5474}
{"v": 1	"t": 873421	"P": 1691.25	"F": 5306}
{"v": 1	"t": 873441	"P": 1694.0	"F": 5238}
{"v": 1	"t": 873462	"P": 1691.25	"F": 5623}
{"v": 1	"t": 873482	"P": 1689.5	"F": 5397}
{"v": 1	"t": 873502	"P": 1696.25	"F": 5349}
{"v": 1	"t": 873523	"P": 1686.75	"F": 5366}
{"v": 1	"t": 873543	"P": 1696.25	"F": 5347}
{"v": 1	"t": 873563	"P": 1693.75	"F": 5478}
{"v": 1	"t": 873584	"P": 1686.0	"F": 5349}
{"v": 1	"t": 873604	"P": 1695.25	"F": 5666}
{"v": 1	"t": 873625	"P": 1695.5	"F": 5568}
{"v": 1	"t": 873645	"P": 1682.25	"F": 5366}
{"v": 1	"t": 873665	"P": 1693.25	"F": 5471}
{"v": 1	"t": 873686	"P": 1688.5	"F": 5529}
{"v": 1	"t": 873706	"P": 1700.75	"F": 5561}
{"v": 1	"t": 873726	"P": 1687.5	"F": 5584}
{"v": 1	"t": 873747	"P": 1689.5	"F": 5418}
{"v": 1	"t": 873767	"P": 1693.75	"F": 5505}
{"v": 1	"t": 873788	"P": 1699.75	"F": 5629}
{"v": 1	"t": 873808	"P": 1685.0	"F": 5548}
{"v": 1	"t": 873829	"P": 1690.25	"F": 5477}
{"v": 1	"t": 873849	"P": 1688.5	"F": 5362}
{"v": 1	"t": 873869	"P": 1696.0	"F": 5397}
{"v": 1	"t": 873890	"P": 1693.25	"F": 5571}
{"v": 1	"t": 873910	"P": 1695.75	"F": 5517}
{"v": 1	"t": 873931	"P": 1694.0	"F": 5561}
{"v": 1	"t": 873951	"P": 1692.0	"F": 5604}
{"v": 1	"t": 873971	"P": 1695.0	"F": 5477}
{"v": 1	"t": 873992	"P": 1690.25	"F": 5466}
{"v": 1	"t": 874012	"P": 1695.5	"F": 5428}
{"v": 1	"t": 874033	"P": 1694.25	"F": 5545}
{"v": 1	"t": 874053	"P": 1691.0	"F": 5195}
{"v": 1	"t": 874073	"P": 1697.25	"F": 5461}
{"v": 1	"t": 874094	"P": 1690.75	"F": 5439}
{"v": 1	"t": 874114	"P": 1690.0	"F": 5548}
{"v": 1	"t": 874134	"P": 1688.0	"F": 5427}
{"v": 1	"t": 874155	"P": 1690.75	"F": 5477}
{"v": 1	"t": 874175	"P": 1693.25	"F": 5450	"C": 47.125	"D": 3137	"sn": 54091779688249	"file": "/data/device_log/data0000.out"}
{"v": 1	"t": 874195	"P": 1695.0	"F": 5445}
{"v": 1	"t": 874216	"P": 1690.75	"F": 5483}
{"v": 1	"t": 874236	"P": 1700.75	"F": 5571}
{"v": 1	"t": 874257	"P": 1687.25	"F": 5586}
{"v": 1	"t": 874277	"P": 1693.0	"F": 5507}
{"v": 1	"t": 874297	"P": 1697.25	"F": 5593}
{"v": 1	"t": 874318	"P": 1685.75	"F": 5531}
{"v": 1	"t": 874338	"P": 1682.0	"F": 5441}
{"v": 1	"t": 874358	"P": 1699.25	"F": 5370}
{"v": 1	"t": 874379	"P": 1686.5	"F": 5498}
{"v": 1	"t": 874399	"P": 1689.75	"F": 5535}
{"v": 1	"t": 874419	"P": 1685.25	"F": 5383}
{"v": 1	"t": 874440	"P": 1696.75	"F": 5541}
{"v": 1	"t": 874460	"P": 1690.5	"F": 5477}
{"v": 1	"t": 874480	"P": 1695.25	"F": 5441}
{"v": 1	"t": 874501	"P": 1691.75	"F": 5515}
{"v": 1	"t": 874521	"P": 1698.5	"F": 5358}
{"v": 1	"t": 874542	"P": 1687.5	"F": 5502}
{"v": 1	"t": 874562	"P": 1687.75	"F": 5471}
{"v": 1	"t": 874582	"P": 1698.25	"F": 5575}
{"v": 1	"t": 874603	"P": 1692.5	"F": 5584}
{"v": 1	"t": 874623	"P": 1682.75	"F": 5537}
{"v": 1	"t": 874643	"P": 1691.25	"F": 5579}
{"v": 1	"t": 874663	"P": 1697.5	"F": 5583}
{"v": 1	"t": 874684	"P": 1689.25	"F": 5481}
{"v": 1	"t": 874704	"P": 1687.5	"F": 5681}
{"v": 1	"t": 874724	"P": 1692.0	"F": 5488}
{"v": 1	"t": 874745	"P": 1692.25	"F": 5389}
{"v": 1	"t": 874765	"P": 1690.75	"F": 5442}
{"v": 1	"t": 874785	"P": 1684.5	"F": 5337}
{"v": 1	"t": 874806	"P": 1685.25	"F": 5411}
{"v": 1	"t": 874826	"P": 1689.75	"F": 5409}
{"v": 1	"t": 874846	"P": 1693.0	"F": 5438}
{"v": 1	"t": 874866	"P": 1698.75	"F": 5504}
{"v": 1	"t": 874887	"P": 1699.75	"F": 5448}
{"v": 1	"t": 874907	"P": 1697.75	"F": 5563}
{"v": 1	"t": 874927	"P": 1692.75	"F": 5469}
{"v": 1	"t": 874948	"P": 1690.5	"F": 5396}
{"v": 1	"t": 874968	"P": 1688.5	"F": 5542}
{"v": 1	"t": 874988	"P": 1685.5	"F": 5636}
{"v": 1	"t": 875008	"P": 1691.5	"F": 5531}
{"v": 1	"t": 875029	"P": 1691.25	"F": 5512}
{"v": 1	"t": 875049	"P": 1685.25	"F": 5469}
{"v": 1	"t": 875069	"P": 1694.5	"F": 5458}
{"v": 1	"t": 875090	"P": 1686.75	"F": 5392}
{"v": 1	"t": 875110	"P": 1694.0	"F": 5502}
{"v": 1	"t": 875130	"P": 1687.75	"F": 5564}
{"v": 1	"t": 875151	"P": 1684.75	"F": 5607}
{"v": 1	"t": 875171	"P": 1697.0	"F": 5383}
{"v": 1	"t": 875191	"P": 1697.75	"F": 5670	"C": 47.185	"D": 3136	"sn": 54091779688249	"file": "/data/device_log/data0000.out"}
{"v": 1	"t": 875212	"P": 1692.5	"F": 5280}
{"v": 1	"t": 875232	"P": 1690.0	"F": 5548}
{"v": 1	"t": 875252	"P": 1693.25	"F": 5528}
{"v": 1	"t": 875272	"P": 1695.75	"F": 5509}
{"v": 1	"t": 875293	"P": 1693.75	"F": 5358}
{"v": 1	"t": 875313	"P": 1690.25	"F": 5454}
{"v": 1	"t": 875333	"P": 1689.5	"F": 5556}
{"v": 1	"t": 875354	"P": 1691.75	"F": 5561}
{"v": 1	"t": 875374	"P": 1689.5	"F": 5379}
{"v": 1	"t": 875394	"P": 1691.5	"F": 5480}
{"v": 1	"t": 875415	"P": 1693.25	"F": 5419}
{"v": 1	"t": 875435	"P": 1690.5	"F": 5177}
{"v": 1	"t": 875455	"P": 1698.25	"F": 5510}
{"v": 1	"t": 875476	"P": 1688.75	"F": 5570}
{"v": 1	"t": 875496	"P": 1700.0	"F": 5543}
{"v": 1	"t": 875516	"P": 1687.25	"F": 5472}
{"v": 1	"t": 875537	"P": 1691.75	"F": 5532}
{"v": 1	"t": 875557	"P": 1689.75	"F": 5585}
{"v": 1	"t": 875577	"P": 1687.25	"F": 5368}
{"v": 1	"t": 875598	"P": 1698.0	"F": 5423}
{"v": 1	"t": 875618	"P": 1687.5	"F": 5605}
{"v": 1	"t": 875638	"P": 1686.0	"F": 5314}
{"v": 1	"t": 875659	"P": 1695.75	"F": 5533}
{"v": 1	"t": 875679	"P": 1692.5	"F": 5586}
{"v": 1	"t": 875699	"P": 1690.25	"F": 5419}
{"v": 1	"t": 875720	"P": 1697.25	"F": 5596}
{"v": 1	"t": 875740	"P": 1696.5	"F": 5332}
{"v": 1	"t": 875760	"P": 1692.75	"F": 5500}
{"v": 1	"t": 875781	"P": 1690.0	"F": 5558}
{"v": 1	"t": 875801	"P": 1694.5	"F": 5496}
{"v": 1	"t": 875821	"P": 1689.0	"F": 5432}
{"v": 1	"t": 875841	"P": 1686.75	"F": 5519}
{"v": 1	"t": 875862	"P": 1702.5	"F": 5473}
{"v": 1	"t": 875882	"P": 1688.25	"F": 5489}
{"v": 1	"t": 875902	"P": 1694.5	"F": 5549}
{"v": 1	"t": 875923	"P": 1688.75	"F": 5401}
{"v": 1	"t": 875943	"P": 1684.0	"F": 5402}
{"v": 1	"t": 875963	"P": 1695.0	"F": 5564}
{"v": 1	"t": 875983	"P": 1693.5	"F": 5443}
{"v": 1	"t": 876004	"P": 1694.5	"F": 5557}
{"v": 1	"t": 876024	"P": 1691.0	"F": 5354}
{"v": 1	"t": 876044	"P": 1691.5	"F": 5552}
{"v": 1	"t": 876065	"P": 1699.5	"F": 5407}
{"v": 1	"t": 876085	"P": 1690.0	"F": 5551}
{"v": 1	"t": 876105	"P": 1695.5	"F": 5442}
{"v": 1	"t": 876126	"P": 1687.75	"F": 5402}
{"v": 1	"t": 876146	"P": 1702.0	"F": 5489}
{"v": 1	"t": 876166	"P": 1698.75	"F": 5444}
{"v": 1	"t": 876186	"P": 1694.75	"F": 5457}
{"v": 1	"t": 876207	"P": 1691.0	"F": 5526	"C": 47.135	"D": 3136	"sn": 54091779688249	"file": "/data/device_log/data0000.out"}
{"v": 1	"t": 876227	"P": 1696.75	"F": 5518}
{"v": 1	"t": 876247	"P": 1693.0	"F": 5565}
{"v": 1	"t": 876268	"P": 1687.25	"F": 5515}
{"v": 1	"t": 876288	"P": 1688.75	"F": 5404}
{"v": 1	"t": 876308	"P": 1690.25	"F": 5479}
{"v": 1	"t": 876329	"P": 1702.25	"F": 5509}
{"v": 1	"t": 876349	"P": 1690.5	"F": 5448}
{"v": 1	"t": 876369	"P": 1692.0	"F": 5470}
{"v": 1	"t": 876389	"P": 1693.75	"F": 5452}
{"v": 1	"t": 876410	"P": 1692.25	"F": 5474}
{"v": 1	"t": 876430	"P": 1698.75	"F": 5599}
{"v": 1	"t": 876450	"P": 1690.25	"F": 5505}
{"v": 1	"t": 876471	"P": 1685.25	"F": 5530}
{"v": 1	"t": 876491	"P": 1690.5	"F": 5498}
{"v": 1	"t": 876511	"P": 1699.0	"F": 5389}
{"v": 1	"t": 876531	"P": 1698.0	"F": 5691}
{"v": 1	"t": 876552	"P": 1694.25	"F": 5476}
{"v": 1	"t": 876572	"P": 1692.0	"F": 5425}
{"v": 1	"t": 876592	"P": 1693.5	"F": 5505}
{"v": 1	"t": 876613	"P": 1687.0	"F": 5647}
{"v": 1	"t": 876633	"P": 1699.0	"F": 5508}
{"v": 1	"t": 876653	"P": 1688.25	"F": 5526}
{"v": 1	"t": 876674	"P": 1687.0	"F": 5443}
{"v": 1	"t": 876694	"P": 1690.25	"F": 5223}
{"v": 1	"t": 876714	"P": 1685.5	"F": 5450}
{"v": 1	"t": 876734	"P": 1691.0	"F": 5442}
{"v": 1	"t": 876755	"P": 1691.75	"F": 5518}
{"v": 1	"t": 876775	"P": 1695.5	"F": 5380}
{"v": 1	"t": 876795	"P": 1684.25	"F": 5538}
{"v": 1	"t": 876816	"P": 1694.75	"F": 5603}
{"v": 1	"t": 876836	"P": 1691.0	"F": 5347}
{"v": 1	"t": 876856	"P": 1695.25	"F": 5702}
{"v": 1	"t": 876877	"P": 1687.75	"F": 5460}
{"v": 1	"t": 876897	"P": 1688.0	"F": 5542}
{"v": 1	"t": 876917	"P": 1695.25	"F": 5425}
{"v": 1	"t": 876937	"P": 1690.5	"F": 5400}
{"v": 1	"t": 876958	"P": 1696.25	"F": 5477}
{"v": 1	"t": 876978	"P": 1689.5	"F": 5556}
{"v": 1	"t": 876998	"P": 1681.0	"F": 5574}
{"v": 1	"t": 877019	"P": 1692.5	"F": 5321}
{"v": 1	"t": 877039	"P": 1688.25	"F": 5528}
{"v": 1	"t": 877059	"P": 1694.75	"F": 5494}
{"v": 1	"t": 877080	"P": 1697.75	"F": 5454}
{"v": 1	"t": 877100	"P": 1692.0	"F": 5483}
{"v": 1	"t": 877120	"P": 1691.25	"F": 5573}
{"v": 1	"t": 877141	"P": 1687.75	"F": 5569}
{"v": 1	"t": 877161	"P": 1692.5	"F": 5562}
{"v": 1	"t": 877181	"P": 1699.75	"F": 5451}
{"v": 1	"t": 877201	"P": 1690.75	"F": 5553}
{"v": 1	"t": 877222	"P": 1688.5	"F": 5445	"C": 47.15	"D": 3136	"sn": 54091779688249	"file": "/data/device_log/data0000.out"}
{"v": 1	"t": 877242	"P": 1698.5	"F": 5482}
{"v": 1	"t": 877262	"P": 1690.5	"F": 5518}
{"v": 1	"t": 877283	"P": 1692.25	"F": 5515}
{"v": 1	"t": 877303	"P": 1690.0	"F": 5463}
{"v": 1	"t": 877323	"P": 1691.0	"F": 5484}
{"v": 1	"t": 877344	"P": 1690.0	"F": 5431}
{"v": 1	"t": 877364	"P": 1689.25	"F": 5502}
{"v": 1	"t": 877384	"P": 1691.25	"F": 5502}
{"v": 1	"t": 877404	"P": 1693.25	"F": 5445}
{"v": 1	"t": 877425	"P": 1697.0	"F": 5524}
{"v": 1	"t": 877445	"P": 1698.0	"F": 5395}
{"v": 1	"t": 877465	"P": 1680.25	"F": 5457}
{"v": 1	"t": 877486	"P": 1693.5	"F": 5553}
{"v": 1	"t": 877506	"P": 1688.0	"F": 5365}
{"v": 1	"t": 877526	"P": 1700.75	"F": 5485}
{"v": 1	"t": 877546	"P": 1688.75	"F": 5411}
{"v": 1	"t": 877567	"P": 1695.5	"F": 5534}
{"v": 1	"t": 877587	"P": 1698.75	"F": 5333}
{"v": 1	"t": 877607	"P": 1694.75	"F": 5439}
{"v": 1	"t": 877628	"P": 1700.75	"F": 5370}
{"v": 1	"t": 877648	"P": 1694.75	"F": 5583}
{"v": 1	"t": 877668	"P": 1689.75	"F": 5372}
{"v": 1	"t": 877689	"P": 1693.0	"F": 5376}
{"v": 1	"t": 877709	"P": 1689.25	"F": 5523}
{"v": 1	"t": 877729	"P": 1690.75	"F": 5534}
{"v": 1	"t": 877750	"P": 1694.25	"F": 5478}
{"v": 1	"t": 877770	"P": 1693.5	"F": 5576}
{"v": 1	"t": 877790	"P": 1689.75	"F": 5409}
{"v": 1	"t": 877810	"P": 1685.5	"F": 5511}
{"v": 1	"t": 877831	"P": 1691.75	"F": 5534}
{"v": 1	"t": 877851	"P": 1693.0	"F": 5566}
{"v": 1	"t": 877871	"P": 1682.0	"F": 5425}
{"v": 1	"t": 877892	"P": 1694.25	"F": 5397}
{"v": 1	"t": 877912	"P": 1692.25	"F": 5385}
{"v": 1	"t": 877932	"P": 1691.5	"F": 5573}
{"v": 1	"t": 877952	"P": 1690.75	"F": 5502}
{"v": 1	"t": 877973	"P": 1694.25	"F": 5340}
{"v": 1	"t": 877993	"P": 1690.5	"F": 5317}
{"v": 1	"t": 878013	"P": 1688.75	"F": 5468}
{"v": 1	"t": 878034	"P": 1696.5	"F": 5479}
{"v": 1	"t": 878054	"P": 1697.75	"F": 5612}
{"v": 1	"t": 878074	"P": 1679.5	"F": 5515}
{"v": 1	"t": 878095	"P": 1692.25	"F": 5493}
{"v": 1	"t": 878115	"P": 1696.0	"F": 5605}
{"v": 1	"t": 878135	"P": 1683.25	"F": 5552}
{"v": 1	"t": 878155	"P": 1694.5	"F": 5439}
{"v": 1	"t": 878176	"P": 1685.5	"F": 5460}
{"v": 1	"t": 878196	"P": 1692.25	"F": 5390}
{"v": 1	"t": 878216	"P": 1695.5	"F": 5416}
{"v": 1	"t": 878237	"P": 1694.0	"F": 5438	"C": 47.15	"D": 3136	"sn": 54091779688249	"file": "/data/device_log/data0000.out"}
{"v": 1	"t": 878257	"P": 1689.75	"F": 5471}
{"v": 1	"t": 878277	"P": 1704.25	"F": 5564}
{"v": 1	"t": 878298	"P": 1688.75	"F": 5478}
{"v": 1	"t": 878318	"P": 1691.25	"F": 5523}
{"v": 1	"t": 878338	"P": 1689.5	"F": 5487}
{"v": 1	"t": 878359	"P": 1697.25	"F": 5551}
{"v": 1	"t": 878379	"P": 1698.5	"F": 5487}
{"v": 1	"t": 878399	"P": 1687.75	"F": 5358}
{"v": 1	"t": 878419	"P": 1688.75	"F": 5479}
{"v": 1	"t": 878440	"P": 1691.0	"F": 5457}
{"v": 1	"t": 878460	"P": 1694.75	"F": 5574}
{"v": 1	"t": 878480	"P": 1689.0	"F": 5491}
{"v": 1	"t": 878501	"P": 1685.0	"F": 5428}
{"v": 1	"t": 878521	"P": 1699.75	"F": 5592}
{"v": 1	"t": 878541	"P": 1688.75	"F": 5377}
{"v": 1	"t": 878561	"P": 1692.0	"F": 5434}
{"v": 1	"t": 878582	"P": 1690.5	"F": 5572}
{"v": 1	"t": 878602	"P": 1688.75	"F": 5742}
{"v": 1	"t": 878622	"P": 1690.75	"F": 5301}
{"v": 1	"t": 878643	"P": 1684.75	"F": 5551}
{"v": 1	"t": 878663	"P": 1691.75	"F": 5576}
{"v": 1	"t": 878683	"P": 1684.75	"F": 5551}
{"v": 1	"t": 878704	"P": 1695.5	"F": 5382}
{"v": 1	"t": 878724	"P": 1689.5	"F": 5559}
{"v": 1	"t": 878744	"P": 1687.25	"F": 5452}
{"v": 1	"t": 878764	"P": 1691.5	"F": 5482}
{"v": 1	"t": 878785	"P": 1686.0	"F": 5384}
{"v": 1	"t": 878805	"P": 1691.75	"F": 5596}
{"v": 1	"t": 878825	"P": 1684.75	"F": 5407}
{"v": 1	"t": 878846	"P": 1689.75	"F": 5636}
{"v": 1	"t": 878866	"P": 1695.0	"F": 5382}
{"v": 1	"t": 878886	"P": 1692.0	"F": 5469}
{"v": 1	"t": 878907	"P": 1692.5	"F": 5602}
{"v": 1	"t": 878927	"P": 1689.0	"F": 5462}
{"v": 1	"t": 878947	"P": 1698.75	"F": 5618}
{"v": 1	"t": 878967	"P": 1692.5	"F": 5380}
{"v": 1	"t": 878988	"P": 1691.25	"F": 5526}
{"v": 1	"t": 879008	"P": 1691.0	"F": 5598}
{"v": 1	"t": 879028	"P": 1695.25	"F": 5327}
{"v": 1	"t": 879049	"P": 1694.0	"F": 5358}
{"v": 1	"t": 879069	"P": 1687.75	"F": 5350}
{"v": 1	"t": 879090	"P": 1693.75	"F": 5447}
{"v": 1	"t": 879110	"P": 1697.75	"F": 5548}
{"v": 1	"t": 879130	"P": 1683.0	"F": 5473}
{"v": 1	"t": 879150	"P": 1694.75	"F": 5588}
{"v": 1	"t": 879171	"P": 1688.75	"F": 5354}
{"v": 1	"t": 879191	"P": 1695.75	"F": 5516}
{"v": 1	"t": 879211	"P": 1694.0	"F": 5431}
{"v": 1	"t": 879232	"P": 1689.25	"F": 5586}
{"v": 1	"t": 879252	"P": 1690.5	"F": 5587	"C": 47.145	"D": 3136	"sn": 54091779688249	"file": "/data/device_log/data0000.out"}
{"v": 1	"t": 879273	"P": 1695.5	"F": 5606}
{"v": 1	"t": 879293	"P": 1683.5	"F": 5590}
{"v": 1	"t": 879313	"P": 1682.75	"F": 5474}
{"v": 1	"t": 879334	"P": 1691.25	"F": 5542}
{"v": 1	"t": 879354	"P": 1702.0	"F": 5473}
{"v": 1	"t": 879374	"P": 1676.5	"F": 5563}
{"v": 1	"t": 879394	"P": 1696.0	"F": 5443}
{"v": 1	"t": 879415	"P": 1692.0	"F": 5580}
{"v": 1	"t": 879435	"P": 1688.5	"F": 5433}
{"v": 1	"t": 879455	"P": 1698.0	"F": 5419}
{"v": 1	"t": 879476	"P": 1695.5	"F": 5432}
{"v": 1	"t": 879496	"P": 1683.5	"F": 5619}
{"v": 1	"t": 879516	"P": 1694.5	"F": 5510}
{"v": 1	"t": 879537	"P": 1695.0	"F": 5480}
{"v": 1	"t": 879557	"P": 1683.75	"F": 5414}
{"v": 1	"t": 879577	"P": 1693.75	"F": 5570}
{"v": 1	"t": 879597	"P": 1700.25	"F": 5466}
{"v": 1	"t": 879618	"P": 1691.75	"F": 5586}
{"v": 1	"t": 879638	"P": 1689.5	"F": 5638}
{"v": 1	"t": 879658	"P": 1694.25	"F": 5437}
{"v": 1	"t": 879679	"P": 1693.5	"F": 5421}
{"v": 1	"t": 879699	"P": 1699.5	"F": 5306}
{"v": 1	"t": 879719	"P": 1688.25	"F": 5598}
{"v": 1	"t": 879739	"P": 1684.25	"F": 5518}
{"v": 1	"t": 879760	"P": 1692.25	"F": 5507}
{"v": 1	"t": 879780	"P": 1688.75	"F": 5554}
{"v": 1	"t": 879800	"P": 1688.25	"F": 5341}
{"v": 1	"t": 879821	"P": 1696.5	"F": 5426}
{"v": 1	"t": 879841	"P": 1695.25	"F": 5636}
{"v": 1	"t": 879861	"P": 1688.75	"F": 5451}
{"v": 1	"t": 879882	"P": 1688.5	"F": 5634}
{"v": 1	"t": 879902	"P": 1689.0	"F": 5589}
{"v": 1	"t": 879922	"P": 1693.5	"F": 5624}
{"v": 1	"t": 879942	"P": 1696.25	"F": 5482}
{"v": 1	"t": 879963	"P": 1691.25	"F": 5452}
{"v": 1	"t": 879983	"P": 1688.25	"F": 5607}
{"v": 1	"t": 880003	"P": 1688.0	"F": 5304}
{"v": 1	"t": 880024	"P": 1695.5	"F": 5479}
{"v": 1	"t": 880044	"P": 1691.75	"F": 5494}
{"v": 1	"t": 880064	"P": 1686.5	"F": 5637}
{"v": 1	"t": 880085	"P": 1691.5	"F": 5503}
{"v": 1	"t": 880105	"P": 1699.75	"F": 5340}
{"v": 1	"t": 880125	"P": 1692.75	"F": 5443}
{"v": 1	"t": 880145	"P": 1692.75	"F": 5543}
{"v": 1	"t": 880166	"P": 1698.75	"F": 5350}
{"v": 1	"t": 880186	"P": 1696.5	"F": 5374}
{"v": 1	"t": 880206	"P": 1687.25	"F": 5430}
{"v": 1	"t": 880227	"P": 1691.0	"F": 5526}
{"v": 1	"t": 880247	"P": 1691.0	"F": 5780}
{"v": 1	"t": 880267	"P": 1704.5	"F": 5439	"C": 47.145	"D": 3136	"sn": 54091779688249	"file": "/data/device_log/data0000.out"}
{"v": 1	"t": 880288	"P": 1690.5	"F": 5539}
{"v": 1	"t": 880308	"P": 1693.25	"F": 5528}
{"v": 1	"t": 880328	"P": 1689.25	"F": 5333}
{"v": 1	"t": 880348	"P": 1688.5	"F": 5277}
{"v": 1	"t": 880369	"P": 1692.25	"F": 5602}
{"v": 1	"t": 880389	"P": 1693.5	"F": 5188}
{"v": 1	"t": 880409	"P": 1691.0	"F": 5745}
{"v": 1	"t": 880430	"P": 1687.75	"F": 5386}
{"v": 1	"t": 880450	"P": 1691.75	"F": 5478}
{"v": 1	"t": 880470	"P": 1680.75	"F": 5403}
{"v": 1	"t": 880491	"P": 1692.5	"F": 5537}
{"v": 1	"t": 880511	"P": 1687.75	"F": 5647}
{"v": 1	"t": 880531	"P": 1693.75	"F": 5458}
{"v": 1	"t": 880551	"P": 1694.75	"F": 5499}
{"v": 1	"t": 880572	"P": 1695.75	"F": 5598}
{"v": 1	"t": 880592	"P": 1688.25	"F": 5411}
{"v": 1	"t": 880612	"P": 1695.75	"F": 5499}
{"v": 1	"t": 880633	"P": 1694.75	"F": 5462}
{"v": 1	"t": 880653	"P": 1683.25	"F": 5608}
{"v": 1	"t": 880673	"P": 1690.25	"F": 5405}
{"v": 1	"t": 880693	"P": 1688.25	"F": 5432}
{"v": 1	"t": 880714	"P": 1691.0	"F": 5534}
{"v": 1	"t": 880734	"P": 1691.0	"F": 5363}
{"v": 1	"t": 880754	"P": 1688.25	"F": 5620}
{"v": 1	"t": 880775	"P": 1684.0	"F": 5469}
{"v": 1	"t": 880795	"P": 1700.25	"F": 5609}
{"v": 1	"t": 880815	"P": 1687.25	"F": 5541}
{"v": 1	"t": 880836	"P": 1690.0	"F": 5519}
{"v": 1	"t": 880856	"P": 1693.0	"F": 5394}
{"v": 1	"t": 880876	"P": 1689.75	"F": 5724}
{"v": 1	"t": 880897	"P": 1688.0	"F": 5443}
{"v": 1	"t": 880917	"P": 1679.75	"F": 5512}
{"v": 1	"t": 880937	"P": 1698.0	"F": 5691}
{"v": 1	"t": 880957	"P": 1692.25	"F": 5569}
{"v": 1	"t": 880978	"P": 1681.5	"F": 5372}
{"v": 1	"t": 880998	"P": 1690.25	"F": 5735}
{"v": 1	"t": 881018	"P": 1693.0	"F": 5250}
{"v": 1	"t": 881039	"P": 1690.0	"F": 5530}
{"v": 1	"t": 881059	"P": 1694.75	"F": 5294}
{"v": 1	"t": 881079	"P": 1688.5	"F": 5493}
{"v": 1	"t": 881099	"P": 1695.5	"F": 5388}
{"v": 1	"t": 881120	"P": 1694.0	"F": 5462}
{"v": 1	"t": 881140	"P": 1697.0	"F": 5464}
{"v": 1	"t": 881160	"P": 1688.75	"F": 5458}
{"v": 1	"t": 881181	"P": 1694.25	"F": 5445}
{"v": 1	"t": 881201	"P": 1695.0	"F": 5546}
{"v": 1	"t": 881221	"P": 1693.5	"F": 5448}
{"v": 1	"t": 881242	"P": 1687.5	"F": 5496}
{"v": 1	"t": 881262	"P": 1688.75	"F": 5448}
{"v": 1	"t": 881282	"P": 1696.25	"F": 5311	"C": 47.14	"D": 3136	"sn": 54091779688249	"file": "/data/device_log/data0000.out"}
{"v": 1	"t": 881302	"P": 1698.25	"F": 5455}
{"v": 1	"t": 881323	"P": 1694.5	"F": 5472}
{"v": 1	"t": 881343	"P": 1679.75	"F": 5374}
{"v": 1	"t": 881363	"P": 1699.25	"F": 5492}
{"v": 1	"t": 881384	"P": 1688.5	"F": 5538}
{"v": 1	"t": 881404	"P": 1686.75	"F": 5589}
{"v": 1	"t": 881424	"P": 1694.25	"F": 5479}
{"v": 1	"t": 881445	"P": 1685.75	"F": 5469}
{"v": 1	"t": 881465	"P": 1699.25	"F": 5505}
{"v": 1	"t": 881485	"P": 1696.5	"F": 5530}
{"v": 1	"t": 881505	"P": 1689.0	"F": 5532}
{"v": 1	"t": 881526	"P": 1695.25	"F": 5431}
{"v": 1	"t": 881546	"P": 1695.5	"F": 5547}
{"v": 1	"t": 881566	"P": 1694.25	"F": 5513}
{"v": 1	"t": 881587	"P": 1696.0	"F": 5530}
{"v": 1	"t": 881607	"P": 1689.75	"F": 5485}
{"v": 1	"t": 881627	"P": 1693.0	"F": 5402}
{"v": 1	"t": 881648	"P": 1697.5	"F": 5405}
{"v": 1	"t": 881668	"P": 1685.25	"F": 5410}
{"v": 1	"t": 881688	"P": 1692.0	"F": 5553}
{"v": 1	"t": 881708	"P": 1690.25	"F": 5390}
{"v": 1	"t": 881729	"P": 1690.0	"F": 5456}
{"v": 1	"t": 881749	"P": 1689.25	"F": 5396}
{"v": 1	"t": 881769	"P": 1690.0	"F": 5467}
{"v": 1	"t": 881790	"P": 1694.25	"F": 5463}
{"v": 1	"t": 881810	"P": 1689.0	"F": 5523}
{"v": 1	"t": 881830	"P": 1692.75	"F": 5430}
{"v": 1	"t": 881851	"P": 1691.25	"F": 5527}
{"v": 1	"t": 881871	"P": 1697.0	"F": 5439}
{"v": 1	"t": 881891	"P": 1696.0	"F": 5506}
{"v": 1	"t": 881911	"P": 1694.0	"F": 5499}
{"v": 1	"t": 881932	"P": 1691.75	"F": 5529}
{"v": 1	"t": 881952	"P": 1694.25	"F": 5572}
{"v": 1	"t": 881972	"P": 1702.25	"F": 5440}
{"v": 1	"t": 881993	"P": 1693.0	"F": 5460}
{"v": 1	"t": 882013	"P": 1692.25	"F": 5637}
{"v": 1	"t": 882033	"P": 1685.75	"F": 5517}
{"v": 1	"t": 882053	"P": 1694.75	"F": 5310}
{"v": 1	"t": 882074	"P": 1687.0	"F": 5579}
{"v": 1	"t": 882094	"P": 1696.25	"F": 5454}
{"v": 1	"t": 882114	"P": 1691.25	"F": 5483}
{"v": 1	"t": 882135	"P": 1699.0	"F": 5438}
{"v": 1	"t": 882155	"P": 1696.25	"F": 5420}
{"v": 1	"t": 882175	"P": 1690.0	"F": 5420}
{"v": 1	"t": 882196	"P": 1694.5	"F": 5306}
{"v": 1	"t": 882216	"P": 1696.5	"F": 5322}
{"v": 1	"t": 882236	"P": 1695.75	"F": 5481}
{"v": 1	"t": 882257	"P": 1691.25	"F": 5614}
{"v": 1	"t": 882277	"P": 1686.5	"F": 5456}
{"v": 1	"t": 882297	"P": 1696.25	"F": 5418	"C": 47.15	"D": 3136	"sn": 54091779688249	"file": "/data/device_log/data0000.out"}
{"v": 1	"t": 882317	"P": 1695.25	"F": 5512}
{"v": 1	"t": 882338	"P": 1691.0	"F": 5461}
{"v": 1	"t": 882358	"P": 1690.25	"F": 5396}
{"v": 1	"t": 882378	"P": 1687.75	"F": 5319}
{"v": 1	"t": 882399	"P": 1695.25	"F": 5463}
{"v": 1	"t": 882419	"P": 1691.0	"F": 5509}
{"v": 1	"t": 882439	"P": 1685.75	"F": 5562}
{"v": 1	"t": 882459	"P": 1697.75	"F": 5621}
{"v": 1	"t": 882480	"P": 1691.25	"F": 5365}
{"v": 1	"t": 882500	"P": 1686.25	"F": 5514}
{"v": 1	"t": 882520	"P": 1690.25	"F": 5453}
{"v": 1	"t": 882541	"P": 1688.25	"F": 5419}
{"v": 1	"t": 882561	"P": 1692.25	"F": 5615}
{"v": 1	"t": 882581	"P": 1692.75	"F": 5396}
{"v": 1	"t": 882602	"P": 1689.0	"F": 5354}
{"v": 1	"t": 882622	"P": 1694.5	"F": 5553}
{"v": 1	"t": 882642	"P": 1690.25	"F": 5600}
{"v": 1	"t": 882662	"P": 1696.5	"F": 5434}
{"v": 1	"t": 882683	"P": 1697.5	"F": 5529}
{"v": 1	"t": 882703	"P": 1685.5	"F": 5532}
{"v": 1	"t": 882723	"P": 1690.25	"F": 5371}
{"v": 1	"t": 882744	"P": 1692.25	"F": 5504}
{"v": 1	"t": 882764	"P": 1690.25	"F": 5474}
{"v": 1	"t": 882784	"P": 1688.25	"F": 5420}
{"v": 1	"t": 882805	"P": 1692.5	"F": 5561}
{"v": 1	"t": 882825	"P": 1689.0	"F": 5686}
{"v": 1	"t": 882845	"P": 1692.25	"F": 5584}
{"v": 1	"t": 882865	"P": 1681.0	"F": 5539}
{"v": 1	"t": 882886	"P": 1701.5	"F": 5545}
{"v": 1	"t": 882906	"P": 1691.0	"F": 5296}
{"v": 1	"t": 882926	"P": 1696.25	"F": 5492}
{"v": 1	"t": 882947	"P": 1695.25	"F": 5546}
{"v": 1	"t": 882967	"P": 1688.75	"F": 5339}
{"v": 1	"t": 882987	"P": 1698.5	"F": 5506}
{"v": 1	"t": 883008	"P": 1693.25	"F": 5453}
{"v": 1	"t": 883028	"P": 1680.5	"F": 5695}
{"v": 1	"t": 883048	"P": 1694.75	"F": 5495}
{"v": 1	"t": 883069	"P": 1694.75	"F": 5572}
{"v": 1	"t": 883089	"P": 1682.25	"F": 5501}
{"v": 1	"t": 883109	"P": 1681.75	"F": 5458}
{"v": 1	"t": 883130	"P": 1697.0	"F": 5370}
{"v": 1	"t": 883150	"P": 1695.0	"F": 5488}
{"v": 1	"t": 883170	"P": 1691.25	"F": 5558}
{"v": 1	"t": 883191	"P": 1692.5	"F": 5524}
{"v": 1	"t": 883211	"P": 1693.5	"F": 5612}
{"v": 1	"t": 883231	"P": 1689.25	"F": 5445}
{"v": 1	"t": 883252	"P": 1687.5	"F": 5488}
{"v": 1	"t": 883272	"P": 1691.0	"F": 5639}
{"v": 1	"t": 883292	"P": 1693.0	"F": 5574}
{"v": 1	"t": 883313	"P": 1698.5	"F": 5538	"C": 47.14	"D": 3136	"sn": 54091779688249	"file": "/data/device_log/data0000.out"}
{"v": 1	"t": 883333	"P": 1692.75	"F": 5548}
{"v": 1	"t": 883353	"P": 1690.5	"F": 5486}
{"v": 1	"t": 883373	"P": 1695.5	"F": 5577}
{"v": 1	"t": 883394	"P": 1684.75	"F": 5398}
{"v": 1	"t": 883414	"P": 1697.75	"F": 5686}
{"v": 1	"t": 883434	"P": 1681.75	"F": 5569}
{"v": 1	"t": 883455	"P": 1695.75	"F": 5588}
{"v": 1	"t": 883475	"P": 1696.5	"F": 5219}
{"v": 1	"t": 883495	"P": 1689.5	"F": 5443}
{"v": 1	"t": 883516	"P": 1682.0	"F": 5587}
{"v": 1	"t": 883536	"P": 1696.25	"F": 5677}
{"v": 1	"t": 883556	"P": 1696.0	"F": 5396}
{"v": 1	"t": 883576	"P": 1688.25	"F": 5526}
{"v": 1	"t": 883597	"P": 1695.0	"F": 5500}
{"v": 1	"t": 883617	"P": 1690.25	"F": 5550}
{"v": 1	"t": 883637	"P": 1694.75	"F": 5424}
{"v": 1	"t": 883658	"P": 1691.5	"F": 5485}
{"v": 1	"t": 883678	"P": 1688.75	"F": 5516}
{"v": 1	"t": 883698	"P": 1692.5	"F": 5584}
{"v": 1	"t": 883719	"P": 1706.75	"F": 5411}
{"v": 1	"t": 883739	"P": 1689.0	"F": 5526}
{"v": 1	"t": 883759	"P": 1687.0	"F": 5465}
{"v": 1	"t": 883779	"P": 1690.5	"F": 5472}
{"v": 1	"t": 883800	"P": 1695.5	"F": 5634}
{"v": 1	"t": 883820	"P": 1692.0	"F": 5386}
{"v": 1	"t": 883840	"P": 1689.25	"F": 5481}
{"v": 1	"t": 883861	"P": 1684.25	"F": 5496}
{"v": 1	"t": 883881	"P": 1691.5	"F": 5459}
{"v": 1	"t": 883901	"P": 1696.25	"F": 5407}
{"v": 1	"t": 883921	"P": 1686.25	"F": 5491}
{"v": 1	"t": 883942	"P": 1695.0	"F": 5541}
{"v": 1	"t": 883962	"P": 1691.5	"F": 5452}
{"v": 1	"t": 883982	"P": 1693.0	"F": 5547}
{"v": 1	"t": 884003	"P": 1699.75	"F": 5440}
{"v": 1	"t": 884023	"P": 1690.0	"F": 5677}
{"v": 1	"t": 884043	"P": 1690.25	"F": 5409}
{"v": 1	"t": 884064	"P": 1697.0	"F": 5604}
{"v": 1	"t": 884084	"P": 1687.5	"F": 5641}
{"v": 1	"t": 884104	"P": 1688.25	"F": 5637}
{"v": 1	"t": 884125	"P": 1690.75	"F": 5401}
{"v": 1	"t": 884145	"P": 1693.5	"F": 5492}
{"v": 1	"t": 884165	"P": 1692.75	"F": 5586}
{"v": 1	"t": 884185	"P": 1689.0	"F": 5472}
{"v": 1	"t": 884206	"P": 1700.25	"F": 5642}
{"v": 1	"t": 884226	"P": 1690.25	"F": 5580}
{"v": 1	"t": 884246	"P": 1697.0	"F": 5403}
{"v": 1	"t": 884267	"P": 1686.25	"F": 5511}
{"v": 1	"t": 884287	"P": 1691.0	"F": 5606}
{"v": 1	"t": 884307	"P": 1693.25	"F": 5444}
{"v": 1	"t": 884327	"P": 1689.0	"F": 5598	"C": 47.155	"D": 3136	"sn": 54091779688249	"file": "/data/device_log/data0000.out"}
{"v": 1	"t": 884348	"P": 1695.5	"F": 5433}
{"v": 1	"t": 884368	"P": 1691.0	"F": 5407}
{"v": 1	"t": 884388	"P": 1696.0	"F": 5514}
{"v": 1	"t": 884409	"P": 1693.0	"F": 5438}
{"v": 1	"t": 884429	"P": 1688.25	"F": 5489}
{"v": 1	"t": 884449	"P": 1692.5	"F": 5417}
{"v": 1	"t": 884470	"P": 1688.75	"F": 5432}
{"v": 1	"t": 884490	"P": 1689.25	"F": 5345}
{"v": 1	"t": 884510	"P": 1690.75	"F": 5554}
{"v": 1	"t": 884530	"P": 1688.75	"F": 5545}
{"v": 1	"t": 884551	"P": 1686.5	"F": 5696}
{"v": 1	"t": 884571	"P": 1693.5	"F": 5637}
{"v": 1	"t": 884591	"P": 1693.75	"F": 5441}
{"v": 1	"t": 884612	"P": 1689.75	"F": 5443}
{"v": 1	"t": 884632	"P": 1690.0	"F": 5388}
{"v": 1	"t": 884652	"P": 1691.5	"F": 5531}
{"v": 1	"t": 884673	"P": 1691.25	"F": 5503}
{"v": 1	"t": 884693	"P": 1689.75	"F": 5566}
{"v": 1	"t": 884713	"P": 1684.75	"F": 5516}
{"v": 1	"t": 884734	"P": 1693.0	"F": 5469}
{"v": 1	"t": 884754	"P": 1687.5	"F": 5202}
{"v": 1	"t": 884774	"P": 1695.25	"F": 5454}
{"v": 1	"t": 884794	"P": 1695.5	"F": 5598}
{"v": 1	"t": 884815	"P": 1690.75	"F": 5429}
{"v": 1	"t": 884835	"P": 1694.25	"F": 5457}
{"v": 1	"t": 884855	"P": 1690.75	"F": 5442}
{"v": 1	"t": 884876	"P": 1691.25	"F": 5296}
{"v": 1	"t": 884896	"P": 1687.75	"F": 5433}
{"v": 1	"t": 884916	"P": 1693.25	"F": 5454}
{"v": 1	"t": 884936	"P": 1694.25	"F": 5541}
{"v": 1	"t": 884957	"P": 1683.75	"F": 5411}
{"v": 1	"t": 884977	"P": 1692.25	"F": 5459}
{"v": 1	"t": 884997	"P": 1695.5	"F": 5544}
{"v": 1	"t": 885018	"P": 1689.5	"F": 5447}
{"v": 1	"t": 885038	"P": 1679.5	"F": 5482}
{"v": 1	"t": 885058	"P": 1698.5	"F": 5486}
{"v": 1	"t": 885078	"P": 1687.25	"F": 5387}
{"v": 1	"t": 885099	"P": 1698.25	"F": 5556}
{"v": 1	"t": 885119	"P": 1686.5	"F": 5409}
{"v": 1	"t": 885139	"P": 1692.5	"F": 5471}
{"v": 1	"t": 885160	"P": 1690.25	"F": 5632}
{"v": 1	"t": 885180	"P": 1696.25	"F": 5351}
{"v": 1	"t": 885200	"P": 1698.25	"F": 5395}
{"v": 1	"t": 885221	"P": 1681.5	"F": 5416}
{"v": 1	"t": 885241	"P": 1693.5	"F": 5524}
{"v": 1	"t": 885261	"P": 1696.25	"F": 5579}
{"v": 1	"t": 885282	"P": 1689.25	"F": 5181}
{"v": 1	"t": 885302	"P": 1684.5	"F": 5448}
{"v": 1	"t": 885322	"P": 1685.25	"F": 5625}
{"v": 1	"t": 885342	"P": 1698.25	"F": 5333	"C": 47.125	"D": 3136	"sn": 54091779688249	"file": "/data/device_log/data0000.out"}
{"v": 1	"t": 885363	"P": 1683.75	"F": 5508}
{"v": 1	"t": 885383	"P": 1694.25	"F": 5408}
{"v": 1	"t": 885403	"P": 1689.5	"F": 5556}
{"v": 1	"t": 885424	"P": 1695.0	"F": 5357}
{"v": 1	"t": 885444	"P": 1685.5	"F": 5571}
{"v": 1	"t": 885464	"P": 1697.0	"F": 5458}
{"v": 1	"t": 885485	"P": 1697.5	"F": 5404}
{"v": 1	"t": 885505	"P": 1688.25	"F": 5417}
{"v": 1	"t": 885525	"P": 1691.5	"F": 5458}
{"v": 1	"t": 885545	"P": 1690.0	"F": 5455}
{"v": 1	"t": 885566	"P": 1689.0	"F": 5568}
{"v": 1	"t": 885586	"P": 1706.5	"F": 5585}
{"v": 1	"t": 885606	"P": 1693.75	"F": 5452}
{"v": 1	"t": 885627	"P": 1688.0	"F": 5454}
{"v": 1	"t": 885647	"P": 1693.0	"F": 5426}
{"v": 1	"t": 885667	"P": 1689.25	"F": 5426}
{"v": 1	"t": 885687	"P": 1693.75	"F": 5373}
{"v": 1	"t": 885708	"P": 1681.25	"F": 5532}
{"v": 1	"t": 885728	"P": 1691.25	"F": 5518}
{"v": 1	"t": 885748	"P": 1688.75	"F": 5383}
{"v": 1	"t": 885769	"P": 1686.0	"F": 5348}
{"v": 1	"t": 885789	"P": 1690.0	"F": 5435}
{"v": 1	"t": 885809	"P": 1688.25	"F": 5404}
{"v": 1	"t": 885830	"P": 1694.75	"F": 5321}
{"v": 1	"t": 885850	"P": 1690.75	"F": 5556}
{"v": 1	"t": 885870	"P": 1691.0	"F": 5430}
{"v": 1	"t": 885890	"P": 1685.75	"F": 5447}
{"v": 1	"t": 885911	"P": 1693.25	"F": 5410}
{"v": 1	"t": 885931	"P": 1690.75	"F": 5433}
{"v": 1	"t": 885951	"P": 1701.5	"F": 5526}
{"v": 1	"t": 885972	"P": 1681.75	"F": 5498}
{"v": 1	"t": 885992	"P": 1691.0	"F": 5630}
{"v": 1	"t": 886012	"P": 1697.25	"F": 5534}
{"v": 1	"t": 886033	"P": 1683.75	"F": 5555}
{"v": 1	"t": 886053	"P": 1688.25	"F": 5472}
{"v": 1	"t": 886073	"P": 1689.0	"F": 5497}
{"v": 1	"t": 886093	"P": 1696.75	"F": 5343}
{"v": 1	"t": 886114	"P": 1691.75	"F": 5574}
{"v": 1	"t": 886134	"P": 1699.75	"F": 5403}
{"v": 1	"t": 886154	"P": 1677.5	"F": 5618}
{"v": 1	"t": 886175	"P": 1693.5	"F": 5517}
{"v": 1	"t": 886195	"P": 1694.5	"F": 5454}
{"v": 1	"t": 886215	"P": 1690.75	"F": 5360}
{"v": 1	"t": 886236	"P": 1694.0	"F": 5564}
{"v": 1	"t": 886256	"P": 1689.75	"F": 5405}
{"v": 1	"t": 886276	"P": 1689.75	"F": 5431}
{"v": 1	"t": 886296	"P": 1692.25	"F": 5506}
{"v": 1	"t": 886317	"P": 1684.75	"F": 5386}
{"v": 1	"t": 886337	"P": 1686.5	"F": 5389}
{"v": 1	"t": 886357	"P": 1700.0	"F": 5497	"C": 47.115	"D": 3136	"sn": 54091779688249	"file": "/data/device_log/data0000.out"}
{"v": 1	"t": 886378	"P": 1694.0	"F": 5648}
{"v": 1	"t": 886398	"P": 1692.5	"F": 5445}
{"v": 1	"t": 886418	"P": 1701.5	"F": 5344}
{"v": 1	"t": 886438	"P": 1697.0	"F": 5477}
{"v": 1	"t": 886459	"P": 1696.25	"F": 5640}
{"v": 1	"t": 886479	"P": 1692.5	"F": 5618}
{"v": 1	"t": 886499	"P": 1691.5	"F": 5419}
{"v": 1	"t": 886520	"P": 1697.25	"F": 5669}
{"v": 1	"t": 886540	"P": 1691.5	"F": 5356}
{"v": 1	"t": 886560	"P": 1695.25	"F": 5544}
{"v": 1	"t": 886581	"P": 1694.0	"F": 5605}
{"v": 1	"t": 886601	"P": 1688.5	"F": 5464}
{"v": 1	"t": 886621	"P": 1694.75	"F": 5490}
{"v": 1	"t": 886642	"P": 1689.25	"F": 5357}
{"v": 1	"t": 886662	"P": 1690.5	"F": 5631}
{"v": 1	"t": 886682	"P": 1693.25	"F": 5453}
{"v": 1	"t": 886703	"P": 1696.0	"F": 5368}
{"v": 1	"t": 886723	"P": 1690.25	"F": 5344}
{"v": 1	"t": 886744	"P": 1695.75	"F": 5541}
{"v": 1	"t": 886764	"P": 1684.5	"F": 5447}
{"v": 1	"t": 886784	"P": 1689.75	"F": 5479}
{"v": 1	"t": 886805	"P": 1694.5	"F": 5458}
{"v": 1	"t": 886825	"P": 1698.25	"F": 5493}
{"v": 1	"t": 886845	"P": 1689.75	"F": 5527}
{"v": 1	"t": 886865	"P": 1692.5	"F": 5582}
{"v": 1	"t": 886886	"P": 1693.25	"F": 5479}
{"v": 1	"t": 886906	"P": 1694.75	"F": 5486}
{"v": 1	"t": 886926	"P": 1695.75	"F": 5699}
{"v": 1	"t": 886947	"P": 1689.25	"F": 5357}
{"v": 1	"t": 886967	"P": 1686.5	"F": 5596}
{"v": 1	"t": 886987	"P": 1690.5	"F": 5426}
{"v": 1	"t": 887007	"P": 1695.5	"F": 5560}
{"v": 1	"t": 887028	"P": 1683.75	"F": 5441}
{"v": 1	"t": 887048	"P": 1693.25	"F": 5589}
{"v": 1	"t": 887068	"P": 1691.25	"F": 5460}
{"v": 1	"t": 887089	"P": 1701.75	"F": 5597}
{"v": 1	"t": 887109	"P": 1680.75	"F": 5497}
{"v": 1	"t": 887129	"P": 1690.5	"F": 5248}
{"v": 1	"t": 887149	"P": 1690.75	"F": 5666}
{"v": 1	"t": 887170	"P": 1691.5	"F": 5512}
{"v": 1	"t": 887190	"P": 1689.0	"F": 5542}
{"v": 1	"t": 887210	"P": 1693.0	"F": 5665}
{"v": 1	"t": 887231	"P": 1690.75	"F": 5564}
{"v": 1	"t": 887251	"P": 1698.75	"F": 5513}
{"v": 1	"t": 887271	"P": 1692.75	"F": 5370}
{"v": 1	"t": 887292	"P": 1688.75	"F": 5592}
{"v": 1	"t": 887312	"P": 1697.0	"F": 5589}
{"v": 1	"t": 887332	"P": 1687.75	"F": 5378}
{"v": 1	"t": 887353	"P": 1690.75	"F": 5478}
{"v": 1	"t": 887373	"P": 1688.0	"F": 5398	"C": 47.12	"D": 3136	"sn": 54091779688249	"file": "/data/device_log/data0000.out"}
{"v": 1	"t": 887393	"P": 1688.5	"F": 5522}
{"v": 1	"t": 887413	"P": 1696.5	"F": 5550}
{"v": 1	"t": 887434	"P": 1691.75	"F": 5523}
{"v": 1	"t": 887454	"P": 1689.25	"F": 5499}
{"v": 1	"t": 887474	"P": 1694.25	"F": 5585}
{"v": 1	"t": 887495	"P": 1687.75	"F": 5428}
{"v": 1	"t": 887515	"P": 1691.75	"F": 5464}
{"v": 1	"t": 887535	"P": 1687.25	"F": 5484}
{"v": 1	"t": 887556	"P": 1688.25	"F": 5581}
{"v": 1	"t": 887576	"P": 1695.25	"F": 5448}
{"v": 1	"t": 887596	"P": 1695.25	"F": 5663}
{"v": 1	"t": 887616	"P": 1695.75	"F": 5543}
{"v": 1	"t": 887637	"P": 1682.5	"F": 5417}
{"v": 1	"t": 887657	"P": 1696.5	"F": 5360}
{"v": 1	"t": 887677	"P": 1700.75	"F": 5527}
{"v": 1	"t": 887698	"P": 1684.25	"F": 5428}
{"v": 1	"t": 887718	"P": 1694.5	"F": 5317}
{"v": 1	"t": 887738	"P": 1688.0	"F": 5617}
{"v": 1	"t": 887758	"P": 1699.25	"F": 5633}
{"v": 1	"t": 887779	"P": 1694.75	"F": 5700}
{"v": 1	"t": 887799	"P": 1691.25	"F": 5460}
{"v": 1	"t": 887819	"P": 1697.0	"F": 5631}
{"v": 1	"t": 887840	"P": 1694.5	"F": 5310}
{"v": 1	"t": 887860	"P": 1693.75	"F": 5497}
{"v": 1	"t": 887880	"P": 1688.5	"F": 5488}
{"v": 1	"t": 887901	"P": 1684.25	"F": 5562}
{"v": 1	"t": 887921	"P": 1689.0	"F": 5455}
{"v": 1	"t": 887941	"P": 1694.25	"F": 5341}
{"v": 1	"t": 887961	"P": 1692.5	"F": 5425}
{"v": 1	"t": 887982	"P": 1684.75	"F": 5651}
{"v": 1	"t": 888002	"P": 1700.0	"F": 5635}
{"v": 1	"t": 888022	"P": 1695.0	"F": 5572}
{"v": 1	"t": 888043	"P": 1686.0	"F": 5554}
{"v": 1	"t": 888063	"P": 1685.75	"F": 5602}
{"v": 1	"t": 888083	"P": 1688.75	"F": 5329}
{"v": 1	"t": 888104	"P": 1691.5	"F": 5260}
{"v": 1	"t": 888124	"P": 1692.25	"F": 5498}
{"v": 1	"t": 888144	"P": 1692.75	"F": 5417}
{"v": 1	"t": 888164	"P": 1691.5	"F": 5468}
{"v": 1	"t": 888185	"P": 1696.0	"F": 5538}
{"v": 1	"t": 888205	"P": 1683.0	"F": 5400}
{"v": 1	"t": 888225	"P": 1685.0	"F": 5680}
{"v": 1	"t": 888246	"P": 1695.25	"F": 5508}
{"v": 1	"t": 888266	"P": 1690.75	"F": 5481}
{"v": 1	"t": 888286	"P": 1686.75	"F": 5402}
{"v": 1	"t": 888307	"P": 1692.75	"F": 5500}
{"v": 1	"t": 888327	"P": 1686.75	"F": 5394}
{"v": 1	"t": 888347	"P": 1696.0	"F": 5463}
{"v": 1	"t": 888367	"P": 1693.75	"F": 5589}
{"v": 1	"t": 888388	"P": 1685.0	"F": 5509	"C": 47.115	"D": 3136	"sn": 54091779688249	"file": "/data/device_log/data0000.out"}
{"v": 1	"t": 888408	"P": 1686.0	"F": 5608}
{"v": 1	"t": 888428	"P": 1693.75	"F": 5396}
{"v": 1	"t": 888449	"P": 1691.5	"F": 5394}
{"v": 1	"t": 888469	"P": 1691.75	"F": 5522}
{"v": 1	"t": 888489	"P": 1688.0	"F": 5485}
{"v": 1	"t": 888509	"P": 1691.75	"F": 5446}
{"v": 1	"t": 888530	"P": 1698.25	"F": 5423}
{"v": 1	"t": 888550	"P": 1690.75	"F": 5420}
{"v": 1	"t": 888570	"P": 1698.5	"F": 5584}
{"v": 1	"t": 888591	"P": 1699.25	"F": 5537}
{"v": 1	"t": 888611	"P": 1694.0	"F": 5158}
{"v": 1	"t": 888631	"P": 1698.5	"F": 5632}
{"v": 1	"t": 888652	"P": 1689.25	"F": 5439}
{"v": 1	"t": 888672	"P": 1687.75	"F": 5786}
{"v": 1	"t": 888692	"P": 1686.25	"F": 5409}
{"v": 1	"t": 888713	"P": 1690.5	"F": 5543}
{"v": 1	"t": 888733	"P": 1690.0	"F": 5585}
{"v": 1	"t": 888753	"P": 1691.0	"F": 5391}
{"v": 1	"t": 888774	"P": 1692.5	"F": 5516}
{"v": 1	"t": 888794	"P": 1688.0	"F": 5783}
{"v": 1	"t": 888814	"P": 1692.25	"F": 5473}
{"v": 1	"t": 888834	"P": 1687.0	"F": 5437}
{"v": 1	"t": 888855	"P": 1701.5	"F": 5612}
{"v": 1	"t": 888875	"P": 1687.75	"F": 5576}
{"v": 1	"t": 888895	"P": 1694.25	"F": 5399}
{"v": 1	"t": 888916	"P": 1686.0	"F": 5454}
{"v": 1	"t": 888936	"P": 1690.25	"F": 5583}
{"v": 1	"t": 888956	"P": 1696.0	"F": 5438}
{"v": 1	"t": 888976	"P": 1689.75	"F": 5381}
{"v": 1	"t": 888997	"P": 1694.0	"F": 5392}
{"v": 1	"t": 889017	"P": 1687.0	"F": 5420}
{"v": 1	"t": 889037	"P": 1697.5	"F": 5363}
{"v": 1	"t": 889058	"P": 1693.5	"F": 5317}
{"v": 1	"t": 889078	"P": 1688.25	"F": 5483}
{"v": 1	"t": 889098	"P": 1690.5	"F": 5516}
{"v": 1	"t": 889118	"P": 1698.5	"F": 5594}
{"v": 1	"t": 889139	"P": 1699.25	"F": 5667}
{"v": 1	"t": 889159	"P": 1695.25	"F": 5413}
{"v": 1	"t": 889179	"P": 1692.25	"F": 5599}
{"v": 1	"t": 889200	"P": 1696.25	"F": 5427}
{"v": 1	"t": 889220	"P": 1700.25	"F": 5556}
{"v": 1	"t": 889240	"P": 1691.0	"F": 5385}
{"v": 1	"t": 889261	"P": 1686.75	"F": 5454}
{"v": 1	"t": 889281	"P": 1687.0	"F": 5587}
{"v": 1	"t": 889301	"P": 1693.25	"F": 5524}
{"v": 1	"t": 889321	"P": 1686.75	"F": 5624}
{"v": 1	"t": 889342	"P": 1690.0	"F": 5433}
{"v": 1	"t": 889362	"P": 1691.25	"F": 5640}
{"v": 1	"t": 889382	"P": 1693.5	"F": 5483}
{"v": 1	"t": 889403	"P": 1696.5	"F": 5415	"C": 47.08	"D": 3136	"sn": 54091779688249	"file": "/data/device_log/data0000.out"}
{"v": 1	"t": 889423	"P": 1691.25	"F": 5414}
{"v": 1	"t": 889443	"P": 1691.0	"F": 5605}
{"v": 1	"t": 889464	"P": 1695.5	"F": 5518}
{"v": 1	"t": 889484	"P": 1691.0	"F": 5613}
{"v": 1	"t": 889504	"P": 1694.5	"F": 5450}
{"v": 1	"t": 889524	"P": 1686.0	"F": 5568}
{"v": 1	"t": 889545	"P": 1695.5	"F": 5442}
{"v": 1	"t": 889565	"P": 1689.75	"F": 5661}
{"v": 1	"t": 889585	"P": 1685.5	"F": 5414}
{"v": 1	"t": 889606	"P": 1683.0	"F": 5489}
{"v": 1	"t": 889626	"P": 1692.25	"F": 5496}
{"v": 1	"t": 889646	"P": 1694.5	"F": 5484}
{"v": 1	"t": 889667	"P": 1688.0	"F": 5529}
{"v": 1	"t": 889687	"P": 1688.5	"F": 5384}
{"v": 1	"t": 889707	"P": 1693.75	"F": 5653}
{"v": 1	"t": 889727	"P": 1697.25	"F": 5420}
{"v": 1	"t": 889748	"P": 1691.25	"F": 5630}
{"v": 1	"t": 889768	"P": 1693.5	"F": 5531}
{"v": 1	"t": 889788	"P": 1690.5	"F": 5389}
{"v": 1	"t": 889809	"P": 1701.5	"F": 5507}
{"v": 1	"t": 889829	"P": 1684.75	"F": 5415}
{"v": 1	"t": 889849	"P": 1695.25	"F": 5393}
{"v": 1	"t": 889869	"P": 1689.25	"F": 5489}
{"v": 1	"t": 889890	"P": 1699.75	"F": 5399}
{"v": 1	"t": 889910	"P": 1691.25	"F": 5365}
{"v": 1	"t": 889930	"P": 1689.0	"F": 5690}
{"v": 1	"t": 889951	"P": 1687.25	"F": 5465}
{"v": 1	"t": 889971	"P": 1699.25	"F": 5516}
{"v": 1	"t": 889991	"P": 1684.75	"F": 5271}
{"v": 1	"t": 890012	"P": 1691.5	"F": 5712}
{"v": 1	"t": 890032	"P": 1685.5	"F": 5366}
{"v": 1	"t": 890052	"P": 1687.5	"F": 5422}
{"v": 1	"t": 890073	"P": 1689.25	"F": 5436}
{"v": 1	"t": 890093	"P": 1687.25	"F": 5581}
{"v": 1	"t": 890113	"P": 1689.5	"F": 5621}
{"v": 1	"t": 890134	"P": 1700.0	"F": 5525}
{"v": 1	"t": 890154	"P": 1684.0	"F": 5654}
{"v": 1	"t": 890174	"P": 1686.25	"F": 5523}
{"v": 1	"t": 890195	"P": 1687.5	"F": 5425}
{"v": 1	"t": 890215	"P": 1689.5	"F": 5364}
{"v": 1	"t": 890235	"P": 1697.25	"F": 5249}
{"v": 1	"t": 890256	"P": 1689.75	"F": 5548}
{"v": 1	"t": 890276	"P": 1689.0	"F": 5531}
{"v": 1	"t": 890296	"P": 1690.5	"F": 5662}
{"v": 1	"t": 890317	"P": 1689.0	"F": 5781}
{"v": 1	"t": 890337	"P": 1691.0	"F": 5304}
{"v": 1	"t": 890357	"P": 1686.75	"F": 5445}
{"v": 1	"t": 890378	"P": 1693.25	"F": 5591}
{"v": 1	"t": 890398	"P": 1688.25	"F": 5508}
{"v": 1	"t": 890418	"P": 1689.0	"F": 5446	"C": 47.135	"D": 3135	"sn": 54091779688249	"file": "/data/device_log/data0000.out"}
{"v": 1	"t": 890438	"P": 1688.5	"F": 5412}
{"v": 1	"t": 890459	"P": 1704.75	"F": 5522}
{"v": 1	"t": 890479	"P": 1691.25	"F": 5505}
{"v": 1	"t": 890499	"P": 1695.0	"F": 5500}
{"v": 1	"t": 890520	"P": 1690.5	"F": 5543}
{"v": 1	"t": 890540	"P": 1700.0	"F": 5368}
{"v": 1	"t": 890560	"P": 1689.5	"F": 5529}
{"v": 1	"t": 890581	"P": 1689.5	"F": 5348}
{"v": 1	"t": 890601	"P": 1699.75	"F": 5630}
{"v": 1	"t": 890621	"P": 1695.75	"F": 5419}
{"v": 1	"t": 890641	"P": 1694.5	"F": 5545}
{"v": 1	"t": 890662	"P": 1686.0	"F": 5599}
{"v": 1	"t": 890682	"P": 1688.5	"F": 5492}
{"v": 1	"t": 890702	"P": 1694.0	"F": 5567}
{"v": 1	"t": 890723	"P": 1696.75	"F": 5576}
{"v": 1	"t": 890743	"P": 1685.25	"F": 5521}
{"v": 1	"t": 890763	"P": 1698.25	"F": 5569}
{"v": 1	"t": 890784	"P": 1697.5	"F": 5493}
{"v": 1	"t": 890804	"P": 1693.25	"F": 5440}
{"v": 1	"t": 890824	"P": 1688.75	"F": 5623}
{"v": 1	"t": 890844	"P": 1682.5	"F": 5526}
{"v": 1	"t": 890865	"P": 1695.5	"F": 5353}
{"v": 1	"t": 890885	"P": 1685.25	"F": 5483}
{"v": 1	"t": 890905	"P": 1691.25	"F": 5561}
{"v": 1	"t": 890926	"P": 1692.0	"F": 5557}
{"v": 1	"t": 890946	"P": 1689.75	"F": 5431}
{"v": 1	"t": 890966	"P": 1697.75	"F": 5556}
{"v": 1	"t": 890986	"P": 1692.0	"F": 5451}
{"v": 1	"t": 891007	"P": 1683.0	"F": 5521}
{"v": 1	"t": 891027	"P": 1686.0	"F": 5467}
{"v": 1	"t": 891047	"P": 1696.0	"F": 5420}
{"v": 1	"t": 891068	"P": 1685.5	"F": 5355}
{"v": 1	"t": 891088	"P": 1686.75	"F": 5561}
{"v": 1	"t": 891108	"P": 1690.75	"F": 5396}
{"v": 1	"t": 891129	"P": 1693.5	"F": 5592}
{"v": 1	"t": 891149	"P": 1694.5	"F": 5568}
{"v": 1	"t": 891169	"P": 1685.25	"F": 5322}
{"v": 1	"t": 891189	"P": 1690.5	"F": 5335}
{"v": 1	"t": 891210	"P": 1695.0	"F": 5577}
{"v": 1	"t": 891230	"P": 1682.0	"F": 5472}
{"v": 1	"t": 891250	"P": 1693.75	"F": 5450}
{"v": 1	"t": 891271	"P": 1690.75	"F": 5519}
{"v": 1	"t": 891291	"P": 1679.75	"F": 5606}
{"v": 1	"t": 891311	"P": 1693.0	"F": 5384}
{"v": 1	"t": 891332	"P": 1691.25	"F": 5639}
{"v": 1	"t": 891352	"P": 1687.75	"F": 5574}
{"v": 1	"t": 891372	"P": 1692.5	"F": 5610}
{"v": 1	"t": 891392	"P": 1692.75	"F": 5666}
{"v": 1	"t": 891413	"P": 1685.75	"F": 5576}
{"v": 1	"t": 891433	"P": 1685.5	"F": 5274	"C": 47.12	"D": 3135	"sn": 54091779688249	"file": "/data/device_log/data0000.out"}
{"v": 1	"t": 891453	"P": 1695.75	"F": 5643}
{"v": 1	"t": 891474	"P": 1691.0	"F": 5328}
{"v": 1	"t": 891494	"P": 1689.5	"F": 5500}
{"v": 1	"t": 891514	"P": 1691.0	"F": 5483}
{"v": 1	"t": 891535	"P": 1687.75	"F": 5328}
{"v": 1	"t": 891555	"P": 1693.5	"F": 5408}
{"v": 1	"t": 891575	"P": 1692.5	"F": 5566}
{"v": 1	"t": 891595	"P": 1696.25	"F": 5387}
{"v": 1	"t": 891616	"P": 1680.75	"F": 5580}
{"v": 1	"t": 891636	"P": 1689.75	"F": 5433}
{"v": 1	"t": 891656	"P": 1691.5	"F": 5670}
{"v": 1	"t": 891677	"P": 1696.5	"F": 5472}
{"v": 1	"t": 891697	"P": 1688.25	"F": 5568}
{"v": 1	"t": 891717	"P": 1695.25	"F": 5607}
{"v": 1	"t": 891738	"P": 1697.25	"F": 5567}
{"v": 1	"t": 891758	"P": 1688.5	"F": 5313}
{"v": 1	"t": 891778	"P": 1689.0	"F": 5537}
{"v": 1	"t": 891798	"P": 1694.5	"F": 5551}
{"v": 1	"t": 891819	"P": 1688.25	"F": 5315}
{"v": 1	"t": 891839	"P": 1689.5	"F": 5515}
{"v": 1	"t": 891859	"P": 1686.75	"F": 5538}
{"v": 1	"t": 891880	"P": 1701.0	"F": 5630}
{"v": 1	"t": 891900	"P": 1694.75	"F": 5666}
{"v": 1	"t": 891920	"P": 1691.25	"F": 5194}
{"v": 1	"t": 891941	"P": 1687.0	"F": 5649}
{"v": 1	"t": 891961	"P": 1701.0	"F": 5371}
{"v": 1	"t": 891981	"P": 1696.25	"F": 5496}
{"v": 1	"t": 892002	"P": 1689.25	"F": 5378}
{"v": 1	"t": 892022	"P": 1692.25	"F": 5601}
{"v": 1	"t": 892042	"P": 1685.75	"F": 5620}
{"v": 1	"t": 892062	"P": 1696.25	"F": 5437}
{"v": 1	"t": 892083	"P": 1678.0	"F": 5796}
{"v": 1	"t": 892103	"P": 1694.5	"F": 5553}
{"v": 1	"t": 892123	"P": 1687.25	"F": 5401}
{"v": 1	"t": 892144	"P": 1691.25	"F": 5557}
{"v": 1	"t": 892164	"P": 1698.5	"F": 5455}
{"v": 1	"t": 892184	"P": 1686.25	"F": 5404}
{"v": 1	"t": 892204	"P": 1691.0	"F": 5668}
{"v": 1	"t": 892225	"P": 1691.5	"F": 5541}
{"v": 1	"t": 892245	"P": 1693.25	"F": 5614}
{"v": 1	"t": 892265	"P": 1694.0	"F": 5666}
{"v": 1	"t": 892286	"P": 1694.25	"F": 5490}
{"v": 1	"t": 892306	"P": 1697.25	"F": 5492}
{"v": 1	"t": 892326	"P": 1689.0	"F": 5403}
{"v": 1	"t": 892347	"P": 1697.75	"F": 5575}
{"v": 1	"t": 892367	"P": 1681.5	"F": 5539}
{"v": 1	"t": 892387	"P": 1690.75	"F": 5436}
{"v": 1	"t": 892407	"P": 1687.5	"F": 5463}
{"v": 1	"t": 892428	"P": 1700.0	"F": 5475}
{"v": 1	"t": 892448	"P": 1683.0	"F": 5427	"C": 47.125	"D": 3135	"sn": 54091779688249	"file": "/data/device_log/data0000.out"}
{"v": 1	"t": 892468	"P": 1695.75	"F": 5562}
{"v": 1	"t": 892489	"P": 1691.75	"F": 5238}
{"v": 1	"t": 892509	"P": 1688.25	"F": 5492}
{"v": 1	"t": 892529	"P": 1689.25	"F": 5380}
{"v": 1	"t": 892550	"P": 1687.5	"F": 5629}
{"v": 1	"t": 892570	"P": 1697.5	"F": 5428}
{"v": 1	"t": 892590	"P": 1689.75	"F": 5601}
{"v": 1	"t": 892611	"P": 1687.0	"F": 5466}
{"v": 1	"t": 892631	"P": 1685.5	"F": 5502}
{"v": 1	"t": 892651	"P": 1699.75	"F": 5440}
{"v": 1	"t": 892671	"P": 1692.0	"F": 5546}
{"v": 1	"t": 892692	"P": 1686.5	"F": 5552}
{"v": 1	"t": 892712	"P": 1699.25	"F": 5599}
{"v": 1	"t": 892732	"P": 1691.25	"F": 5505}
{"v": 1	"t": 892753	"P": 1687.75	"F": 5327}
{"v": 1	"t": 892773	"P": 1689.75	"F": 5493}
{"v": 1	"t": 892793	"P": 1685.25	"F": 5581}
{"v": 1	"t": 892814	"P": 1697.75	"F": 5561}
{"v": 1	"t": 892834	"P": 1691.75	"F": 5401}
{"v": 1	"t": 892854	"P": 1690.75	"F": 5541}
{"v": 1	"t": 892874	"P": 1692.25	"F": 5445}
{"v": 1	"t": 892895	"P": 1695.0	"F": 5572}
{"v": 1	"t": 892915	"P": 1686.75	"F": 5360}
{"v": 1	"t": 892935	"P": 1686.25	"F": 5583}
{"v": 1	"t": 892956	"P": 1702.5	"F": 5584}
{"v": 1	"t": 892976	"P": 1688.0	"F": 5553}
{"v": 1	"t": 892996	"P": 1689.0	"F": 5595}
{"v": 1	"t": 893016	"P": 1697.0	"F": 5542}
{"v": 1	"t": 893037	"P": 1692.0	"F": 5508}
{"v": 1	"t": 893057	"P": 1696.0	"F": 5572}
{"v": 1	"t": 893077	"P": 1694.5	"F": 5606}
{"v": 1	"t": 893098	"P": 1694.5	"F": 5602}
{"v": 1	"t": 893118	"P": 1693.75	"F": 5591}
{"v": 1	"t": 893138	"P": 1686.75	"F": 5542}
{"v": 1	"t": 893159	"P": 1699.25	"F": 5498}
{"v": 1	"t": 893179	"P": 1691.75	"F": 5628}
{"v": 1	"t": 893199	"P": 1688.25	"F": 5407}
{"v": 1	"t": 893219	"P": 1685.25	"F": 5516}
{"v": 1	"t": 893240	"P": 1691.5	"F": 5337}
{"v": 1	"t": 893260	"P": 1686.75	"F": 5227}
{"v": 1	"t": 893280	"P": 1692.5	"F": 5472}
{"v": 1	"t": 893301	"P": 1691.5	"F": 5568}
{"v": 1	"t": 893321	"P": 1701.25	"F": 5439}
{"v": 1	"t": 893341	"P": 1689.0	"F": 5446}
{"v": 1	"t": 893362	"P": 1691.25	"F": 5529}
{"v": 1	"t": 893382	"P": 1690.75	"F": 5507}
{"v": 1	"t": 893402	"P": 1695.75	"F": 5594}
{"v": 1	"t": 893422	"P": 1684.5	"F": 5380}
{"v": 1	"t": 893443	"P": 1685.25	"F": 5523}
{"v": 1	"t": 893463	"P": 1688.0	"F": 5402	"C": 47.1	"D": 3135	"sn": 54091779688249	"file": "/data/device_log/data0000.out"}
{"v": 1	"t": 893483	"P": 1698.25	"F": 5541}
{"v": 1	"t": 893504	"P": 1694.0	"F": 5492}
{"v": 1	"t": 893524	"P": 1687.75	"F": 5563}
{"v": 1	"t": 893544	"P": 1694.25	"F": 5475}
{"v": 1	"t": 893564	"P": 1699.75	"F": 5602}
{"v": 1	"t": 893585	"P": 1685.75	"F": 5530}
{"v": 1	"t": 893605	"P": 1688.5	"F": 5445}
{"v": 1	"t": 893625	"P": 1684.25	"F": 5470}
{"v": 1	"t": 893646	"P": 1692.25	"F": 5428}
{"v": 1	"t": 893666	"P": 1687.75	"F": 5532}
{"v": 1	"t": 893686	"P": 1699.25	"F": 5491}
{"v": 1	"t": 893707	"P": 1691.75	"F": 5381}
{"v": 1	"t": 893727	"P": 1696.5	"F": 5615}
{"v": 1	"t": 893747	"P": 1696.25	"F": 5296}
{"v": 1	"t": 893768	"P": 1690.5	"F": 5650}
{"v": 1	"t": 893788	"P": 1686.75	"F": 5488}
{"v": 1	"t": 893809	"P": 1687.5	"F": 5392}
{"v": 1	"t": 893829	"P": 1695.25	"F": 5416}
{"v": 1	"t": 893849	"P": 1694.75	"F": 5537}
{"v": 1	"t": 893869	"P": 1691.0	"F": 5596}
{"v": 1	"t": 893890	"P": 1698.0	"F": 5594}
{"v": 1	"t": 893910	"P": 1695.25	"F": 5437}
{"v": 1	"t": 893930	"P": 1695.0	"F": 5441}
{"v": 1	"t": 893951	"P": 1682.25	"F": 5405}
{"v": 1	"t": 893971	"P": 1695.25	"F": 5460}
{"v": 1	"t": 893991	"P": 1689.75	"F": 5427}
{"v": 1	"t": 894011	"P": 1686.25	"F": 5476}
{"v": 1	"t": 894032	"P": 1682.25	"F": 5548}
{"v": 1	"t": 894052	"P": 1692.75	"F": 5487}
{"v": 1	"t": 894072	"P": 1693.0	"F": 5632}
{"v": 1	"t": 894093	"P": 1684.0	"F": 5419}
{"v": 1	"t": 894113	"P": 1691.25	"F": 5508}
{"v": 1	"t": 894133	"P": 1694.25	"F": 5544}
{"v": 1	"t": 894154	"P": 1681.5	"F": 5430}
{"v": 1	"t": 894174	"P": 1692.0	"F": 5491}
{"v": 1	"t": 894194	"P": 1684.75	"F": 5449}
{"v": 1	"t": 894214	"P": 1694.75	"F": 5507}
{"v": 1	"t": 894235	"P": 1687.5	"F": 5527}
{"v": 1	"t": 894255	"P": 1695.75	"F": 5478}
{"v": 1	"t": 894275	"P": 1690.75	"F": 5507}
{"v": 1	"t": 894296	"P": 1690.25	"F": 5714}
{"v": 1	"t": 894316	"P": 1695.5	"F": 5507}
{"v": 1	"t": 894336	"P": 1690.25	"F": 5557}
{"v": 1	"t": 894357	"P": 1693.5	"F": 5459}
{"v": 1	"t": 894377	"P": 1687.5	"F": 5534}
{"v": 1	"t": 894397	"P": 1695.5	"F": 5463}
{"v": 1	"t": 894417	"P": 1693.0	"F": 5588}
{"v": 1	"t": 894438	"P": 1689.0	"F": 5709}
{"v": 1	"t": 894458	"P": 1695.25	"F": 5575}
{"v": 1	"t": 894478	"P": 1685.0	"F": 5524	"C": 47.065	"D": 3135	"sn": 54091779688249	"file": "/data/device_log/data0000.out"}
{"v": 1	"t": 894499	"P": 1695.0	"F": 5509}
{"v": 1	"t": 894519	"P": 1692.5	"F": 5468}
{"v": 1	"t": 894539	"P": 1691.25	"F": 5453}
{"v": 1	"t": 894560	"P": 1686.0	"F": 5425}
{"v": 1	"t": 894580	"P": 1699.5	"F": 5541}
{"v": 1	"t": 894600	"P": 1697.0	"F": 5533}
{"v": 1	"t": 894620	"P": 1690.0	"F": 5608}
{"v": 1	"t": 894641	"P": 1683.75	"F": 5443}
{"v": 1	"t": 894661	"P": 1697.25	"F": 5557}
{"v": 1	"t": 894681	"P": 1694.5	"F": 5576}
{"v": 1	"t": 894702	"P": 1699.0	"F": 5380}
{"v": 1	"t": 894722	"P": 1689.5	"F": 5531}
{"v": 1	"t": 894742	"P": 1695.25	"F": 5627}
{"v": 1	"t": 894762	"P": 1699.5	"F": 5594}
{"v": 1	"t": 894783	"P": 1689.5	"F": 5509}
{"v": 1	"t": 894803	"P": 1694.5	"F": 5529}
{"v": 1	"t": 894823	"P": 1689.5	"F": 5538}
{"v": 1	"t": 894844	"P": 1698.0	"F": 5610}
{"v": 1	"t": 894864	"P": 1686.0	"F": 5300}
{"v": 1	"t": 894884	"P": 1683.25	"F": 5678}
{"v": 1	"t": 894905	"P": 1694.75	"F": 5441}
{"v": 1	"t": 894925	"P": 1693.75	"F": 5591}
{"v": 1	"t": 894945	"P": 1688.25	"F": 5494}
{"v": 1	"t": 894965	"P": 1686.0	"F": 5466}
{"v": 1	"t": 894986	"P": 1688.75	"F": 5569}
{"v": 1	"t": 895006	"P": 1698.5	"F": 5555}
{"v": 1	"t": 895026	"P": 1688.25	"F": 5402}
{"v": 1	"t": 895047	"P": 1689.75	"F": 5310}
{"v": 1	"t": 895067	"P": 1687.5	"F": 5604}
{"v": 1	"t": 895087	"P": 1694.75	"F": 5617}
{"v": 1	"t": 895108	"P": 1687.75	"F": 5381}
{"v": 1	"t": 895128	"P": 1688.5	"F": 5514}
{"v": 1	"t": 895148	"P": 1693.75	"F": 5541}
{"v": 1	"t": 895168	"P": 1688.75	"F": 5484}
{"v": 1	"t": 895189	"P": 1691.75	"F": 5539}
{"v": 1	"t": 895209	"P": 1696.0	"F": 5593}
{"v": 1	"t": 895229	"P": 1688.0	"F": 5299}
{"v": 1	"t": 895250	"P": 1696.5	"F": 5347}
{"v": 1	"t": 895270	"P": 1699.75	"F": 5577}
{"v": 1	"t": 895290	"P": 1691.0	"F": 5469}
{"v": 1	"t": 895311	"P": 1682.75	"F": 5604}
{"v": 1	"t": 895331	"P": 1687.0	"F": 5467}
{"v": 1	"t": 895351	"P": 1702.5	"F": 5707}
{"v": 1	"t": 895371	"P": 1686.25	"F": 5444}
{"v": 1	"t": 895392	"P": 1689.0	"F": 5269}
{"v": 1	"t": 895412	"P": 1690.75	"F": 5446}
{"v": 1	"t": 895432	"P": 1694.0	"F": 5430}
{"v": 1	"t": 895453	"P": 1696.75	"F": 5584}
{"v": 1	"t": 895473	"P": 1688.0	"F": 5632}
{"v": 1	"t": 895493	"P": 1686.5	"F": 5600	"C": 47.055	"D": 3135	"sn": 54091779688249	"file": "/data/device_log/data0000.out"}
{"v": 1	"t": 895514	"P": 1694.75	"F": 5521}
{"v": 1	"t": 895534	"P": 1692.75	"F": 5435}
{"v": 1	"t": 895554	"P": 1691.0	"F": 5537}
{"v": 1	"t": 895574	"P": 1691.25	"F": 5546}
{"v": 1	"t": 895595	"P": 1690.5	"F": 5562}
{"v": 1	"t": 895615	"P": 1695.5	"F": 5515}
{"v": 1	"t": 895635	"P": 1694.0	"F": 5312}
{"v": 1	"t": 895656	"P": 1690.25	"F": 5532}
{"v": 1	"t": 895676	"P": 1694.5	"F": 5586}
{"v": 1	"t": 895696	"P": 1693.25	"F": 5566}
{"v": 1	"t": 895717	"P": 1690.75	"F": 5465}
{"v": 1	"t": 895737	"P": 1690.75	"F": 5476}
{"v": 1	"t": 895757	"P": 1702.75	"F": 5480}
{"v": 1	"t": 895777	"P": 1682.75	"F": 5605}
{"v": 1	"t": 895798	"P": 1693.25	"F": 5509}
{"v": 1	"t": 895818	"P": 1686.5	"F": 5332}
{"v": 1	"t": 895838	"P": 1696.25	"F": 5547}
{"v": 1	"t": 895859	"P": 1691.75	"F": 5487}
{"v": 1	"t": 895879	"P": 1691.5	"F": 5468}
{"v": 1	"t": 895899	"P": 1693.25	"F": 5527}
{"v": 1	"t": 895920	"P": 1694.0	"F": 5233}
{"v": 1	"t": 895940	"P": 1687.0	"F": 5448}
{"v": 1	"t": 895960	"P": 1695.5	"F": 5388}
{"v": 1	"t": 895980	"P": 1685.5	"F": 5378}
{"v": 1	"t": 896001	"P": 1687.5	"F": 5394}
{"v": 1	"t": 896021	"P": 1692.0	"F": 5548}
{"v": 1	"t": 896041	"P": 1695.75	"F": 5435}
{"v": 1	"t": 896062	"P": 1691.75	"F": 5713}
{"v": 1	"t": 896082	"P": 1690.0	"F": 5495}
{"v": 1	"t": 896102	"P": 1696.0	"F": 5658}
{"v": 1	"t": 896122	"P": 1688.25	"F": 5446}
{"v": 1	"t": 896143	"P": 1697.25	"F": 5622}
{"v": 1	"t": 896163	"P": 1693.5	"F": 5448}
{"v": 1	"t": 896183	"P": 1689.0	"F": 5406}
{"v": 1	"t": 896204	"P": 1689.75	"F": 5407}
{"v": 1	"t": 896224	"P": 1686.25	"F": 5631}
{"v": 1	"t": 896244	"P": 1690.75	"F": 5417}
{"v": 1	"t": 896265	"P": 1690.5	"F": 5699}
{"v": 1	"t": 896285	"P": 1695.75	"F": 5474}
{"v": 1	"t": 896305	"P": 1698.0	"F": 5519}
{"v": 1	"t": 896325	"P": 1686.75	"F": 5294}
{"v": 1	"t": 896346	"P": 1693.5	"F": 5633}
{"v": 1	"t": 896366	"P": 1694.25	"F": 5278}
{"v": 1	"t": 896386	"P": 1692.5	"F": 5482}
{"v": 1	"t": 896407	"P": 1684.0	"F": 5531}
{"v": 1	"t": 896427	"P": 1695.25	"F": 5345}
{"v": 1	"t": 896447	"P": 1686.25	"F": 5491}
{"v": 1	"t": 896468	"P": 1689.5	"F": 5548}
{"v": 1	"t": 896488	"P": 1691.25	"F": 5416}
{"v": 1	"t": 896508	"P": 1688.75	"F": 5455	"C": 47.105	"D": 3135	"sn": 54091779688249	"file": "/data/device_log/data0000.out"}
{"v": 1	"t": 896528	"P": 1698.25	"F": 5512}
{"v": 1	"t": 896549	"P": 1697.25	"F": 5587}
{"v": 1	"t": 896569	"P": 1690.25	"F": 5481}
{"v": 1	"t": 896589	"P": 1687.75	"F": 5463}
{"v": 1	"t": 896610	"P": 1687.25	"F": 5543}
{"v": 1	"t": 896630	"P": 1691.75	"F": 5499}
{"v": 1	"t": 896650	"P": 1693.75	"F": 5525}
{"v": 1	"t": 896671	"P": 1684.75	"F": 5287}
{"v": 1	"t": 896691	"P": 1696.75	"F": 5655}
{"v": 1	"t": 896711	"P": 1685.5	"F": 5414}
{"v": 1	"t": 896731	"P": 1686.5	"F": 5517}
{"v": 1	"t": 896752	"P": 1685.75	"F": 5244}
{"v": 1	"t": 896772	"P": 1691.75	"F": 5452}
{"v": 1	"t": 896792	"P": 1699.25	"F": 5359}
{"v": 1	"t": 896813	"P": 1690.5	"F": 5527}
{"v": 1	"t": 896833	"P": 1688.0	"F": 5639}
{"v": 1	"t": 896853	"P": 1689.75	"F": 5418}
{"v": 1	"t": 896874	"P": 1697.0	"F": 5518}
{"v": 1	"t": 896894	"P": 1687.5	"F": 5504}
{"v": 1	"t": 896914	"P": 1687.5	"F": 5429}
{"v": 1	"t": 896934	"P": 1690.0	"F": 5523}
{"v": 1	"t": 896955	"P": 1699.0	"F": 5534}
{"v": 1	"t": 896975	"P": 1688.75	"F": 5402}
{"v": 1	"t": 896995	"P": 1685.5	"F": 5389}
{"v": 1	"t": 897016	"P": 1692.25	"F": 5457}
{"v": 1	"t": 897036	"P": 1697.25	"F": 5294}
{"v": 1	"t": 897056	"P": 1689.5	"F": 5490}
{"v": 1	"t": 897077	"P": 1696.0	"F": 5237}
{"v": 1	"t": 897097	"P": 1685.75	"F": 5588}
{"v": 1	"t": 897117	"P": 1698.25	"F": 5634}
{"v": 1	"t": 897137	"P": 1692.25	"F": 5540}
{"v": 1	"t": 897158	"P": 1694.5	"F": 5469}
{"v": 1	"t": 897178	"P": 1693.5	"F": 5474}
{"v": 1	"t": 897199	"P": 1685.25	"F": 5532}
{"v": 1	"t": 897219	"P": 1684.75	"F": 5345}
{"v": 1	"t": 897239	"P": 1691.25	"F": 5467}
{"v": 1	"t": 897259	"P": 1685.25	"F": 5495}
{"v": 1	"t": 897280	"P": 1688.5	"F": 5648}
{"v": 1	"t": 897300	"P": 1687.25	"F": 5412}
{"v": 1	"t": 897321	"P": 1692.0	"F": 5383}
{"v": 1	"t": 897341	"P": 1693.75	"F": 5567}
{"v": 1	"t": 897361	"P": 1693.75	"F": 5520}
{"v": 1	"t": 897382	"P": 1692.0	"F": 5553}
{"v": 1	"t": 897402	"P": 1689.75	"F": 5459}
{"v": 1	"t": 897422	"P": 1695.0	"F": 5596}
{"v": 1	"t": 897443	"P": 1687.5	"F": 5605}
{"v": 1	"t": 897463	"P": 1689.75	"F": 5556}
{"v": 1	"t": 897483	"P": 1684.5	"F": 5585}
{"v": 1	"t": 897504	"P": 1691.5	"F": 5506}
{"v": 1	"t": 897524	"P": 1688.25	"F": 5492	"C": 47.12	"D": 3135	"sn": 54091779688249	"file": "/data/device_log/data0000.out"}
{"v": 1	"t": 897544	"P": 1692.5	"F": 5568}
{"v": 1	"t": 897565	"P": 1695.75	"F": 5477}
{"v": 1	"t": 897585	"P": 1687.25	"F": 5407}
{"v": 1	"t": 897606	"P": 1689.25	"F": 5602}
{"v": 1	"t": 897626	"P": 1691.0	"F": 5448}
{"v": 1	"t": 897646	"P": 1686.0	"F": 5423}
{"v": 1	"t": 897667	"P": 1692.0	"F": 5491}
{"v": 1	"t": 897687	"P": 1688.25	"F": 5426}
{"v": 1	"t": 897708	"P": 1696.5	"F": 5503}
{"v": 1	"t": 897728	"P": 1686.75	"F": 5432}
{"v": 1	"t": 897748	"P": 1691.75	"F": 5511}
{"v": 1	"t": 897769	"P": 1690.75	"F": 5384}
{"v": 1	"t": 897789	"P": 1681.25	"F": 5451}
{"v": 1	"t": 897809	"P": 1692.25	"F": 5414}
{"v": 1	"t": 897830	"P": 1690.25	"F": 5374}
{"v": 1	"t": 897850	"P": 1689.25	"F": 5532}
{"v": 1	"t": 897871	"P": 1686.75	"F": 5541}
{"v": 1	"t": 897891	"P": 1696.0	"F": 5455}
{"v": 1	"t": 897911	"P": 1694.75	"F": 5616}
{"v": 1	"t": 897932	"P": 1686.75	"F": 5516}
{"v": 1	"t": 897952	"P": 1694.5	"F": 5473}
{"v": 1	"t": 897972	"P": 1697.75	"F": 5496}
{"v": 1	"t": 897993	"P": 1685.5	"F": 5518}
{"v": 1	"t": 898013	"P": 1689.75	"F": 5607}
{"v": 1	"t": 898034	"P": 1695.25	"F": 5470}
{"v": 1	"t": 898054	"P": 1694.5	"F": 5444}
{"v": 1	"t": 898075	"P": 1695.25	"F": 5437}
{"v": 1	"t": 898095	"P": 1695.5	"F": 5503}
{"v": 1	"t": 898116	"P": 1693.75	"F": 5557}
{"v": 1	"t": 898136	"P": 1687.25	"F": 5609}
{"v": 1	"t": 898156	"P": 1696.25	"F": 5489}
{"v": 1	"t": 898177	"P": 1687.5	"F": 5511}
{"v": 1	"t": 898197	"P": 1698.25	"F": 5589}
{"v": 1	"t": 898218	"P": 1693.75	"F": 5311}
{"v": 1	"t": 898238	"P": 1689.5	"F": 5318}
{"v": 1	"t": 898258	"P": 1692.5	"F": 5464}
{"v": 1	"t": 898279	"P": 1696.0	"F": 5496}
{"v": 1	"t": 898299	"P": 1696.25	"F": 5442}
{"v": 1	"t": 898319	"P": 1687.75	"F": 5385}
{"v": 1	"t": 898340	"P": 1696.25	"F": 5489}
{"v": 1	"t": 898360	"P": 1693.75	"F": 5331}
{"v": 1	"t": 898380	"P": 1689.5	"F": 5542}
{"v": 1	"t": 898401	"P": 1690.5	"F": 5502}
{"v": 1	"t": 898421	"P": 1695.25	"F": 5498}
{"v": 1	"t": 898442	"P": 1693.0	"F": 5590}
{"v": 1	"t": 898462	"P": 1692.75	"F": 5487}
{"v": 1	"t": 898482	"P": 1693.75	"F": 5433}
{"v": 1	"t": 898503	"P": 1694.25	"F": 5562}
{"v": 1	"t": 898523	"P": 1686.25	"F": 5369}
{"v": 1	"t": 898543	"P": 1679.75	"F": 5442	"C": 47.075	"D": 3135	"sn": 54091779688249	"file": "/data/device_log/data0000.out"}
{"v": 1	"t": 898564	"P": 1689.5	"F": 5493}
{"v": 1	"t": 898584	"P": 1692.75	"F": 5595}
{"v": 1	"t": 898605	"P": 1689.25	"F": 5673}
{"v": 1	"t": 898625	"P": 1686.75	"F": 5499}
{"v": 1	"t": 898645	"P": 1689.75	"F": 5470}
{"v": 1	"t": 898666	"P": 1682.25	"F": 5618}
{"v": 1	"t": 898686	"P": 1694.5	"F": 5372}
{"v": 1	"t": 898707	"P": 1684.25	"F": 5355}
{"v": 1	"t": 898727	"P": 1689.25	"F": 5663}
{"v": 1	"t": 898747	"P": 1693.5	"F": 5505}
{"v": 1	"t": 898768	"P": 1691.25	"F": 5329}
{"v": 1	"t": 898788	"P": 1693.25	"F": 5439}
{"v": 1	"t": 898808	"P": 1692.0	"F": 5413}
{"v": 1	"t": 898829	"P": 1690.25	"F": 5637}
{"v": 1	"t": 898849	"P": 1679.5	"F": 5389}
{"v": 1	"t": 898870	"P": 1691.75	"F": 5588}
{"v": 1	"t": 898890	"P": 1693.25	"F": 5574}
{"v": 1	"t": 898910	"P": 1690.5	"F": 5538}
{"v": 1	"t": 898931	"P": 1690.5	"F": 5521}
{"v": 1	"t": 898951	"P": 1697.75	"F": 5436}
{"v": 1	"t": 898971	"P": 1692.5	"F": 5509}
{"v": 1	"t": 898992	"P": 1692.25	"F": 5470}
{"v": 1	"t": 899012	"P": 1689.5	"F": 5502}
{"v": 1	"t": 899033	"P": 1691.75	"F": 5515}
{"v": 1	"t": 899053	"P": 1692.0	"F": 5502}
{"v": 1	"t": 899073	"P": 1686.75	"F": 5569}
{"v": 1	"t": 899094	"P": 1692.0	"F": 5576}
{"v": 1	"t": 899114	"P": 1694.75	"F": 5205}
{"v": 1	"t": 899134	"P": 1686.75	"F": 5332}
{"v": 1	"t": 899155	"P": 1693.5	"F": 5476}
{"v": 1	"t": 899175	"P": 1696.0	"F": 5444}
{"v": 1	"t": 899195	"P": 1683.0	"F": 5530}
{"v": 1	"t": 899216	"P": 1691.75	"F": 5463}
{"v": 1	"t": 899236	"P": 1694.75	"F": 5350}
{"v": 1	"t": 899257	"P": 1692.5	"F": 5526}
{"v": 1	"t": 899277	"P": 1692.0	"F": 5690}
{"v": 1	"t": 899297	"P": 1688.75	"F": 5527}
{"v": 1	"t": 899318	"P": 1688.25	"F": 5707}
{"v": 1	"t": 899338	"P": 1692.5	"F": 5471}
{"v": 1	"t": 899359	"P": 1702.25	"F": 5680}
{"v": 1	"t": 899379	"P": 1696.5	"F": 5367}
{"v": 1	"t": 899399	"P": 1693.25	"F": 5579}
{"v": 1	"t": 899420	"P": 1689.25	"F": 5714}
{"v": 1	"t": 899440	"P": 1694.0	"F": 5499}
{"v": 1	"t": 899460	"P": 1688.5	"F": 5587}
{"v": 1	"t": 899481	"P": 1694.25	"F": 5430}
{"v": 1	"t": 899501	"P": 1694.5	"F": 5540}
{"v": 1	"t": 899521	"P": 1686.25	"F": 5439}
{"v": 1	"t": 899542	"P": 1689.75	"F": 5470}
{"v": 1	"t": 899562	"P": 1699.75	"F": 5522	"C": 47.085	"D": 3135	"sn": 54091779688249	"file": "/data/device_log/data0000.out"}
{"v": 1	"t": 899583	"P": 1699.25	"F": 5353}
{"v": 1	"t": 899603	"P": 1691.5	"F": 5455}
{"v": 1	"t": 899623	"P": 1691.25	"F": 5582}
{"v": 1	"t": 899644	"P": 1702.5	"F": 5586}
{"v": 1	"t": 899664	"P": 1686.75	"F": 5570}
{"v": 1	"t": 899684	"P": 1694.75	"F": 5588}
{"v": 1	"t": 899705	"P": 1689.5	"F": 5356}
{"v": 1	"t": 899725	"P": 1686.5	"F": 5548}
{"v": 1	"t": 899745	"P": 1686.25	"F": 5410}
{"v": 1	"t": 899766	"P": 1691.5	"F": 5404}
{"v": 1	"t": 899786	"P": 1690.75	"F": 5446}
{"v": 1	"t": 899807	"P": 1690.0	"F": 5660}
{"v": 1	"t": 899827	"P": 1689.0	"F": 5594}
{"v": 1	"t": 899848	"P": 1686.0	"F": 5458}
{"v": 1	"t": 899868	"P": 1694.0	"F": 5344}
{"v": 1	"t": 899888	"P": 1690.75	"F": 5411}
{"v": 1	"t": 899908	"P": 1689.0	"F": 5659}
{"v": 1	"t": 899929	"P": 1688.5	"F": 5575}
{"v": 1	"t": 899949	"P": 1687.25	"F": 5450}
{"v": 1	"t": 899970	"P": 1698.25	"F": 5418}
{"v": 1	"t": 899990	"P": 1692.0	"F": 5478}
{"v": 1	"t": 900010	"P": 1691.0	"F": 5353}
{"v": 1	"t": 900031	"P": 1688.5	"F": 5409}
{"v": 1	"t": 900051	"P": 1690.5	"F": 5386}
{"v": 1	"t": 900072	"P": 1694.25	"F": 5500}
{"v": 1	"t": 900092	"P": 1680.5	"F": 5453}
{"v": 1	"t": 900112	"P": 1687.25	"F": 5568}
{"v": 1	"t": 900133	"P": 1688.5	"F": 5576}
{"v": 1	"t": 900153	"P": 1689.0	"F": 5466}
{"v": 1	"t": 900173	"P": 1697.5	"F": 5512}
{"v": 1	"t": 900194	"P": 1688.5	"F": 5336}
{"v": 1	"t": 900214	"P": 1697.0	"F": 5372}
{"v": 1	"t": 900234	"P": 1687.25	"F": 5281}
{"v": 1	"t": 900255	"P": 1697.5	"F": 5544}
{"v": 1	"t": 900275	"P": 1689.0	"F": 5496}
{"v": 1	"t": 900295	"P": 1686.75	"F": 5563}
{"v": 1	"t": 900316	"P": 1689.75	"F": 5580}
{"v": 1	"t": 900336	"P": 1691.25	"F": 5296}
{"v": 1	"t": 900357	"P": 1691.0	"F": 5439}
{"v": 1	"t": 900377	"P": 1693.75	"F": 5599}
{"v": 1	"t": 900397	"P": 1696.0	"F": 5551}
{"v": 1	"t": 900418	"P": 1689.25	"F": 5635}
{"v": 1	"t": 900438	"P": 1687.25	"F": 5447}
{"v": 1	"t": 900458	"P": 1691.75	"F": 5452}
{"v": 1	"t": 900479	"P": 1690.0	"F": 5395}
{"v": 1	"t": 900499	"P": 1690.5	"F": 5488}
{"v": 1	"t": 900520	"P": 1695.75	"F": 5436}
{"v": 1	"t": 900540	"P": 1692.25	"F": 5473}
{"v": 1	"t": 900560	"P": 1688.25	"F": 5434}
{"v": 1	"t": 900581	"P": 1683.5	"F": 5409	"C": 47.085	"D": 3135	"sn": 54091779688249	"file": "/data/device_log/data0000.out"}
{"v": 1	"t": 900601	"P": 1694.0	"F": 5421}
{"v": 1	"t": 900622	"P": 1698.5	"F": 5499}
{"v": 1	"t": 900642	"P": 1689.25	"F": 5544}
{"v": 1	"t": 900662	"P": 1694.5	"F": 5417}
{"v": 1	"t": 900683	"P": 1686.25	"F": 5522}
{"v": 1	"t": 900703	"P": 1692.25	"F": 5679}
{"v": 1	"t": 900724	"P": 1687.75	"F": 5437}
{"v": 1	"t": 900744	"P": 1687.5	"F": 5560}
{"v": 1	"t": 900764	"P": 1694.5	"F": 5536}
{"v": 1	"t": 900785	"P": 1685.75	"F": 5471}
{"v": 1	"t": 900805	"P": 1686.0	"F": 5565}
{"v": 1	"t": 900826	"P": 1691.0	"F": 5457}
{"v": 1	"t": 900846	"P": 1685.75	"F": 5469}
{"v": 1	"t": 900866	"P": 1689.5	"F": 5420}
{"v": 1	"t": 900887	"P": 1685.0	"F": 5555}
{"v": 1	"t": 900907	"P": 1689.5	"F": 5285}
{"v": 1	"t": 900928	"P": 1690.5	"F": 5416}
{"v": 1	"t": 900948	"P": 1686.0	"F": 5468}
{"v": 1	"t": 900970	"P": 1691.0	"F": 5376}
{"v": 1	"t": 900990	"P": 1687.0	"F": 5260}
{"v": 1	"t": 901011	"P": 1695.5	"F": 5359}
{"v": 1	"t": 901031	"P": 1690.0	"F": 5415}
{"v": 1	"t": 901052	"P": 1682.0	"F": 5439}
{"v": 1	"t": 901072	"P": 1693.75	"F": 5603}
{"v": 1	"t": 901092	"P": 1693.25	"F": 5637}
{"v": 1	"t": 901113	"P": 1696.5	"F": 5474}
{"v": 1	"t": 901133	"P": 1689.75	"F": 5423}
{"v": 1	"t": 901153	"P": 1693.5	"F": 5515}
{"v": 1	"t": 901174	"P": 1694.75	"F": 5376}
{"v": 1	"t": 901194	"P": 1687.25	"F": 5534}
{"v": 1	"t": 901214	"P": 1692.0	"F": 5534}
{"v": 1	"t": 901235	"P": 1699.5	"F": 5604}
{"v": 1	"t": 901255	"P": 1691.75	"F": 5494}
{"v": 1	"t": 901276	"P": 1688.25	"F": 5638}
{"v": 1	"t": 901296	"P": 1684.0	"F": 5397}
{"v": 1	"t": 901316	"P": 1698.5	"F": 5403}
{"v": 1	"t": 901337	"P": 1689.5	"F": 5468}
{"v": 1	"t": 901357	"P": 1690.25	"F": 5357}
{"v": 1	"t": 901378	"P": 1685.0	"F": 5626}
{"v": 1	"t": 901398	"P": 1693.25	"F": 5533}
{"v": 1	"t": 901418	"P": 1688.75	"F": 5421}
{"v": 1	"t": 901439	"P": 1688.25	"F": 5440}
{"v": 1	"t": 901459	"P": 1681.25	"F": 5362}
{"v": 1	"t": 901479	"P": 1691.75	"F": 5523}
{"v": 1	"t": 901500	"P": 1687.75	"F": 5421}
{"v": 1	"t": 901520	"P": 1701.0	"F": 5424}
{"v": 1	"t": 901541	"P": 1692.25	"F": 5542}
{"v": 1	"t": 901561	"P": 1691.25	"F": 5510}
{"v": 1	"t": 901581	"P": 1693.25	"F": 5440}
{"v": 1	"t": 901602	"P": 1689.5	"F": 5571	"C": 47.07	"D": 3135	"sn": 54091779688249	"file": "/data/device_log/data0000.out"}
{"v": 1	"t": 901622	"P": 1690.5	"F": 5452}
{"v": 1	"t": 901642	"P": 1696.25	"F": 5670}
{"v": 1	"t": 901663	"P": 1687.5	"F": 5420}
{"v": 1	"t": 901683	"P": 1689.0	"F": 5712}
{"v": 1	"t": 901703	"P": 1688.25	"F": 5623}
{"v": 1	"t": 901724	"P": 1687.75	"F": 5445}
{"v": 1	"t": 901744	"P": 1687.5	"F": 5474}
{"v": 1	"t": 901765	"P": 1695.0	"F": 5489}
{"v": 1	"t": 901785	"P": 1695.25	"F": 5497}
{"v": 1	"t": 901805	"P": 1685.75	"F": 5371}
{"v": 1	"t": 901826	"P": 1692.5	"F": 5630}
{"v": 1	"t": 901846	"P": 1694.0	"F": 5402}
{"v": 1	"t": 901866	"P": 1695.5	"F": 5343}
{"v": 1	"t": 901887	"P": 1690.25	"F": 5526}
{"v": 1	"t": 901907	"P": 1692.25	"F": 5504}
{"v": 1	"t": 901927	"P": 1700.75	"F": 5395}
{"v": 1	"t": 901948	"P": 1691.5	"F": 5488}
{"v": 1	"t": 901968	"P": 1687.0	"F": 5358}
{"v": 1	"t": 901989	"P": 1692.25	"F": 5382}
{"v": 1	"t": 902009	"P": 1694.5	"F": 5385}
{"v": 1	"t": 902029	"P": 1686.25	"F": 5609}
{"v": 1	"t": 902050	"P": 1692.0	"F": 5490}
{"v": 1	"t": 902070	"P": 1687.5	"F": 5621}
{"v": 1	"t": 902090	"P": 1689.5	"F": 5466}
{"v": 1	"t": 902111	"P": 1688.5	"F": 5508}
{"v": 1	"t": 902131	"P": 1696.25	"F": 5418}
{"v": 1	"t": 902151	"P": 1691.0	"F": 5320}
{"v": 1	"t": 902172	"P": 1686.25	"F": 5546}
{"v": 1	"t": 902192	"P": 1691.0	"F": 5558}
{"v": 1	"t": 902212	"P": 1694.0	"F": 5500}
{"v": 1	"t": 902233	"P": 1693.25	"F": 5577}
{"v": 1	"t": 902253	"P": 1684.5	"F": 5167}
{"v": 1	"t": 902273	"P": 1694.25	"F": 5502}
{"v": 1	"t": 902293	"P": 1689.75	"F": 5524}
{"v": 1	"t": 902314	"P": 1698.25	"F": 5500}
{"v": 1	"t": 902334	"P": 1693.0	"F": 5654}
{"v": 1	"t": 902354	"P": 1686.75	"F": 5663}
{"v": 1	"t": 902375	"P": 1686.25	"F": 5391}
{"v": 1	"t": 902395	"P": 1690.0	"F": 5309}
{"v": 1	"t": 902415	"P": 1692.75	"F": 5528}
{"v": 1	"t": 902435	"P": 1686.5	"F": 5550}
{"v": 1	"t": 902456	"P": 1691.25	"F": 5527}
{"v": 1	"t": 902476	"P": 1689.25	"F": 5602}
{"v": 1	"t": 902496	"P": 1682.25	"F": 5247}
{"v": 1	"t": 902517	"P": 1688.25	"F": 5473}
{"v": 1	"t": 902537	"P": 1701.25	"F": 5472}
{"v": 1	"t": 902557	"P": 1688.75	"F": 5502}
{"v": 1	"t": 902578	"P": 1695.5	"F": 5690}
{"v": 1	"t": 902598	"P": 1694.75	"F": 5540}
{"v": 1	"t": 902618	"P": 1688.75	"F": 5534	"C": 47.04	"D": 3135	"sn": 54091779688249	"file": "/data/device_log/data0000.out"}
{"v": 1	"t": 902638	"P": 1690.75	"F": 5380}
{"v": 1	"t": 902659	"P": 1694.25	"F": 5609}
{"v": 1	"t": 902679	"P": 1686.0	"F": 5443}
{"v": 1	"t": 902699	"P": 1689.75	"F": 5606}
{"v": 1	"t": 902720	"P": 1693.25	"F": 5516}
{"v": 1	"t": 902740	"P": 1694.75	"F": 5427}
{"v": 1	"t": 902760	"P": 1686.25	"F": 5477}
{"v": 1	"t": 902781	"P": 1693.0	"F": 5464}
{"v": 1	"t": 902801	"P": 1697.25	"F": 5441}
{"v": 1	"t": 902821	"P": 1691.25	"F": 5445}
{"v": 1	"t": 902841	"P": 1685.0	"F": 5439}
{"v": 1	"t": 902862	"P": 1686.5	"F": 5650}
{"v": 1	"t": 902882	"P": 1693.75	"F": 5494}
{"v": 1	"t": 902902	"P": 1695.0	"F": 5532}
{"v": 1	"t": 902923	"P": 1690.5	"F": 5584}
{"v": 1	"t": 902943	"P": 1686.75	"F": 5374}
{"v": 1	"t": 902963	"P": 1695.25	"F": 5460}
{"v": 1	"t": 902984	"P": 1695.0	"F": 5520}
{"v": 1	"t": 903004	"P": 1692.25	"F": 5514}
{"v": 1	"t": 903024	"P": 1693.0	"F": 5488}
{"v": 1	"t": 903044	"P": 1688.0	"F": 5594}
{"v": 1	"t": 903065	"P": 1690.25	"F": 5455}
{"v": 1	"t": 903085	"P": 1697.25	"F": 5512}
{"v": 1	"t": 903105	"P": 1686.25	"F": 5581}
{"v": 1	"t": 903126	"P": 1693.5	"F": 5529}
{"v": 1	"t": 903146	"P": 1688.0	"F": 5440}
{"v": 1	"t": 903166	"P": 1694.75	"F": 5581}
{"v": 1	"t": 903186	"P": 1684.0	"F": 5388}
{"v": 1	"t": 903207	"P": 1684.5	"F": 5294}
{"v": 1	"t": 903227	"P": 1693.75	"F": 5396}
{"v": 1	"t": 903247	"P": 1691.25	"F": 5546}
{"v": 1	"t": 903268	"P": 1690.25	"F": 5257}
{"v": 1	"t": 903288	"P": 1691.0	"F": 5681}
{"v": 1	"t": 903308	"P": 1692.5	"F": 5431}
{"v": 1	"t": 903329	"P": 1697.5	"F": 5447}
{"v": 1	"t": 903349	"P": 1695.75	"F": 5477}
{"v": 1	"t": 903369	"P": 1689.0	"F": 5452}
{"v": 1	"t": 903389	"P": 1692.25	"F": 5547}
{"v": 1	"t": 903410	"P": 1687.5	"F": 5496}
{"v": 1	"t": 903430	"P": 1687.25	"F": 5486}
{"v": 1	"t": 903450	"P": 1698.5	"F": 5519}
{"v": 1	"t": 903471	"P": 1691.0	"F": 5669}
{"v": 1	"t": 903491	"P": 1691.75	"F": 5450}
{"v": 1	"t": 903511	"P": 1690.0	"F": 5415}
{"v": 1	"t": 903532	"P": 1686.5	"F": 5634}
{"v": 1	"t": 903552	"P": 1684.0	"F": 5350}
{"v": 1	"t": 903572	"P": 1700.25	"F": 5691}
{"v": 1	"t": 903592	"P": 1691.25	"F": 5333}
{"v": 1	"t": 903613	"P": 1693.75	"F": 5398}
{"v": 1	"t": 903633	"P": 1690.25	"F": 5561	"C": 47.055	"D": 3135	"sn": 54091779688249	"file": "/data/device_log/data0000.out"}
{"v": 1	"t": 903653	"P": 1692.0	"F": 5624}
{"v": 1	"t": 903674	"P": 1693.75	"F": 5656}
{"v": 1	"t": 903694	"P": 1693.5	"F": 5322}
{"v": 1	"t": 903714	"P": 1688.5	"F": 5525}
{"v": 1	"t": 903735	"P": 1690.5	"F": 5417}
{"v": 1	"t": 903755	"P": 1694.5	"F": 5502}
{"v": 1	"t": 903775	"P": 1695.0	"F": 5337}
{"v": 1	"t": 903795	"P": 1692.0	"F": 5460}
{"v": 1	"t": 903816	"P": 1687.25	"F": 5421}
{"v": 1	"t": 903836	"P": 1695.25	"F": 5441}
{"v": 1	"t": 903856	"P": 1688.75	"F": 5602}
{"v": 1	"t": 903877	"P": 1683.0	"F": 5434}
{"v": 1	"t": 903897	"P": 1680.5	"F": 5355}
{"v": 1	"t": 903917	"P": 1693.25	"F": 5474}
{"v": 1	"t": 903937	"P": 1691.0	"F": 5639}
{"v": 1	"t": 903958	"P": 1699.0	"F": 5396}
{"v": 1	"t": 903978	"P": 1688.5	"F": 5529}
{"v": 1	"t": 903998	"P": 1693.25	"F": 5322}
{"v": 1	"t": 904019	"P": 1685.25	"F": 5480}
{"v": 1	"t": 904039	"P": 1691.75	"F": 5476}
{"v": 1	"t": 904059	"P": 1681.0	"F": 5511}
{"v": 1	"t": 904080	"P": 1690.75	"F": 5395}
{"v": 1	"t": 904100	"P": 1686.75	"F": 5659}
{"v": 1	"t": 904120	"P": 1690.25	"F": 5477}
{"v": 1	"t": 904141	"P": 1688.5	"F": 5685}
{"v": 1	"t": 904161	"P": 1699.0	"F": 5422}
{"v": 1	"t": 904181	"P": 1686.75	"F": 5630}
{"v": 1	"t": 904202	"P": 1684.0	"F": 5369}
{"v": 1	"t": 904222	"P": 1686.75	"F": 5518}
{"v": 1	"t": 904242	"P": 1694.25	"F": 5503}
{"v": 1	"t": 904263	"P": 1687.75	"F": 5623}
{"v": 1	"t": 904283	"P": 1683.75	"F": 5461}
{"v": 1	"t": 904303	"P": 1692.25	"F": 5589}
{"v": 1	"t": 904324	"P": 1686.5	"F": 5489}
{"v": 1	"t": 904344	"P": 1687.5	"F": 5508}
{"v": 1	"t": 904364	"P": 1693.25	"F": 5574}
{"v": 1	"t": 904385	"P": 1686.75	"F": 5315}
{"v": 1	"t": 904405	"P": 1695.75	"F": 5679}
{"v": 1	"t": 904425	"P": 1687.25	"F": 5387}
{"v": 1	"t": 904446	"P": 1697.75	"F": 5627}
{"v": 1	"t": 904466	"P": 1695.0	"F": 5611}
{"v": 1	"t": 904486	"P": 1690.5	"F": 5666}
{"v": 1	"t": 904507	"P": 1687.75	"F": 5468}
{"v": 1	"t": 904527	"P": 1689.0	"F": 5511}
{"v": 1	"t": 904547	"P": 1692.0	"F": 5458}
{"v": 1	"t": 904568	"P": 1685.25	"F": 5482}
{"v": 1	"t": 904588	"P": 1688.0	"F": 5603}
{"v": 1	"t": 904608	"P": 1694.25	"F": 5602}
{"v": 1	"t": 904628	"P": 1695.5	"F": 5626}
{"v": 1	"t": 904649	"P": 1686.75	"F": 5542	"C": 47.05	"D": 3135	"sn": 54091779688249	"file": "/data/device_log/data0000.out"}
{"v": 1	"t": 904669	"P": 1691.5	"F": 5397}
{"v": 1	"t": 904689	"P": 1692.5	"F": 5722}
{"v": 1	"t": 904710	"P": 1698.75	"F": 5523}
{"v": 1	"t": 904730	"P": 1686.25	"F": 5396}
{"v": 1	"t": 904750	"P": 1700.0	"F": 5607}
{"v": 1	"t": 904771	"P": 1687.25	"F": 5687}
{"v": 1	"t": 904791	"P": 1687.25	"F": 5345}
{"v": 1	"t": 904811	"P": 1699.0	"F": 5386}
{"v": 1	"t": 904831	"P": 1687.5	"F": 5373}
{"v": 1	"t": 904852	"P": 1689.5	"F": 5568}
{"v": 1	"t": 904872	"P": 1695.5	"F": 5473}
{"v": 1	"t": 904892	"P": 1694.0	"F": 5637}
{"v": 1	"t": 904913	"P": 1697.25	"F": 5680}
{"v": 1	"t": 904933	"P": 1683.25	"F": 5672}
{"v": 1	"t": 904953	"P": 1694.5	"F": 5602}
{"v": 1	"t": 904974	"P": 1687.75	"F": 5467}
{"v": 1	"t": 904994	"P": 1699.0	"F": 5474}
{"v": 1	"t": 905014	"P": 1680.0	"F": 5543}
{"v": 1	"t": 905034	"P": 1686.25	"F": 5691}
{"v": 1	"t": 905055	"P": 1699.25	"F": 5358}
{"v": 1	"t": 905075	"P": 1697.5	"F": 5578}
{"v": 1	"t": 905095	"P": 1689.25	"F": 5582}
{"v": 1	"t": 905116	"P": 1687.0	"F": 5415}
{"v": 1	"t": 905136	"P": 1695.5	"F": 5564}
{"v": 1	"t": 905156	"P": 1691.25	"F": 5481}
{"v": 1	"t": 905177	"P": 1689.0	"F": 5637}
{"v": 1	"t": 905197	"P": 1687.25	"F": 5402}
{"v": 1	"t": 905217	"P": 1691.5	"F": 5494}
{"v": 1	"t": 905237	"P": 1685.25	"F": 5554}
{"v": 1	"t": 905258	"P": 1683.0	"F": 5690}
{"v": 1	"t": 905278	"P": 1689.25	"F": 5391}
{"v": 1	"t": 905298	"P": 1692.5	"F": 5453}
{"v": 1	"t": 905319	"P": 1689.25	"F": 5397}
{"v": 1	"t": 905339	"P": 1690.75	"F": 5627}
{"v": 1	"t": 905359	"P": 1683.0	"F": 5530}
{"v": 1	"t": 905379	"P": 1690.5	"F": 5653}
{"v": 1	"t": 905400	"P": 1686.75	"F": 5309}
{"v": 1	"t": 905420	"P": 1692.25	"F": 5520}
{"v": 1	"t": 905440	"P": 1686.0	"F": 5451}
{"v": 1	"t": 905461	"P": 1693.5	"F": 5322}
{"v": 1	"t": 905481	"P": 1696.75	"F": 5666}
{"v": 1	"t": 905501	"P": 1697.25	"F": 5228}
{"v": 1	"t": 905522	"P": 1691.0	"F": 5639}
{"v": 1	"t": 905542	"P": 1687.0	"F": 5352}
{"v": 1	"t": 905562	"P": 1689.25	"F": 5571}
{"v": 1	"t": 905582	"P": 1693.75	"F": 5359}
{"v": 1	"t": 905603	"P": 1693.0	"F": 5751}
{"v": 1	"t": 905623	"P": 1685.75	"F": 5469}
{"v": 1	"t": 905643	"P": 1695.75	"F": 5464}
{"v": 1	"t": 905664	"P": 1696.75	"F": 5562	"C": 47.045	"D": 3135	"sn": 54091779688249	"file": "/data/device_log/data0000.out"}
{"v": 1	"t": 905684	"P": 1684.75	"F": 5515}
{"v": 1	"t": 905704	"P": 1686.5	"F": 5538}
{"v": 1	"t": 905725	"P": 1695.0	"F": 5566}
{"v": 1	"t": 905745	"P": 1690.5	"F": 5405}
{"v": 1	"t": 905765	"P": 1688.75	"F": 5470}
{"v": 1	"t": 905785	"P": 1686.5	"F": 5559}
{"v": 1	"t": 905806	"P": 1680.0	"F": 5522}
{"v": 1	"t": 905826	"P": 1693.25	"F": 5529}
{"v": 1	"t": 905846	"P": 1691.75	"F": 5427}
{"v": 1	"t": 905867	"P": 1689.5	"F": 5588}
{"v": 1	"t": 905887	"P": 1687.0	"F": 5704}
{"v": 1	"t": 905907	"P": 1687.25	"F": 5420}
{"v": 1	"t": 905928	"P": 1681.25	"F": 5588}
{"v": 1	"t": 905948	"P": 1696.75	"F": 5505}
{"v": 1	"t": 905968	"P": 1686.5	"F": 5431}
{"v": 1	"t": 905988	"P": 1694.75	"F": 5579}
{"v": 1	"t": 906009	"P": 1695.5	"F": 5551}
{"v": 1	"t": 906029	"P": 1691.0	"F": 5455}
{"v": 1	"t": 906049	"P": 1689.25	"F": 5463}
{"v": 1	"t": 906070	"P": 1686.0	"F": 5380}
{"v": 1	"t": 906090	"P": 1701.25	"F": 5529}
{"v": 1	"t": 906110	"P": 1685.5	"F": 5542}
{"v": 1	"t": 906131	"P": 1681.0	"F": 5754}
{"v": 1	"t": 906151	"P": 1694.75	"F": 5571}
{"v": 1	"t": 906171	"P": 1692.25	"F": 5576}
{"v": 1	"t": 906191	"P": 1689.5	"F": 5557}
{"v": 1	"t": 906212	"P": 1686.25	"F": 5663}
{"v": 1	"t": 906232	"P": 1688.5	"F": 5472}
{"v": 1	"t": 906252	"P": 1690.0	"F": 5438}
{"v": 1	"t": 906273	"P": 1698.0	"F": 5492}
{"v": 1	"t": 906293	"P": 1692.0	"F": 5532}
{"v": 1	"t": 906313	"P": 1686.0	"F": 5566}
{"v": 1	"t": 906333	"P": 1698.5	"F": 5542}
{"v": 1	"t": 906354	"P": 1692.0	"F": 5453}
{"v": 1	"t": 906374	"P": 1688.5	"F": 5525}
{"v": 1	"t": 906394	"P": 1680.25	"F": 5680}
{"v": 1	"t": 906415	"P": 1697.5	"F": 5494}
{"v": 1	"t": 906435	"P": 1692.75	"F": 5411}
{"v": 1	"t": 906455	"P": 1692.0	"F": 5648}
{"v": 1	"t": 906476	"P": 1683.5	"F": 5464}
{"v": 1	"t": 906496	"P": 1689.0	"F": 5396}
{"v": 1	"t": 906516	"P": 1682.75	"F": 5599}
{"v": 1	"t": 906536	"P": 1693.75	"F": 5457}
{"v": 1	"t": 906557	"P": 1690.25	"F": 5529}
{"v": 1	"t": 906577	"P": 1687.5	"F": 5581}
{"v": 1	"t": 906597	"P": 1693.75	"F": 5482}
{"v": 1	"t": 906618	"P": 1686.25	"F": 5542}
{"v": 1	"t": 906638	"P": 1687.5	"F": 5530}
{"v": 1	"t": 906658	"P": 1689.25	"F": 5564}
{"v": 1	"t": 906679	"P": 1695.25	"F": 5410	"C": 47.05	"D": 3135	"sn": 54091779688249	"file": "/data/device_log/data0000.out"}
{"v": 1	"t": 906699	"P": 1695.75	"F": 5588}
{"v": 1	"t": 906719	"P": 1685.5	"F": 5603}
{"v": 1	"t": 906739	"P": 1696.25	"F": 5310}
{"v": 1	"t": 906760	"P": 1693.75	"F": 5517}
{"v": 1	"t": 906780	"P": 1694.0	"F": 5471}
{"v": 1	"t": 906800	"P": 1693.25	"F": 5509}
{"v": 1	"t": 906821	"P": 1692.5	"F": 5382}
{"v": 1	"t": 906841	"P": 1693.75	"F": 5574}
{"v": 1	"t": 906861	"P": 1692.75	"F": 5467}
{"v": 1	"t": 906882	"P": 1692.75	"F": 5390}
{"v": 1	"t": 906902	"P": 1684.75	"F": 5473}
{"v": 1	"t": 906922	"P": 1694.75	"F": 5507}
{"v": 1	"t": 906942	"P": 1690.75	"F": 5460}
{"v": 1	"t": 906963	"P": 1687.75	"F": 5675}
{"v": 1	"t": 906983	"P": 1689.25	"F": 5484}
{"v": 1	"t": 907003	"P": 1693.25	"F": 5437}
{"v": 1	"t": 907024	"P": 1690.5	"F": 5475}
{"v": 1	"t": 907044	"P": 1689.0	"F": 5312}
{"v": 1	"t": 907064	"P": 1695.0	"F": 5458}
{"v": 1	"t": 907084	"P": 1685.5	"F": 5561}
{"v": 1	"t": 907105	"P": 1696.5	"F": 5490}
{"v": 1	"t": 907125	"P": 1689.5	"F": 5412}
{"v": 1	"t": 907145	"P": 1692.25	"F": 5404}
{"v": 1	"t": 907166	"P": 1690.75	"F": 5552}
{"v": 1	"t": 907186	"P": 1695.75	"F": 5394}
{"v": 1	"t": 907206	"P": 1688.5	"F": 5440}
{"v": 1	"t": 907227	"P": 1691.5	"F": 5557}
{"v": 1	"t": 907247	"P": 1693.5	"F": 5470}
{"v": 1	"t": 907267	"P": 1694.0	"F": 5347}
{"v": 1	"t": 907287	"P": 1695.5	"F": 5535}
{"v": 1	"t": 907308	"P": 1689.5	"F": 5449}
{"v": 1	"t": 907328	"P": 1693.75	"F": 5375}
{"v": 1	"t": 907348	"P": 1696.25	"F": 5666}
{"v": 1	"t": 907369	"P": 1695.75	"F": 5430}
{"v": 1	"t": 907389	"P": 1687.75	"F": 5537}
{"v": 1	"t": 907409	"P": 1688.25	"F": 5398}
{"v": 1	"t": 907430	"P": 1696.0	"F": 5383}
{"v": 1	"t": 907450	"P": 1691.5	"F": 5473}
{"v": 1	"t": 907470	"P": 1697.75	"F": 5474}
{"v": 1	"t": 907491	"P": 1691.25	"F": 5336}
{"v": 1	"t": 907511	"P": 1693.25	"F": 5454}
{"v": 1	"t": 907531	"P": 1691.5	"F": 5634}
{"v": 1	"t": 907551	"P": 1688.75	"F": 5534}
{"v": 1	"t": 907572	"P": 1684.5	"F": 5580}
{"v": 1	"t": 907592	"P": 1689.75	"F": 5375}
{"v": 1	"t": 907612	"P": 1698.5	"F": 5597}
{"v": 1	"t": 907633	"P": 1694.0	"F": 5666}
{"v": 1	"t": 907653	"P": 1686.75	"F": 5616}
{"v": 1	"t": 907673	"P": 1693.25	"F": 5505}
{"v": 1	"t": 907693	"P": 1691.75	"F": 5579	"C": 47.065	"D": 3135	"sn": 54091779688249	"file": "/data/device_log/data0000.out"}
{"v": 1	"t": 907714	"P": 1688.25	"F": 5379}
{"v": 1	"t": 907734	"P": 1692.75	"F": 5505}
{"v": 1	"t": 907754	"P": 1683.5	"F": 5516}
{"v": 1	"t": 907775	"P": 1685.5	"F": 5483}
{"v": 1	"t": 907795	"P": 1694.25	"F": 5567}
{"v": 1	"t": 907815	"P": 1683.25	"F": 5518}
{"v": 1	"t": 907836	"P": 1694.0	"F": 5549}
{"v": 1	"t": 907856	"P": 1685.75	"F": 5253}
{"v": 1	"t": 907876	"P": 1694.25	"F": 5643}
{"v": 1	"t": 907897	"P": 1696.75	"F": 5404}
{"v": 1	"t": 907917	"P": 1685.75	"F": 5325}
{"v": 1	"t": 907937	"P": 1689.25	"F": 5407}
{"v": 1	"t": 907957	"P": 1697.75	"F": 5424}
{"v": 1	"t": 907978	"P": 1681.25	"F": 5490}
{"v": 1	"t": 907998	"P": 1690.75	"F": 5421}
{"v": 1	"t": 908018	"P": 1687.75	"F": 5507}
{"v": 1	"t": 908039	"P": 1697.0	"F": 5491}
{"v": 1	"t": 908059	"P": 1696.5	"F": 5224}
{"v": 1	"t": 908079	"P": 1688.0	"F": 5361}
{"v": 1	"t": 908100	"P": 1700.0	"F": 5578}
{"v": 1	"t": 908120	"P": 1697.0	"F": 5512}
{"v": 1	"t": 908140	"P": 1687.75	"F": 5406}
{"v": 1	"t": 908161	"P": 1697.75	"F": 5550}
{"v": 1	"t": 908181	"P": 1693.0	"F": 5579}
{"v": 1	"t": 908201	"P": 1690.25	"F": 5381}
{"v": 1	"t": 908222	"P": 1689.25	"F": 5363}
{"v": 1	"t": 908242	"P": 1690.25	"F": 5588}
{"v": 1	"t": 908262	"P": 1697.75	"F": 5566}
{"v": 1	"t": 908283	"P": 1690.25	"F": 5520}
{"v": 1	"t": 908303	"P": 1694.0	"F": 5458}
{"v": 1	"t": 908323	"P": 1689.25	"F": 5568}
{"v": 1	"t": 908344	"P": 1695.25	"F": 5676}
{"v": 1	"t": 908364	"P": 1690.5	"F": 5424}
{"v": 1	"t": 908384	"P": 1693.75	"F": 5437}
{"v": 1	"t": 908405	"P": 1687.25	"F": 5697}
{"v": 1	"t": 908425	"P": 1698.25	"F": 5496}
{"v": 1	"t": 908445	"P": 1688.75	"F": 5487}
{"v": 1	"t": 908465	"P": 1692.5	"F": 5519}
{"v": 1	"t": 908486	"P": 1697.0	"F": 5401}
{"v": 1	"t": 908506	"P": 1694.5	"F": 5495}
{"v": 1	"t": 908526	"P": 1693.75	"F": 5497}
{"v": 1	"t": 908547	"P": 1696.25	"F": 5384}
{"v": 1	"t": 908567	"P": 1691.0	"F": 5560}
{"v": 1	"t": 908587	"P": 1693.0	"F": 5324}
{"v": 1	"t": 908608	"P": 1687.0	"F": 5506}
{"v": 1	"t": 908628	"P": 1689.75	"F": 5517}
{"v": 1	"t": 908648	"P": 1687.0	"F": 5430}
{"v": 1	"t": 908668	"P": 1696.25	"F": 5615}
{"v": 1	"t": 908689	"P": 1691.5	"F": 5486}
{"v": 1	"t": 908709	"P": 1694.75	"F": 5547	"C": 47.02	"D": 3135	"sn": 54091779688249	"file": "/data/device_log/data0000.out"}
{"v": 1	"t": 908729	"P": 1682.0	"F": 5614}
{"v": 1	"t": 908750	"P": 1692.25	"F": 5639}
{"v": 1	"t": 908770	"P": 1693.75	"F": 5429}
{"v": 1	"t": 908790	"P": 1691.75	"F": 5519}
{"v": 1	"t": 908811	"P": 1694.75	"F": 5479}
{"v": 1	"t": 908831	"P": 1691.5	"F": 5525}
{"v": 1	"t": 908851	"P": 1697.25	"F": 5528}
{"v": 1	"t": 908871	"P": 1691.75	"F": 5407}
{"v": 1	"t": 908892	"P": 1684.0	"F": 5494}
{"v": 1	"t": 908912	"P": 1699.5	"F": 5571}
{"v": 1	"t": 908932	"P": 1698.25	"F": 5440}
{"v": 1	"t": 908953	"P": 1682.25	"F": 5436}
{"v": 1	"t": 908973	"P": 1679.5	"F": 5360}
{"v": 1	"t": 908993	"P": 1693.25	"F": 5423}
{"v": 1	"t": 909014	"P": 1690.25	"F": 5461}
{"v": 1	"t": 909034	"P": 1687.0	"F": 5430}
{"v": 1	"t": 909054	"P": 1689.25	"F": 5318}
{"v": 1	"t": 909074	"P": 1687.75	"F": 5585}
{"v": 1	"t": 909095	"P": 1693.25	"F": 5581}
{"v": 1	"t": 909115	"P": 1692.75	"F": 5510}
{"v": 1	"t": 909135	"P": 1691.75	"F": 5467}
{"v": 1	"t": 909156	"P": 1692.5	"F": 5395}
{"v": 1	"t": 909176	"P": 1689.5	"F": 5464}
{"v": 1	"t": 909196	"P": 1687.25	"F": 5478}
{"v": 1	"t": 909217	"P": 1686.25	"F": 5478}
{"v": 1	"t": 909237	"P": 1696.5	"F": 5392}
{"v": 1	"t": 909257	"P": 1698.0	"F": 5588}
{"v": 1	"t": 909277	"P": 1701.0	"F": 5476}
{"v": 1	"t": 909298	"P": 1693.25	"F": 5629}
{"v": 1	"t": 909318	"P": 1683.75	"F": 5640}
{"v": 1	"t": 909338	"P": 1693.25	"F": 5436}
{"v": 1	"t": 909359	"P": 1695.25	"F": 5372}
{"v": 1	"t": 909379	"P": 1694.5	"F": 5422}
{"v": 1	"t": 909399	"P": 1683.25	"F": 5518}
{"v": 1	"t": 909419	"P": 1695.0	"F": 5539}
{"v": 1	"t": 909440	"P": 1699.5	"F": 5537}
{"v": 1	"t": 909460	"P": 1689.25	"F": 5614}
{"v": 1	"t": 909480	"P": 1688.0	"F": 5633}
{"v": 1	"t": 909501	"P": 1693.0	"F": 5434}
{"v": 1	"t": 909521	"P": 1692.25	"F": 5543}
{"v": 1	"t": 909541	"P": 1688.5	"F": 5604}
{"v": 1	"t": 909562	"P": 1692.5	"F": 5452}
{"v": 1	"t": 909582	"P": 1693.5	"F": 5704}
{"v": 1	"t": 909602	"P": 1686.5	"F": 5334}
{"v": 1	"t": 909622	"P": 1688.0	"F": 5454}
{"v": 1	"t": 909643	"P": 1687.75	"F": 5678}
{"v": 1	"t": 909663	"P": 1688.75	"F": 5549}
{"v": 1	"t": 909683	"P": 1691.75	"F": 5401}
{"v": 1	"t": 909704	"P": 1686.25	"F": 5506}
{"v": 1	"t": 909724	"P": 1694.25	"F": 5479	"C": 47.045	"D": 3135	"sn": 54091779688249	"file": "/data/device_log/data0000.out"}
{"v": 1	"t": 909744	"P": 1682.0	"F": 5552}
{"v": 1	"t": 909765	"P": 1695.25	"F": 5477}
{"v": 1	"t": 909785	"P": 1689.25	"F": 5433}
{"v": 1	"t": 909805	"P": 1686.0	"F": 5275}
{"v": 1	"t": 909825	"P": 1686.25	"F": 5540}
{"v": 1	"t": 909846	"P": 1691.25	"F": 5492}
{"v": 1	"t": 909866	"P": 1695.0	"F": 5355}
{"v": 1	"t": 909886	"P": 1696.5	"F": 5338}
{"v": 1	"t": 909907	"P": 1685.25	"F": 5549}
{"v": 1	"t": 909927	"P": 1698.0	"F": 5582}
{"v": 1	"t": 909947	"P": 1687.75	"F": 5302}
{"v": 1	"t": 909968	"P": 1685.0	"F": 5356}
{"v": 1	"t": 909988	"P": 1687.75	"F": 5497}
{"v": 1	"t": 910008	"P": 1685.5	"F": 5610}
{"v": 1	"t": 910028	"P": 1687.75	"F": 5343}
{"v": 1	"t": 910049	"P": 1688.25	"F": 5636}
{"v": 1	"t": 910069	"P": 1692.5	"F": 5385}
{"v": 1	"t": 910089	"P": 1686.75	"F": 5585}
{"v": 1	"t": 910110	"P": 1692.5	"F": 5447}
{"v": 1	"t": 910130	"P": 1695.0	"F": 5547}
{"v": 1	"t": 910150	"P": 1690.75	"F": 5540}
{"v": 1	"t": 910171	"P": 1694.5	"F": 5389}
{"v": 1	"t": 910191	"P": 1690.25	"F": 5669}
{"v": 1	"t": 910211	"P": 1690.25	"F": 5442}
{"v": 1	"t": 910231	"P": 1690.25	"F": 5655}
{"v": 1	"t": 910252	"P": 1696.0	"F": 5454}
{"v": 1	"t": 910272	"P": 1695.75	"F": 5470}
{"v": 1	"t": 910292	"P": 1691.75	"F": 5337}
{"v": 1	"t": 910313	"P": 1698.0	"F": 5508}
{"v": 1	"t": 910333	"P": 1690.0	"F": 5486}
{"v": 1	"t": 910353	"P": 1687.0	"F": 5445}
{"v": 1	"t": 910373	"P": 1700.25	"F": 5495}
{"v": 1	"t": 910394	"P": 1687.75	"F": 5580}
{"v": 1	"t": 910414	"P": 1685.5	"F": 5532}
{"v": 1	"t": 910434	"P": 1691.0	"F": 5480}
{"v": 1	"t": 910455	"P": 1692.25	"F": 5351}
{"v": 1	"t": 910475	"P": 1692.75	"F": 5490}
{"v": 1	"t": 910495	"P": 1691.25	"F": 5630}
{"v": 1	"t": 910515	"P": 1692.75	"F": 5490}
{"v": 1	"t": 910536	"P": 1692.75	"F": 5391}
{"v": 1	"t": 910556	"P": 1699.75	"F": 5546}
{"v": 1	"t": 910576	"P": 1689.25	"F": 5403}
{"v": 1	"t": 910597	"P": 1684.25	"F": 5559}
{"v": 1	"t": 910617	"P": 1694.0	"F": 5363}
{"v": 1	"t": 910637	"P": 1698.25	"F": 5491}
{"v": 1	"t": 910658	"P": 1691.75	"F": 5574}
{"v": 1	"t": 910678	"P": 1691.5	"F": 5470}
{"v": 1	"t": 910698	"P": 1692.5	"F": 5469}
{"v": 1	"t": 910718	"P": 1691.5	"F": 5352}
{"v": 1	"t": 910739	"P": 1682.5	"F": 5586	"C": 47.035	"D": 3135	"sn": 54091779688249	"file": "/data/device_log/data0000.out"}
{"v": 1	"t": 910759	"P": 1691.0	"F": 5541}
{"v": 1	"t": 910779	"P": 1690.0	"F": 5523}
{"v": 1	"t": 910800	"P": 1694.75	"F": 5691}
{"v": 1	"t": 910820	"P": 1692.75	"F": 5533}
{"v": 1	"t": 910840	"P": 1691.0	"F": 5460}
{"v": 1	"t": 910861	"P": 1686.75	"F": 5569}
{"v": 1	"t": 910881	"P": 1698.25	"F": 5544}
{"v": 1	"t": 910901	"P": 1689.25	"F": 5354}
{"v": 1	"t": 910921	"P": 1693.25	"F": 5702}
{"v": 1	"t": 910942	"P": 1687.5	"F": 5659}
{"v": 1	"t": 910962	"P": 1696.5	"F": 5390}
{"v": 1	"t": 910982	"P": 1701.5	"F": 5353}
{"v": 1	"t": 911003	"P": 1698.5	"F": 5528}
{"v": 1	"t": 911023	"P": 1692.75	"F": 5405}
{"v": 1	"t": 911043	"P": 1696.0	"F": 5649}
{"v": 1	"t": 911063	"P": 1694.0	"F": 5490}
{"v": 1	"t": 911084	"P": 1692.0	"F": 5740}
{"v": 1	"t": 911104	"P": 1689.25	"F": 5359}
{"v": 1	"t": 911124	"P": 1689.75	"F": 5272}
{"v": 1	"t": 911145	"P": 1694.75	"F": 5491}
{"v": 1	"t": 911165	"P": 1690.5	"F": 5498}
{"v": 1	"t": 911185	"P": 1681.25	"F": 5477}
{"v": 1	"t": 911206	"P": 1697.25	"F": 5541}
{"v": 1	"t": 911226	"P": 1689.25	"F": 5420}
{"v": 1	"t": 911246	"P": 1700.0	"F": 5686}
{"v": 1	"t": 911267	"P": 1686.0	"F": 5335}
{"v": 1	"t": 911287	"P": 1696.25	"F": 5650}
{"v": 1	"t": 911307	"P": 1695.25	"F": 5375}
{"v": 1	"t": 911328	"P": 1693.0	"F": 5584}
{"v": 1	"t": 911348	"P": 1691.25	"F": 5423}
{"v": 1	"t": 911368	"P": 1691.75	"F": 5605}
{"v": 1	"t": 911388	"P": 1694.25	"F": 5459}
{"v": 1	"t": 911409	"P": 1692.0	"F": 5472}
{"v": 1	"t": 911429	"P": 1691.25	"F": 5451}
{"v": 1	"t": 911449	"P": 1691.75	"F": 5234}
{"v": 1	"t": 911470	"P": 1688.0	"F": 5449}
{"v": 1	"t": 911490	"P": 1700.0	"F": 5349}
{"v": 1	"t": 911510	"P": 1683.5	"F": 5555}
{"v": 1	"t": 911530	"P": 1680.5	"F": 5474}
{"v": 1	"t": 911551	"P": 1688.25	"F": 5431}
{"v": 1	"t": 911571	"P": 1693.25	"F": 5505}
{"v": 1	"t": 911591	"P": 1693.75	"F": 5529}
{"v": 1	"t": 911612	"P": 1690.0	"F": 5359}
{"v": 1	"t": 911632	"P": 1688.75	"F": 5309}
{"v": 1	"t": 911652	"P": 1697.75	"F": 5304}
{"v": 1	"t": 911672	"P": 1687.25	"F": 5621}
{"v": 1	"t": 911693	"P": 1693.5	"F": 5618}
{"v": 1	"t": 911713	"P": 1686.25	"F": 5680}
{"v": 1	"t": 911733	"P": 1699.25	"F": 5533}
{"v": 1	"t": 911754	"P": 1688.5	"F": 5500	"C": 47.025	"D": 3135	"sn": 54091779688249	"file": "/data/device_log/data0000.out"}
{"v": 1	"t": 911774	"P": 1688.75	"F": 5611}
{"v": 1	"t": 911794	"P": 1685.25	"F": 5382}
{"v": 1	"t": 911815	"P": 1682.25	"F": 5599}
{"v": 1	"t": 911835	"P": 1695.0	"F": 5690}
{"v": 1	"t": 911855	"P": 1690.5	"F": 5480}
{"v": 1	"t": 911876	"P": 1692.25	"F": 5379}
{"v": 1	"t": 911896	"P": 1681.5	"F": 5453}
{"v": 1	"t": 911916	"P": 1693.5	"F": 5591}
{"v": 1	"t": 911936	"P": 1688.5	"F": 5371}
{"v": 1	"t": 911957	"P": 1690.25	"F": 5564}
{"v": 1	"t": 911977	"P": 1692.0	"F": 5595}
{"v": 1	"t": 911997	"P": 1690.5	"F": 5503}
{"v": 1	"t": 912018	"P": 1681.75	"F": 5295}
{"v": 1	"t": 912038	"P": 1681.25	"F": 5683}
{"v": 1	"t": 912058	"P": 1690.0	"F": 5536}
{"v": 1	"t": 912079	"P": 1687.25	"F": 5591}
{"v": 1	"t": 912099	"P": 1690.0	"F": 5497}
{"v": 1	"t": 912119	"P": 1691.0	"F": 5551}
{"v": 1	"t": 912140	"P": 1691.75	"F": 5438}
{"v": 1	"t": 912160	"P": 1691.5	"F": 5610}
{"v": 1	"t": 912180	"P": 1688.0	"F": 5527}
{"v": 1	"t": 912201	"P": 1690.0	"F": 5658}
{"v": 1	"t": 912221	"P": 1693.25	"F": 5462}
{"v": 1	"t": 912241	"P": 1693.0	"F": 5503}
{"v": 1	"t": 912262	"P": 1688.25	"F": 5448}
{"v": 1	"t": 912282	"P": 1699.0	"F": 5584}
{"v": 1	"t": 912302	"P": 1686.25	"F": 5636}
{"v": 1	"t": 912323	"P": 1692.5	"F": 5441}
{"v": 1	"t": 912343	"P": 1684.25	"F": 5616}
{"v": 1	"t": 912363	"P": 1692.75	"F": 5506}
{"v": 1	"t": 912384	"P": 1694.75	"F": 5481}
{"v": 1	"t": 912404	"P": 1689.25	"F": 5367}
{"v": 1	"t": 912424	"P": 1688.75	"F": 5359}
{"v": 1	"t": 912445	"P": 1683.5	"F": 5648}
{"v": 1	"t": 912465	"P": 1701.75	"F": 5470}
{"v": 1	"t": 912485	"P": 1692.75	"F": 5460}
{"v": 1	"t": 912505	"P": 1692.75	"F": 5413}
{"v": 1	"t": 912526	"P": 1697.5	"F": 5446}
{"v": 1	"t": 912546	"P": 1687.5	"F": 5478}
{"v": 1	"t": 912566	"P": 1689.5	"F": 5430}
{"v": 1	"t": 912587	"P": 1685.5	"F": 5489}
{"v": 1	"t": 912607	"P": 1689.25	"F": 5664}
{"v": 1	"t": 912627	"P": 1691.25	"F": 5498}
{"v": 1	"t": 912648	"P": 1693.5	"F": 5603}
{"v": 1	"t": 912668	"P": 1682.75	"F": 5499}
{"v": 1	"t": 912688	"P": 1692.5	"F": 5507}
{"v": 1	"t": 912708	"P": 1694.25	"F": 5556}
{"v": 1	"t": 912729	"P": 1692.5	"F": 5395}
{"v": 1	"t": 912749	"P": 1687.5	"F": 5529}
{"v": 1	"t": 912769	"P": 1681.5	"F": 5440	"C": 47.04	"D": 3135	"sn": 54091779688249	"file": "/data/device_log/data0000.out"}
{"v": 1	"t": 912790	"P": 1696.75	"F": 5564}
{"v": 1	"t": 912810	"P": 1687.25	"F": 5648}
{"v": 1	"t": 912830	"P": 1687.5	"F": 5551}
{"v": 1	"t": 912851	"P": 1686.25	"F": 5451}
{"v": 1	"t": 912871	"P": 1689.5	"F": 5629}
{"v": 1	"t": 912891	"P": 1690.75	"F": 5519}
{"v": 1	"t": 912911	"P": 1685.5	"F": 5487}
{"v": 1	"t": 912932	"P": 1689.5	"F": 5467}
{"v": 1	"t": 912952	"P": 1695.0	"F": 5631}
{"v": 1	"t": 912972	"P": 1689.75	"F": 5405}
{"v": 1	"t": 912993	"P": 1692.25	"F": 5590}
{"v": 1	"t": 913013	"P": 1697.0	"F": 5420}
{"v": 1	"t": 913033	"P": 1691.75	"F": 5490}
{"v": 1	"t": 913054	"P": 1697.5	"F": 5542}
{"v": 1	"t": 913074	"P": 1691.25	"F": 5449}
{"v": 1	"t": 913094	"P": 1694.5	"F": 5402}
{"v": 1	"t": 913114	"P": 1690.75	"F": 5329}
{"v": 1	"t": 913135	"P": 1697.5	"F": 5319}
{"v": 1	"t": 913155	"P": 1695.25	"F": 5494}
{"v": 1	"t": 913175	"P": 1702.25	"F": 5615}
{"v": 1	"t": 913196	"P": 1693.75	"F": 5573}
{"v": 1	"t": 913216	"P": 1704.75	"F": 5553}
{"v": 1	"t": 913236	"P": 1692.0	"F": 5409}
{"v": 1	"t": 913256	"P": 1701.75	"F": 5490}
{"v": 1	"t": 913277	"P": 1687.25	"F": 5697}
{"v": 1	"t": 913297	"P": 1698.0	"F": 5500}
{"v": 1	"t": 913317	"P": 1694.5	"F": 5371}
{"v": 1	"t": 913338	"P": 1707.5	"F": 5025}
{"v": 1	"t": 913358	"P": 1693.5	"F": 5558}
{"v": 1	"t": 913378	"P": 1692.75	"F": 5622}
{"v": 1	"t": 913399	"P": 1692.25	"F": 5382}
{"v": 1	"t": 913419	"P": 1698.0	"F": 5487}
{"v": 1	"t": 913439	"P": 1689.5	"F": 5571}
{"v": 1	"t": 913459	"P": 1690.25	"F": 5556}
{"v": 1	"t": 913480	"P": 1697.75	"F": 5488}
{"v": 1	"t": 913500	"P": 1692.75	"F": 5451}
{"v": 1	"t": 913520	"P": 1697.0	"F": 5545}
{"v": 1	"t": 913541	"P": 1702.25	"F": 5541}
{"v": 1	"t": 913561	"P": 1695.25	"F": 5439}
{"v": 1	"t": 913581	"P": 1692.25	"F": 5490}
{"v": 1	"t": 913601	"P": 1694.75	"F": 5639}
{"v": 1	"t": 913622	"P": 1695.0	"F": 5461}
{"v": 1	"t": 913642	"P": 1693.75	"F": 5578}
{"v": 1	"t": 913662	"P": 1699.75	"F": 5561}
{"v": 1	"t": 913683	"P": 1696.5	"F": 5573}
{"v": 1	"t": 913703	"P": 1698.75	"F": 5391}
{"v": 1	"t": 913723	"P": 1698.5	"F": 5595}
{"v": 1	"t": 913744	"P": 1693.75	"F": 5680}
{"v": 1	"t": 913764	"P": 1696.0	"F": 5347}
{"v": 1	"t": 913784	"P": 1695.0	"F": 5447	"C": 47.035	"D": 3135	"sn": 54091779688249	"file": "/data/device_log/data0000.out"}
{"v": 1	"t": 913804	"P": 1695.5	"F": 5316}
{"v": 1	"t": 913825	"P": 1697.0	"F": 5670}
{"v": 1	"t": 913845	"P": 1687.5	"F": 5438}
{"v": 1	"t": 913865	"P": 1686.0	"F": 5533}
{"v": 1	"t": 913886	"P": 1695.75	"F": 5397}
{"v": 1	"t": 913906	"P": 1707.0	"F": 5382}
{"v": 1	"t": 913926	"P": 1693.25	"F": 5466}
{"v": 1	"t": 913947	"P": 1694.0	"F": 5449}
{"v": 1	"t": 913967	"P": 1689.75	"F": 5657}
{"v": 1	"t": 913987	"P": 1701.0	"F": 5492}
{"v": 1	"t": 914007	"P": 1696.75	"F": 5464}
{"v": 1	"t": 914028	"P": 1693.5	"F": 5580}
{"v": 1	"t": 914048	"P": 1685.75	"F": 5523}
{"v": 1	"t": 914068	"P": 1699.25	"F": 5543}
{"v": 1	"t": 914089	"P": 1692.0	"F": 5413}
{"v": 1	"t": 914109	"P": 1697.75	"F": 5516}
{"v": 1	"t": 914129	"P": 1694.75	"F": 5513}
{"v": 1	"t": 914150	"P": 1696.5	"F": 5464}
{"v": 1	"t": 914170	"P": 1695.5	"F": 5365}
{"v": 1	"t": 914190	"P": 1687.5	"F": 5441}
{"v": 1	"t": 914210	"P": 1690.0	"F": 5605}
{"v": 1	"t": 914231	"P": 1686.75	"F": 5535}
{"v": 1	"t": 914251	"P": 1699.25	"F": 5633}
{"v": 1	"t": 914271	"P": 1688.5	"F": 5253}
{"v": 1	"t": 914292	"P": 1684.5	"F": 5606}
{"v": 1	"t": 914312	"P": 1691.75	"F": 5391}
{"v": 1	"t": 914332	"P": 1688.25	"F": 5238}
{"v": 1	"t": 914352	"P": 1679.5	"F": 5335}
{"v": 1	"t": 914373	"P": 1671.75	"F": 5336}
{"v": 1	"t": 914393	"P": 1671.75	"F": 5261}
{"v": 1	"t": 914413	"P": 1685.25	"F": 5247}
{"v": 1	"t": 914434	"P": 1687.0	"F": 5148}
{"v": 1	"t": 914454	"P": 1671.0	"F": 5184}
{"v": 1	"t": 914474	"P": 1672.75	"F": 5203}
{"v": 1	"t": 914495	"P": 1677.25	"F": 5171}
{"v": 1	"t": 914515	"P": 1668.5	"F": 5106}
{"v": 1	"t": 914535	"P": 1666.25	"F": 5165}
{"v": 1	"t": 914556	"P": 1662.5	"F": 4929}
{"v": 1	"t": 914576	"P": 1670.0	"F": 5131}
{"v": 1	"t": 914596	"P": 1665.0	"F": 5052}
{"v": 1	"t": 914616	"P": 1658.0	"F": 4887}
{"v": 1	"t": 914637	"P": 1658.0	"F": 4992}
{"v": 1	"t": 914657	"P": 1656.0	"F": 4827}
{"v": 1	"t": 914677	"P": 1660.75	"F": 5114}
{"v": 1	"t": 914698	"P": 1654.25	"F": 4896}
{"v": 1	"t": 914718	"P": 1654.75	"F": 4994}
{"v": 1	"t": 914738	"P": 1657.0	"F": 5031}
{"v": 1	"t": 914758	"P": 1662.25	"F": 4876}
{"v": 1	"t": 914779	"P": 1657.25	"F": 5004}
{"v": 1	"t": 914799	"P": 1660.25	"F": 5018	"C": 47.04	"D": 3135	"sn": 54091779688249	"file": "/data/device_log/data0000.out"}
{"v": 1	"t": 914819	"P": 1652.0	"F": 4950}
{"v": 1	"t": 914840	"P": 1655.75	"F": 4917}
{"v": 1	"t": 914860	"P": 1653.0	"F": 4921}
{"v": 1	"t": 914880	"P": 1642.0	"F": 4957}
{"v": 1	"t": 914901	"P": 1646.75	"F": 4997}
{"v": 1	"t": 914921	"P": 1645.0	"F": 4963}
{"v": 1	"t": 914941	"P": 1643.75	"F": 5004}
{"v": 1	"t": 914961	"P": 1644.0	"F": 4908}
{"v": 1	"t": 914982	"P": 1647.0	"F": 4912}
{"v": 1	"t": 915002	"P": 1642.75	"F": 4982}
{"v": 1	"t": 915022	"P": 1647.0	"F": 4814}
{"v": 1	"t": 915043	"P": 1641.75	"F": 5104}
{"v": 1	"t": 915063	"P": 1640.5	"F": 4942}
{"v": 1	"t": 915083	"P": 1643.0	"F": 4907}
{"v": 1	"t": 915104	"P": 1647.5	"F": 4936}
{"v": 1	"t": 915124	"P": 1642.5	"F": 4989}
{"v": 1	"t": 915144	"P": 1644.0	"F": 4723}
{"v": 1	"t": 915164	"P": 1645.0	"F": 5005}
{"v": 1	"t": 915185	"P": 1646.75	"F": 4887}
{"v": 1	"t": 915205	"P": 1641.0	"F": 5019}
{"v": 1	"t": 915225	"P": 1639.25	"F": 4803}
{"v": 1	"t": 915246	"P": 1633.5	"F": 4725}
{"v": 1	"t": 915266	"P": 1643.75	"F": 4894}
{"v": 1	"t": 915286	"P": 1637.25	"F": 4763}
{"v": 1	"t": 915307	"P": 1630.75	"F": 4771}
{"v": 1	"t": 915327	"P": 1627.75	"F": 4675}
{"v": 1	"t": 915347	"P": 1631.5	"F": 4651}
{"v": 1	"t": 915367	"P": 1624.5	"F": 4556}
{"v": 1	"t": 915388	"P": 1624.5	"F": 4566}
{"v": 1	"t": 915408	"P": 1621.75	"F": 4465}
{"v": 1	"t": 915428	"P": 1621.25	"F": 4656}
{"v": 1	"t": 915449	"P": 1616.75	"F": 4549}
{"v": 1	"t": 915469	"P": 1620.0	"F": 4679}
{"v": 1	"t": 915489	"P": 1621.75	"F": 4513}
{"v": 1	"t": 915509	"P": 1613.25	"F": 4469}
{"v": 1	"t": 915530	"P": 1618.5	"F": 4469}
{"v": 1	"t": 915550	"P": 1607.5	"F": 4511}
{"v": 1	"t": 915570	"P": 1608.5	"F": 4416}
{"v": 1	"t": 915591	"P": 1600.0	"F": 4300}
{"v": 1	"t": 915611	"P": 1610.25	"F": 4468}
{"v": 1	"t": 915631	"P": 1605.25	"F": 4182}
{"v": 1	"t": 915652	"P": 1599.5	"F": 4366}
{"v": 1	"t": 915672	"P": 1594.75	"F": 4359}
{"v": 1	"t": 915692	"P": 1600.25	"F": 4076}
{"v": 1	"t": 915712	"P": 1598.0	"F": 4344}
{"v": 1	"t": 915733	"P": 1591.5	"F": 4211}
{"v": 1	"t": 915753	"P": 1586.75	"F": 4229}
{"v": 1	"t": 915773	"P": 1591.25	"F": 4295}
{"v": 1	"t": 915794	"P": 1591.75	"F": 4336}
{"v": 1	"t": 915814	"P": 1581.0	"F": 4244	"C": 47.035	"D": 3135	"sn": 54091779688249	"file": "/data/device_log/data0000.out"}
{"v": 1	"t": 915835	"P": 1590.75	"F": 4270}
{"v": 1	"t": 915855	"P": 1585.75	"F": 4334}
{"v": 1	"t": 915875	"P": 1586.5	"F": 4192}
{"v": 1	"t": 915896	"P": 1578.5	"F": 4343}
{"v": 1	"t": 915916	"P": 1586.25	"F": 4271}
{"v": 1	"t": 915936	"P": 1587.25	"F": 4306}
{"v": 1	"t": 915956	"P": 1582.25	"F": 4241}
{"v": 1	"t": 915977	"P": 1582.75	"F": 4309}
{"v": 1	"t": 915997	"P": 1582.25	"F": 4184}
{"v": 1	"t": 916017	"P": 1579.75	"F": 4289}
{"v": 1	"t": 916038	"P": 1581.5	"F": 4131}
{"v": 1	"t": 916058	"P": 1575.25	"F": 4354}
{"v": 1	"t": 916078	"P": 1574.5	"F": 4231}
{"v": 1	"t": 916099	"P": 1582.75	"F": 4233}
{"v": 1	"t": 916119	"P": 1580.25	"F": 4334}
{"v": 1	"t": 916139	"P": 1577.75	"F": 4291}
{"v": 1	"t": 916159	"P": 1581.25	"F": 4226}
{"v": 1	"t": 916180	"P": 1578.0	"F": 4265}
{"v": 1	"t": 916200	"P": 1580.0	"F": 4311}
{"v": 1	"t": 916220	"P": 1572.75	"F": 4203}
{"v": 1	"t": 916241	"P": 1571.25	"F": 4224}
{"v": 1	"t": 916261	"P": 1574.5	"F": 4175}
{"v": 1	"t": 916281	"P": 1577.75	"F": 3953}
{"v": 1	"t": 916301	"P": 1578.0	"F": 4042}
{"v": 1	"t": 916322	"P": 1574.0	"F": 4107}
{"v": 1	"t": 916342	"P": 1574.75	"F": 3773}
{"v": 1	"t": 916362	"P": 1571.5	"F": 4009}
{"v": 1	"t": 916383	"P": 1567.5	"F": 3937}
{"v": 1	"t": 916403	"P": 1568.5	"F": 3971}
{"v": 1	"t": 916423	"P": 1566.75	"F": 3984}
{"v": 1	"t": 916444	"P": 1579.75	"F": 3875}
{"v": 1	"t": 916464	"P": 1565.5	"F": 4024}
{"v": 1	"t": 916484	"P": 1568.5	"F": 3907}
{"v": 1	"t": 916505	"P": 1563.5	"F": 4046}
{"v": 1	"t": 916525	"P": 1565.0	"F": 4029}
{"v": 1	"t": 916545	"P": 1563.0	"F": 3918}
{"v": 1	"t": 916565	"P": 1556.5	"F": 3936}
{"v": 1	"t": 916586	"P": 1552.75	"F": 3915}
{"v": 1	"t": 916606	"P": 1556.0	"F": 3837}
{"v": 1	"t": 916626	"P": 1553.5	"F": 3917}
{"v": 1	"t": 916647	"P": 1544.0	"F": 3914}
{"v": 1	"t": 916667	"P": 1548.0	"F": 3762}
{"v": 1	"t": 916687	"P": 1547.75	"F": 3909}
{"v": 1	"t": 916707	"P": 1548.75	"F": 3669}
{"v": 1	"t": 916728	"P": 1544.25	"F": 3869}
{"v": 1	"t": 916748	"P": 1542.5	"F": 3620}
{"v": 1	"t": 916768	"P": 1545.75	"F": 3660}
{"v": 1	"t": 916789	"P": 1541.0	"F": 3581}
{"v": 1	"t": 916809	"P": 1541.0	"F": 3577}
{"v": 1	"t": 916829	"P": 1535.0	"F": 3515	"C": 47.025	"D": 3135	"sn": 54091779688249	"file": "/data/device_log/data0000.out"}
{"v": 1	"t": 916850	"P": 1542.25	"F": 3549}
{"v": 1	"t": 916870	"P": 1534.0	"F": 3377}
{"v": 1	"t": 916890	"P": 1529.75	"F": 3550}
{"v": 1	"t": 916910	"P": 1529.75	"F": 3497}
{"v": 1	"t": 916931	"P": 1531.75	"F": 3557}
{"v": 1	"t": 916951	"P": 1528.25	"F": 3425}
{"v": 1	"t": 916971	"P": 1524.25	"F": 3521}
{"v": 1	"t": 916992	"P": 1518.25	"F": 3512}
{"v": 1	"t": 917012	"P": 1519.5	"F": 3432}
{"v": 1	"t": 917032	"P": 1524.0	"F": 3481}
{"v": 1	"t": 917053	"P": 1520.75	"F": 3399}
{"v": 1	"t": 917073	"P": 1518.5	"F": 3447}
{"v": 1	"t": 917093	"P": 1519.75	"F": 3511}
{"v": 1	"t": 917114	"P": 1520.0	"F": 3478}
{"v": 1	"t": 917134	"P": 1519.0	"F": 3362}
{"v": 1	"t": 917154	"P": 1514.25	"F": 3447}
{"v": 1	"t": 917174	"P": 1518.75	"F": 3448}
{"v": 1	"t": 917195	"P": 1518.75	"F": 3409}
{"v": 1	"t": 917215	"P": 1519.0	"F": 3348}
{"v": 1	"t": 917235	"P": 1512.0	"F": 3363}
{"v": 1	"t": 917256	"P": 1510.75	"F": 3567}
{"v": 1	"t": 917276	"P": 1511.25	"F": 3495}
{"v": 1	"t": 917296	"P": 1511.0	"F": 3442}
{"v": 1	"t": 917316	"P": 1506.25	"F": 3441}
{"v": 1	"t": 917337	"P": 1501.5	"F": 3369}
{"v": 1	"t": 917357	"P": 1506.75	"F": 3611}
{"v": 1	"t": 917377	"P": 1512.5	"F": 3523}
{"v": 1	"t": 917398	"P": 1512.0	"F": 3296}
{"v": 1	"t": 917418	"P": 1506.0	"F": 3508}
{"v": 1	"t": 917438	"P": 1505.0	"F": 3452}
{"v": 1	"t": 917458	"P": 1506.75	"F": 3373}
{"v": 1	"t": 917479	"P": 1501.5	"F": 3264}
{"v": 1	"t": 917499	"P": 1493.75	"F": 3388}
{"v": 1	"t": 917519	"P": 1491.75	"F": 3295}
{"v": 1	"t": 917540	"P": 1497.25	"F": 3255}
{"v": 1	"t": 917560	"P": 1487.5	"F": 3175}
{"v": 1	"t": 917580	"P": 1485.75	"F": 3099}
{"v": 1	"t": 917601	"P": 1478.5	"F": 3100}
{"v": 1	"t": 917621	"P": 1478.75	"F": 3165}
{"v": 1	"t": 917641	"P": 1471.25	"F": 2996}
{"v": 1	"t": 917661	"P": 1474.0	"F": 3089}
{"v": 1	"t": 917682	"P": 1471.5	"F": 2969}
{"v": 1	"t": 917702	"P": 1472.75	"F": 3053}
{"v": 1	"t": 917722	"P": 1471.75	"F": 3021}
{"v": 1	"t": 917743	"P": 1465.25	"F": 2994}
{"v": 1	"t": 917763	"P": 1461.25	"F": 2990}
{"v": 1	"t": 917783	"P": 1466.5	"F": 3043}
{"v": 1	"t": 917804	"P": 1457.75	"F": 3017}
{"v": 1	"t": 917824	"P": 1458.0	"F": 3092}
{"v": 1	"t": 917844	"P": 1455.0	"F": 3031	"C": 47.045	"D": 3135	"sn": 54091779688249	"file": "/data/device_log/data0000.out"}
{"v": 1	"t": 917865	"P": 1454.25	"F": 3005}
{"v": 1	"t": 917885	"P": 1452.75	"F": 2819}
{"v": 1	"t": 917905	"P": 1450.75	"F": 2981}
{"v": 1	"t": 917925	"P": 1448.75	"F": 2959}
{"v": 1	"t": 917946	"P": 1453.0	"F": 2971}
{"v": 1	"t": 917966	"P": 1453.25	"F": 2980}
{"v": 1	"t": 917986	"P": 1447.75	"F": 2906}
{"v": 1	"t": 918007	"P": 1443.75	"F": 2833}
{"v": 1	"t": 918027	"P": 1445.25	"F": 2724}
{"v": 1	"t": 918047	"P": 1442.75	"F": 2841}
{"v": 1	"t": 918067	"P": 1437.5	"F": 2843}
{"v": 1	"t": 918088	"P": 1436.25	"F": 2847}
{"v": 1	"t": 918108	"P": 1434.0	"F": 2817}
{"v": 1	"t": 918128	"P": 1438.25	"F": 2843}
{"v": 1	"t": 918149	"P": 1433.0	"F": 2789}
{"v": 1	"t": 918169	"P": 1435.25	"F": 2760}
{"v": 1	"t": 918189	"P": 1434.75	"F": 2768}
{"v": 1	"t": 918209	"P": 1431.75	"F": 2692}
{"v": 1	"t": 918230	"P": 1437.25	"F": 2864}
{"v": 1	"t": 918250	"P": 1426.5	"F": 2924}
{"v": 1	"t": 918270	"P": 1429.0	"F": 2724}
{"v": 1	"t": 918291	"P": 1426.5	"F": 2712}
{"v": 1	"t": 918311	"P": 1429.0	"F": 2620}
{"v": 1	"t": 918331	"P": 1431.75	"F": 2755}
{"v": 1	"t": 918352	"P": 1428.0	"F": 2703}
{"v": 1	"t": 918372	"P": 1421.75	"F": 2758}
{"v": 1	"t": 918392	"P": 1425.0	"F": 2799}
{"v": 1	"t": 918412	"P": 1427.25	"F": 2742}
{"v": 1	"t": 918433	"P": 1419.75	"F": 2664}
{"v": 1	"t": 918453	"P": 1420.75	"F": 2822}
{"v": 1	"t": 918473	"P": 1423.25	"F": 2784}
{"v": 1	"t": 918494	"P": 1421.5	"F": 2793}
{"v": 1	"t": 918514	"P": 1417.0	"F": 2769}
{"v": 1	"t": 918534	"P": 1412.5	"F": 2665}
{"v": 1	"t": 918555	"P": 1421.0	"F": 2813}
{"v": 1	"t": 918575	"P": 1417.75	"F": 2816}
{"v": 1	"t": 918595	"P": 1418.25	"F": 2792}
{"v": 1	"t": 918615	"P": 1413.0	"F": 2872}
{"v": 1	"t": 918636	"P": 1414.75	"F": 2715}
{"v": 1	"t": 918656	"P": 1422.0	"F": 2728}
{"v": 1	"t": 918676	"P": 1417.5	"F": 2669}
{"v": 1	"t": 918697	"P": 1413.5	"F": 2782}
{"v": 1	"t": 918717	"P": 1411.5	"F": 2882}
{"v": 1	"t": 918737	"P": 1419.25	"F": 2728}
{"v": 1	"t": 918757	"P": 1419.0	"F": 2817}
{"v": 1	"t": 918778	"P": 1412.0	"F": 2819}
{"v": 1	"t": 918798	"P": 1412.5	"F": 2833}
{"v": 1	"t": 918818	"P": 1416.75	"F": 2821}
{"v": 1	"t": 918839	"P": 1414.25	"F": 2803}
{"v": 1	"t": 918859	"P": 1413.5	"F": 2616	"C": 47.065	"D": 3135	"sn": 54091779688249	"file": "/data/device_log/data0000.out"}
{"v": 1	"t": 918879	"P": 1410.25	"F": 2803}
{"v": 1	"t": 918900	"P": 1412.75	"F": 2800}
{"v": 1	"t": 918920	"P": 1414.5	"F": 2754}
{"v": 1	"t": 918940	"P": 1411.25	"F": 2822}
{"v": 1	"t": 918960	"P": 1406.75	"F": 2677}
{"v": 1	"t": 918981	"P": 1405.75	"F": 2735}
{"v": 1	"t": 919001	"P": 1413.25	"F": 2748}
{"v": 1	"t": 919021	"P": 1409.0	"F": 2762}
{"v": 1	"t": 919042	"P": 1407.25	"F": 2819}
{"v": 1	"t": 919062	"P": 1407.75	"F": 2858}
{"v": 1	"t": 919082	"P": 1410.0	"F": 2765}
{"v": 1	"t": 919103	"P": 1411.25	"F": 2831}
{"v": 1	"t": 919123	"P": 1404.5	"F": 2769}
{"v": 1	"t": 919143	"P": 1400.5	"F": 2660}
{"v": 1	"t": 919164	"P": 1408.0	"F": 2792}
{"v": 1	"t": 919184	"P": 1399.5	"F": 2742}
{"v": 1	"t": 919204	"P": 1398.5	"F": 2761}
{"v": 1	"t": 919224	"P": 1401.0	"F": 2823}
{"v": 1	"t": 919245	"P": 1402.5	"F": 2758}
{"v": 1	"t": 919265	"P": 1400.75	"F": 2773}
{"v": 1	"t": 919286	"P": 1399.75	"F": 2696}
{"v": 1	"t": 919306	"P": 1401.0	"F": 2658}
{"v": 1	"t": 919326	"P": 1400.5	"F": 2733}
{"v": 1	"t": 919346	"P": 1393.0	"F": 2744}
{"v": 1	"t": 919367	"P": 1396.75	"F": 2800}
{"v": 1	"t": 919387	"P": 1400.25	"F": 2774}
{"v": 1	"t": 919408	"P": 1395.25	"F": 2713}
{"v": 1	"t": 919428	"P": 1393.75	"F": 2717}
{"v": 1	"t": 919448	"P": 1397.75	"F": 2589}
{"v": 1	"t": 919469	"P": 1396.25	"F": 2730}
{"v": 1	"t": 919489	"P": 1392.25	"F": 2728}
{"v": 1	"t": 919509	"P": 1396.0	"F": 2724}
{"v": 1	"t": 919530	"P": 1394.25	"F": 2760}
{"v": 1	"t": 919550	"P": 1397.5	"F": 2591}
{"v": 1	"t": 919570	"P": 1395.5	"F": 2589}
{"v": 1	"t": 919590	"P": 1392.25	"F": 2782}
{"v": 1	"t": 919611	"P": 1393.25	"F": 2718}
{"v": 1	"t": 919631	"P": 1397.0	"F": 2669}
{"v": 1	"t": 919651	"P": 1392.5	"F": 2735}
{"v": 1	"t": 919672	"P": 1389.25	"F": 2756}
{"v": 1	"t": 919692	"P": 1389.75	"F": 2742}
{"v": 1	"t": 919712	"P": 1396.5	"F": 2654}
{"v": 1	"t": 919733	"P": 1391.5	"F": 2562}
{"v": 1	"t": 919753	"P": 1388.75	"F": 2590}
{"v": 1	"t": 919773	"P": 1384.75	"F": 2639}
{"v": 1	"t": 919793	"P": 1395.25	"F": 2775}
{"v": 1	"t": 919814	"P": 1390.0	"F": 2600}
{"v": 1	"t": 919834	"P": 1389.0	"F": 2657}
{"v": 1	"t": 919854	"P": 1390.0	"F": 2689}
{"v": 1	"t": 919875	"P": 1386.25	"F": 2555	"C": 47.03	"D": 3135	"sn": 54091779688249	"file": "/data/device_log/data0000.out"}
{"v": 1	"t": 919895	"P": 1393.25	"F": 2685}
{"v": 1	"t": 919915	"P": 1388.75	"F": 2613}
{"v": 1	"t": 919936	"P": 1385.75	"F": 2666}
{"v": 1	"t": 919956	"P": 1386.25	"F": 2737}
{"v": 1	"t": 919976	"P": 1389.75	"F": 2718}
{"v": 1	"t": 919996	"P": 1386.0	"F": 2595}
{"v": 1	"t": 920017	"P": 1387.25	"F": 2663}
{"v": 1	"t": 920037	"P": 1387.0	"F": 2654}
{"v": 1	"t": 920057	"P": 1389.0	"F": 2623}
{"v": 1	"t": 920078	"P": 1388.5	"F": 2666}
{"v": 1	"t": 920098	"P": 1385.25	"F": 2719}
{"v": 1	"t": 920118	"P": 1385.25	"F": 2754}
{"v": 1	"t": 920138	"P": 1388.5	"F": 2660}
{"v": 1	"t": 920159	"P": 1386.5	"F": 2723}
{"v": 1	"t": 920179	"P": 1383.5	"F": 2719}
{"v": 1	"t": 920199	"P": 1383.5	"F": 2727}
{"v": 1	"t": 920220	"P": 1388.5	"F": 2663}
{"v": 1	"t": 920240	"P": 1385.0	"F": 2686}
{"v": 1	"t": 920260	"P": 1382.75	"F": 2619}
{"v": 1	"t": 920281	"P": 1383.0	"F": 2639}
{"v": 1	"t": 920301	"P": 1385.25	"F": 2580}
{"v": 1	"t": 920321	"P": 1382.5	"F": 2622}
{"v": 1	"t": 920342	"P": 1383.0	"F": 2578}
{"v": 1	"t": 920362	"P": 1380.5	"F": 2590}
{"v": 1	"t": 920382	"P": 1385.0	"F": 2562}
{"v": 1	"t": 920402	"P": 1381.25	"F": 2560}
{"v": 1	"t": 920423	"P": 1379.25	"F": 2669}
{"v": 1	"t": 920443	"P": 1376.25	"F": 2574}
{"v": 1	"t": 920463	"P": 1381.0	"F": 2636}
{"v": 1	"t": 920484	"P": 1380.0	"F": 2657}
{"v": 1	"t": 920504	"P": 1379.75	"F": 2677}
{"v": 1	"t": 920524	"P": 1373.75	"F": 2703}
{"v": 1	"t": 920545	"P": 1377.75	"F": 2640}
{"v": 1	"t": 920565	"P": 1382.0	"F": 2620}
{"v": 1	"t": 920585	"P": 1370.75	"F": 2611}
{"v": 1	"t": 920605	"P": 1372.25	"F": 2487}
{"v": 1	"t": 920626	"P": 1376.25	"F": 2573}
{"v": 1	"t": 920646	"P": 1382.75	"F": 2542}
{"v": 1	"t": 920666	"P": 1371.5	"F": 2563}
{"v": 1	"t": 920687	"P": 1375.75	"F": 2572}
{"v": 1	"t": 920707	"P": 1370.75	"F": 2629}
{"v": 1	"t": 920727	"P": 1377.0	"F": 2686}
{"v": 1	"t": 920747	"P": 1376.0	"F": 2622}
{"v": 1	"t": 920768	"P": 1372.75	"F": 2638}
{"v": 1	"t": 920788	"P": 1370.5	"F": 2510}
{"v": 1	"t": 920808	"P": 1377.25	"F": 2577}
{"v": 1	"t": 920829	"P": 1374.75	"F": 2584}
{"v": 1	"t": 920849	"P": 1372.25	"F": 2619}
{"v": 1	"t": 920869	"P": 1367.5	"F": 2564}
{"v": 1	"t": 920890	"P": 1373.25	"F": 2565	"C": 47.045	"D": 3135	"sn": 54091779688249	"file": "/data/device_log/data0000.out"}
{"v": 1	"t": 920910	"P": 1373.25	"F": 2637}
{"v": 1	"t": 920930	"P": 1371.25	"F": 2602}
{"v": 1	"t": 920950	"P": 1368.0	"F": 2500}
{"v": 1	"t": 920971	"P": 1374.5	"F": 2651}
{"v": 1	"t": 920991	"P": 1375.25	"F": 2572}
{"v": 1	"t": 921011	"P": 1369.5	"F": 2503}
{"v": 1	"t": 921032	"P": 1370.75	"F": 2606}
{"v": 1	"t": 921052	"P": 1377.25	"F": 2529}
{"v": 1	"t": 921072	"P": 1372.75	"F": 2566}
{"v": 1	"t": 921093	"P": 1369.5	"F": 2701}
{"v": 1	"t": 921113	"P": 1368.75	"F": 2546}
{"v": 1	"t": 921133	"P": 1369.5	"F": 2565}
{"v": 1	"t": 921153	"P": 1372.5	"F": 2720}
{"v": 1	"t": 921174	"P": 1371.25	"F": 2543}
{"v": 1	"t": 921194	"P": 1371.75	"F": 2706}
{"v": 1	"t": 921214	"P": 1368.25	"F": 2548}
{"v": 1	"t": 921235	"P": 1370.75	"F": 2518}
{"v": 1	"t": 921255	"P": 1371.5	"F": 2572}
{"v": 1	"t": 921275	"P": 1368.5	"F": 2608}
{"v": 1	"t": 921296	"P": 1365.5	"F": 2558}
{"v": 1	"t": 921316	"P": 1368.75	"F": 2593}
{"v": 1	"t": 921336	"P": 1368.25	"F": 2497}
{"v": 1	"t": 921356	"P": 1366.5	"F": 2445}
{"v": 1	"t": 921377	"P": 1363.5	"F": 2580}
{"v": 1	"t": 921397	"P": 1365.0	"F": 2504}
{"v": 1	"t": 921417	"P": 1369.0	"F": 2602}
{"v": 1	"t": 921438	"P": 1364.0	"F": 2514}
{"v": 1	"t": 921458	"P": 1364.75	"F": 2526}
{"v": 1	"t": 921478	"P": 1358.0	"F": 2458}
{"v": 1	"t": 921498	"P": 1367.0	"F": 2569}
{"v": 1	"t": 921519	"P": 1367.75	"F": 2488}
{"v": 1	"t": 921539	"P": 1361.0	"F": 2525}
{"v": 1	"t": 921559	"P": 1360.0	"F": 2430}
{"v": 1	"t": 921580	"P": 1368.0	"F": 2540}
{"v": 1	"t": 921600	"P": 1366.75	"F": 2566}
{"v": 1	"t": 921620	"P": 1358.5	"F": 2461}
{"v": 1	"t": 921641	"P": 1359.25	"F": 2477}
{"v": 1	"t": 921661	"P": 1362.0	"F": 2506}
{"v": 1	"t": 921681	"P": 1361.75	"F": 2529}
{"v": 1	"t": 921701	"P": 1360.5	"F": 2448}
{"v": 1	"t": 921722	"P": 1358.75	"F": 2512}
{"v": 1	"t": 921742	"P": 1361.25	"F": 2465}
{"v": 1	"t": 921762	"P": 1365.75	"F": 2492}
{"v": 1	"t": 921783	"P": 1357.25	"F": 2466}
{"v": 1	"t": 921803	"P": 1356.75	"F": 2519}
{"v": 1	"t": 921823	"P": 1364.0	"F": 2448}
{"v": 1	"t": 921844	"P": 1362.25	"F": 2518}
{"v": 1	"t": 921864	"P": 1357.5	"F": 2571}
{"v": 1	"t": 921884	"P": 1353.75	"F": 2498}
{"v": 1	"t": 921904	"P": 1355.25	"F": 2495	"C": 47.055	"D": 3135	"sn": 54091779688249	"file": "/data/device_log/data0000.out"}
{"v": 1	"t": 921925	"P": 1360.5	"F": 2508}
{"v": 1	"t": 921945	"P": 1354.25	"F": 2568}
{"v": 1	"t": 921965	"P": 1352.25	"F": 2522}
{"v": 1	"t": 921986	"P": 1356.75	"F": 2455}
{"v": 1	"t": 922006	"P": 1358.0	"F": 2395}
{"v": 1	"t": 922026	"P": 1364.25	"F": 2351}
{"v": 1	"t": 922046	"P": 1353.75	"F": 2376}
{"v": 1	"t": 922067	"P": 1353.5	"F": 2553}
{"v": 1	"t": 922087	"P": 1361.5	"F": 2571}
{"v": 1	"t": 922107	"P": 1359.5	"F": 2437}
{"v": 1	"t": 922128	"P": 1357.0	"F": 2486}
{"v": 1	"t": 922148	"P": 1352.0	"F": 2442}
{"v": 1	"t": 922168	"P": 1355.75	"F": 2521}
{"v": 1	"t": 922189	"P": 1358.75	"F": 2573}
{"v": 1	"t": 922209	"P": 1358.5	"F": 2546}
{"v": 1	"t": 922229	"P": 1353.25	"F": 2524}
{"v": 1	"t": 922250	"P": 1359.25	"F": 2470}
{"v": 1	"t": 922270	"P": 1354.25	"F": 2436}
{"v": 1	"t": 922291	"P": 1352.5	"F": 2495}
{"v": 1	"t": 922311	"P": 1356.5	"F": 2571}
{"v": 1	"t": 922331	"P": 1357.75	"F": 2455}
{"v": 1	"t": 922352	"P": 1353.75	"F": 2480}
{"v": 1	"t": 922372	"P": 1349.75	"F": 2371}
{"v": 1	"t": 922392	"P": 1358.0	"F": 2492}
{"v": 1	"t": 922413	"P": 1351.0	"F": 2505}
{"v": 1	"t": 922433	"P": 1348.5	"F": 2511}
{"v": 1	"t": 922453	"P": 1356.5	"F": 2470}
{"v": 1	"t": 922474	"P": 1356.25	"F": 2521}
{"v": 1	"t": 922494	"P": 1350.0	"F": 2457}
{"v": 1	"t": 922515	"P": 1352.5	"F": 2480}
{"v": 1	"t": 922535	"P": 1359.0	"F": 2475}
{"v": 1	"t": 922555	"P": 1349.5	"F": 2426}
{"v": 1	"t": 922576	"P": 1351.5	"F": 2433}
{"v": 1	"t": 922596	"P": 1353.25	"F": 2502}
{"v": 1	"t": 922616	"P": 1354.0	"F": 2422}
{"v": 1	"t": 922637	"P": 1350.0	"F": 2360}
{"v": 1	"t": 922657	"P": 1351.25	"F": 2447}
{"v": 1	"t": 922678	"P": 1352.0	"F": 2502}
{"v": 1	"t": 922698	"P": 1350.75	"F": 2550}
{"v": 1	"t": 922718	"P": 1349.75	"F": 2416}
{"v": 1	"t": 922739	"P": 1349.75	"F": 2409}
{"v": 1	"t": 922759	"P": 1350.75	"F": 2500}
{"v": 1	"t": 922779	"P": 1344.25	"F": 2440}
{"v": 1	"t": 922800	"P": 1353.75	"F": 2431}
{"v": 1	"t": 922820	"P": 1349.75	"F": 2449}
{"v": 1	"t": 922841	"P": 1349.25	"F": 2451}
{"v": 1	"t": 922861	"P": 1349.25	"F": 2424}
{"v": 1	"t": 922882	"P": 1347.25	"F": 2385}
{"v": 1	"t": 922902	"P": 1350.0	"F": 2383}
{"v": 1	"t": 922922	"P": 1352.25	"F": 2425	"C": 47.03	"D": 3135	"sn": 54091779688249	"file": "/data/device_log/data0000.out"}
{"v": 1	"t": 922943	"P": 1349.75	"F": 2402}
{"v": 1	"t": 922963	"P": 1344.5	"F": 2506}
{"v": 1	"t": 922984	"P": 1351.0	"F": 2469}
{"v": 1	"t": 923004	"P": 1343.75	"F": 2540}
{"v": 1	"t": 923024	"P": 1348.75	"F": 2451}
{"v": 1	"t": 923045	"P": 1356.25	"F": 2496}
{"v": 1	"t": 923065	"P": 1347.75	"F": 2399}
{"v": 1	"t": 923085	"P": 1344.75	"F": 2433}
{"v": 1	"t": 923106	"P": 1349.0	"F": 2454}
{"v": 1	"t": 923126	"P": 1350.5	"F": 2307}
{"v": 1	"t": 923146	"P": 1346.5	"F": 2373}
{"v": 1	"t": 923167	"P": 1343.25	"F": 2620}
{"v": 1	"t": 923187	"P": 1350.75	"F": 2512}
{"v": 1	"t": 923208	"P": 1350.25	"F": 2511}
{"v": 1	"t": 923228	"P": 1346.5	"F": 2531}
{"v": 1	"t": 923248	"P": 1347.25	"F": 2430}
{"v": 1	"t": 923269	"P": 1352.0	"F": 2607}
{"v": 1	"t": 923289	"P": 1349.0	"F": 2416}
{"v": 1	"t": 923309	"P": 1341.5	"F": 2475}
{"v": 1	"t": 923330	"P": 1350.0	"F": 2471}
{"v": 1	"t": 923350	"P": 1348.75	"F": 2371}
{"v": 1	"t": 923370	"P": 1340.0	"F": 2461}
{"v": 1	"t": 923391	"P": 1349.75	"F": 2288}
{"v": 1	"t": 923411	"P": 1344.25	"F": 2388}
{"v": 1	"t": 923432	"P": 1346.75	"F": 2362}
{"v": 1	"t": 923452	"P": 1347.75	"F": 2460}
{"v": 1	"t": 923472	"P": 1351.5	"F": 2490}
{"v": 1	"t": 923493	"P": 1342.5	"F": 2402}
{"v": 1	"t": 923513	"P": 1343.5	"F": 2472}
{"v": 1	"t": 923533	"P": 1349.75	"F": 2457}
{"v": 1	"t": 923554	"P": 1347.75	"F": 2403}
{"v": 1	"t": 923574	"P": 1341.0	"F": 2438}
{"v": 1	"t": 923595	"P": 1346.0	"F": 2476}
{"v": 1	"t": 923615	"P": 1348.5	"F": 2476}
{"v": 1	"t": 923635	"P": 1339.75	"F": 2396}
{"v": 1	"t": 923656	"P": 1340.75	"F": 2383}
{"v": 1	"t": 923676	"P": 1345.25	"F": 2457}
{"v": 1	"t": 923696	"P": 1347.5	"F": 2437}
{"v": 1	"t": 923717	"P": 1338.75	"F": 2507}
{"v": 1	"t": 923737	"P": 1348.75	"F": 2476}
{"v": 1	"t": 923757	"P": 1344.25	"F": 2472}
{"v": 1	"t": 923778	"P": 1342.0	"F": 2425}
{"v": 1	"t": 923798	"P": 1341.75	"F": 2352}
{"v": 1	"t": 923819	"P": 1344.0	"F": 2456}
{"v": 1	"t": 923839	"P": 1345.0	"F": 2492}
{"v": 1	"t": 923859	"P": 1341.25	"F": 2430}
{"v": 1	"t": 923880	"P": 1347.75	"F": 2373}
{"v": 1	"t": 923900	"P": 1341.25	"F": 2428}
{"v": 1	"t": 923920	"P": 1342.25	"F": 2428}
{"v": 1	"t": 923941	"P": 1342.25	"F": 2383	"C": 47.02	"D": 3135	"sn": 54091779688249	"file": "/data/device_log/data0000.out"}
{"v": 1	"t": 923961	"P": 1345.75	"F": 2439}
{"v": 1	"t": 923982	"P": 1339.5	"F": 2320}
{"v": 1	"t": 924002	"P": 1337.75	"F": 2400}
{"v": 1	"t": 924022	"P": 1346.75	"F": 2288}
{"v": 1	"t": 924043	"P": 1340.25	"F": 2374}
{"v": 1	"t": 924063	"P": 1338.25	"F": 2461}
{"v": 1	"t": 924083	"P": 1343.0	"F": 2391}
{"v": 1	"t": 924104	"P": 1344.0	"F": 2348}
{"v": 1	"t": 924124	"P": 1336.5	"F": 2277}
{"v": 1	"t": 924144	"P": 1342.25	"F": 2330}
{"v": 1	"t": 924165	"P": 1347.0	"F": 2373}
{"v": 1	"t": 924185	"P": 1337.75	"F": 2473}
{"v": 1	"t": 924206	"P": 1342.25	"F": 2433}
{"v": 1	"t": 924226	"P": 1343.5	"F": 2374}
{"v": 1	"t": 924246	"P": 1340.5	"F": 2404}
{"v": 1	"t": 924267	"P": 1336.0	"F": 2430}
{"v": 1	"t": 924287	"P": 1336.5	"F": 2412}
{"v": 1	"t": 924307	"P": 1342.5	"F": 2427}
{"v": 1	"t": 924328	"P": 1336.25	"F": 2259}
{"v": 1	"t": 924348	"P": 1337.0	"F": 2272}
{"v": 1	"t": 924369	"P": 1349.0	"F": 2451}
{"v": 1	"t": 924389	"P": 1343.0	"F": 2428}
{"v": 1	"t": 924409	"P": 1336.5	"F": 2385}
{"v": 1	"t": 924430	"P": 1342.5	"F": 2464}
{"v": 1	"t": 924450	"P": 1341.0	"F": 2363}
{"v": 1	"t": 924470	"P": 1341.5	"F": 2255}
{"v": 1	"t": 924491	"P": 1339.25	"F": 2429}
{"v": 1	"t": 924511	"P": 1342.5	"F": 2475}
{"v": 1	"t": 924532	"P": 1340.5	"F": 2351}
{"v": 1	"t": 924552	"P": 1338.5	"F": 2323}
{"v": 1	"t": 924572	"P": 1343.0	"F": 2394}
{"v": 1	"t": 924593	"P": 1338.5	"F": 2346}
{"v": 1	"t": 924613	"P": 1334.0	"F": 2398}
{"v": 1	"t": 924633	"P": 1344.25	"F": 2345}
{"v": 1	"t": 924654	"P": 1336.25	"F": 2380}
{"v": 1	"t": 924674	"P": 1341.5	"F": 2405}
{"v": 1	"t": 924695	"P": 1340.25	"F": 2475}
{"v": 1	"t": 924715	"P": 1337.75	"F": 2404}
{"v": 1	"t": 924735	"P": 1339.25	"F": 2345}
{"v": 1	"t": 924756	"P": 1338.0	"F": 2351}
{"v": 1	"t": 924776	"P": 1342.5	"F": 2430}
{"v": 1	"t": 924796	"P": 1338.5	"F": 2340}
{"v": 1	"t": 924817	"P": 1337.5	"F": 2364}
{"v": 1	"t": 924837	"P": 1341.25	"F": 2372}
{"v": 1	"t": 924857	"P": 1344.25	"F": 2348}
{"v": 1	"t": 924878	"P": 1332.75	"F": 2396}
{"v": 1	"t": 924898	"P": 1338.75	"F": 2371}
{"v": 1	"t": 924919	"P": 1341.25	"F": 2342}
{"v": 1	"t": 924939	"P": 1339.25	"F": 2503}
{"v": 1	"t": 924959	"P": 1334.0	"F": 2336	"C": 47.025	"D": 3135	"sn": 54091779688249	"file": "/data/device_log/data0000.out"}
{"v": 1	"t": 924980	"P": 1343.5	"F": 2432}
{"v": 1	"t": 925000	"P": 1340.75	"F": 2430}
{"v": 1	"t": 925021	"P": 1336.25	"F": 2363}
{"v": 1	"t": 925041	"P": 1336.5	"F": 2436}
{"v": 1	"t": 925061	"P": 1338.5	"F": 2438}
{"v": 1	"t": 925082	"P": 1333.75	"F": 2442}
{"v": 1	"t": 925102	"P": 1338.25	"F": 2366}
{"v": 1	"t": 925122	"P": 1341.5	"F": 2289}
{"v": 1	"t": 925143	"P": 1332.5	"F": 2343}
{"v": 1	"t": 925163	"P": 1333.5	"F": 2449}
{"v": 1	"t": 925184	"P": 1340.0	"F": 2420}
{"v": 1	"t": 925204	"P": 1338.5	"F": 2509}
{"v": 1	"t": 925224	"P": 1335.0	"F": 2320}
{"v": 1	"t": 925245	"P": 1341.5	"F": 2378}
{"v": 1	"t": 925265	"P": 1340.25	"F": 2349}
{"v": 1	"t": 925285	"P": 1335.5	"F": 2277}
{"v": 1	"t": 925306	"P": 1336.25	"F": 2369}
{"v": 1	"t": 925326	"P": 1338.5	"F": 2426}
{"v": 1	"t": 925346	"P": 1336.0	"F": 2369}
{"v": 1	"t": 925367	"P": 1334.0	"F": 2373}
{"v": 1	"t": 925387	"P": 1337.5	"F": 2495}
{"v": 1	"t": 925408	"P": 1339.0	"F": 2396}
{"v": 1	"t": 925428	"P": 1330.5	"F": 2276}
{"v": 1	"t": 925448	"P": 1333.5	"F": 2296}
{"v": 1	"t": 925469	"P": 1333.5	"F": 2346}
{"v": 1	"t": 925489	"P": 1338.0	"F": 2476}
{"v": 1	"t": 925509	"P": 1333.25	"F": 2357}
{"v": 1	"t": 925530	"P": 1334.25	"F": 2387}
{"v": 1	"t": 925550	"P": 1338.75	"F": 2498}
{"v": 1	"t": 925570	"P": 1335.5	"F": 2398}
{"v": 1	"t": 925591	"P": 1331.0	"F": 2399}
{"v": 1	"t": 925611	"P": 1334.5	"F": 2396}
{"v": 1	"t": 925632	"P": 1332.0	"F": 2400}
{"v": 1	"t": 925652	"P": 1336.0	"F": 2364}
{"v": 1	"t": 925672	"P": 1336.5	"F": 2377}
{"v": 1	"t": 925693	"P": 1334.0	"F": 2356}
{"v": 1	"t": 925713	"P": 1329.5	"F": 2312}
{"v": 1	"t": 925733	"P": 1338.25	"F": 2344}
{"v": 1	"t": 925754	"P": 1338.5	"F": 2478}
{"v": 1	"t": 925774	"P": 1334.0	"F": 2368}
{"v": 1	"t": 925794	"P": 1330.0	"F": 2282}
{"v": 1	"t": 925815	"P": 1336.75	"F": 2305}
{"v": 1	"t": 925835	"P": 1333.75	"F": 2317}
{"v": 1	"t": 925855	"P": 1336.75	"F": 2453}
{"v": 1	"t": 925876	"P": 1331.5	"F": 2317}
{"v": 1	"t": 925896	"P": 1335.0	"F": 2425}
{"v": 1	"t": 925916	"P": 1338.0	"F": 2311}
{"v": 1	"t": 925936	"P": 1337.75	"F": 2440}
{"v": 1	"t": 925957	"P": 1330.25	"F": 2340}
{"v": 1	"t": 925977	"P": 1333.75	"F": 2356	"C": 47.015	"D": 3135	"sn": 54091779688249	"file": "/data/device_log/data0000.out"}
{"v": 1	"t": 925997	"P": 1340.5	"F": 2421}
{"v": 1	"t": 926018	"P": 1333.5	"F": 2373}
{"v": 1	"t": 926038	"P": 1328.25	"F": 2366}
{"v": 1	"t": 926058	"P": 1326.75	"F": 2424}
{"v": 1	"t": 926078	"P": 1338.0	"F": 2268}
{"v": 1	"t": 926099	"P": 1333.75	"F": 2368}
{"v": 1	"t": 926119	"P": 1334.0	"F": 2351}
{"v": 1	"t": 926139	"P": 1328.25	"F": 2341}
{"v": 1	"t": 926160	"P": 1336.25	"F": 2316}
{"v": 1	"t": 926180	"P": 1335.75	"F": 2379}
{"v": 1	"t": 926200	"P": 1334.25	"F": 2381}
{"v": 1	"t": 926221	"P": 1329.25	"F": 2390}
{"v": 1	"t": 926241	"P": 1336.75	"F": 2393}
{"v": 1	"t": 926261	"P": 1333.75	"F": 2263}
{"v": 1	"t": 926281	"P": 1332.0	"F": 2276}
{"v": 1	"t": 926302	"P": 1329.0	"F": 2319}
{"v": 1	"t": 926322	"P": 1330.25	"F": 2409}
{"v": 1	"t": 926342	"P": 1337.25	"F": 2324}
{"v": 1	"t": 926363	"P": 1331.5	"F": 2276}
{"v": 1	"t": 926383	"P": 1331.0	"F": 2388}
{"v": 1	"t": 926403	"P": 1331.5	"F": 2323}
{"v": 1	"t": 926424	"P": 1333.0	"F": 2332}
{"v": 1	"t": 926444	"P": 1333.0	"F": 2195}
{"v": 1	"t": 926464	"P": 1330.5	"F": 2236}
{"v": 1	"t": 926485	"P": 1333.75	"F": 2190}
{"v": 1	"t": 926505	"P": 1334.5	"F": 2373}
{"v": 1	"t": 926525	"P": 1331.5	"F": 2303}
{"v": 1	"t": 926546	"P": 1330.75	"F": 2308}
{"v": 1	"t": 926566	"P": 1331.5	"F": 2343}
{"v": 1	"t": 926586	"P": 1332.5	"F": 2464}
{"v": 1	"t": 926607	"P": 1331.0	"F": 2412}
{"v": 1	"t": 926627	"P": 1328.25	"F": 2401}
{"v": 1	"t": 926647	"P": 1338.25	"F": 2356}
{"v": 1	"t": 926667	"P": 1332.0	"F": 2289}
{"v": 1	"t": 926688	"P": 1328.0	"F": 2274}
{"v": 1	"t": 926708	"P": 1329.5	"F": 2337}
{"v": 1	"t": 926728	"P": 1333.5	"F": 2313}
{"v": 1	"t": 926749	"P": 1331.25	"F": 2348}
{"v": 1	"t": 926769	"P": 1330.25	"F": 2340}
{"v": 1	"t": 926789	"P": 1329.0	"F": 2255}
{"v": 1	"t": 926810	"P": 1333.75	"F": 2306}
{"v": 1	"t": 926830	"P": 1330.75	"F": 2431}
{"v": 1	"t": 926850	"P": 1326.0	"F": 2391}
{"v": 1	"t": 926871	"P": 1328.0	"F": 2379}
{"v": 1	"t": 926891	"P": 1335.0	"F": 2314}
{"v": 1	"t": 926911	"P": 1334.75	"F": 2392}
{"v": 1	"t": 926932	"P": 1327.5	"F": 2246}
{"v": 1	"t": 926952	"P": 1331.0	"F": 2369}
{"v": 1	"t": 926972	"P": 1333.75	"F": 2386}
{"v": 1	"t": 926992	"P": 1332.25	"F": 2390	"C": 47.045	"D": 3135	"sn": 54091779688249	"file": "/data/device_log/data0000.out"}
{"v": 1	"t": 927013	"P": 1330.75	"F": 2291}
{"v": 1	"t": 927033	"P": 1322.75	"F": 2324}
{"v": 1	"t": 927053	"P": 1333.25	"F": 2362}
{"v": 1	"t": 927074	"P": 1332.75	"F": 2312}
{"v": 1	"t": 927094	"P": 1327.25	"F": 2318}
{"v": 1	"t": 927114	"P": 1326.5	"F": 2350}
{"v": 1	"t": 927135	"P": 1330.75	"F": 2331}
{"v": 1	"t": 927155	"P": 1334.0	"F": 2366}
{"v": 1	"t": 927175	"P": 1326.0	"F": 2217}
{"v": 1	"t": 927195	"P": 1330.5	"F": 2315}
{"v": 1	"t": 927216	"P": 1330.75	"F": 2269}
{"v": 1	"t": 927236	"P": 1335.25	"F": 2257}
{"v": 1	"t": 927256	"P": 1326.75	"F": 2323}
{"v": 1	"t": 927277	"P": 1327.75	"F": 2293}
{"v": 1	"t": 927297	"P": 1330.25	"F": 2304}
{"v": 1	"t": 927317	"P": 1332.75	"F": 2394}
{"v": 1	"t": 927337	"P": 1331.25	"F": 2295}
{"v": 1	"t": 927358	"P": 1327.25	"F": 2324}
{"v": 1	"t": 927378	"P": 1328.0	"F": 2249}
{"v": 1	"t": 927398	"P": 1330.25	"F": 2340}
{"v": 1	"t": 927419	"P": 1330.75	"F": 2349}
{"v": 1	"t": 927439	"P": 1328.25	"F": 2356}
{"v": 1	"t": 927459	"P": 1329.5	"F": 2366}
{"v": 1	"t": 927480	"P": 1337.25	"F": 2338}
{"v": 1	"t": 927500	"P": 1333.25	"F": 2361}
{"v": 1	"t": 927520	"P": 1328.25	"F": 2415}
{"v": 1	"t": 927541	"P": 1327.75	"F": 2326}
{"v": 1	"t": 927561	"P": 1332.0	"F": 2261}
{"v": 1	"t": 927581	"P": 1330.25	"F": 2349}
{"v": 1	"t": 927602	"P": 1327.75	"F": 2272}
{"v": 1	"t": 927622	"P": 1327.25	"F": 2349}
{"v": 1	"t": 927642	"P": 1329.75	"F": 2333}
{"v": 1	"t": 927662	"P": 1329.0	"F": 2310}
{"v": 1	"t": 927683	"P": 1326.0	"F": 2332}
{"v": 1	"t": 927703	"P": 1325.0	"F": 2390}
{"v": 1	"t": 927723	"P": 1325.5	"F": 2346}
{"v": 1	"t": 927744	"P": 1334.25	"F": 2263}
{"v": 1	"t": 927764	"P": 1324.5	"F": 2349}
{"v": 1	"t": 927784	"P": 1320.0	"F": 2409}
{"v": 1	"t": 927804	"P": 1328.5	"F": 2376}
{"v": 1	"t": 927825	"P": 1333.5	"F": 2427}
{"v": 1	"t": 927845	"P": 1326.25	"F": 2391}
{"v": 1	"t": 927865	"P": 1324.75	"F": 2322}
{"v": 1	"t": 927886	"P": 1325.75	"F": 2266}
{"v": 1	"t": 927906	"P": 1328.25	"F": 2327}
{"v": 1	"t": 927926	"P": 1333.0	"F": 2441}
{"v": 1	"t": 927946	"P": 1324.5	"F": 2437}
{"v": 1	"t": 927967	"P": 1326.0	"F": 2300}
{"v": 1	"t": 927987	"P": 1329.75	"F": 2392}
{"v": 1	"t": 928007	"P": 1328.25	"F": 2340	"C": 47.035	"D": 3135	"sn": 54091779688249	"file": "/data/device_log/data0000.out"}
{"v": 1	"t": 928028	"P": 1330.75	"F": 2350}
{"v": 1	"t": 928048	"P": 1324.0	"F": 2277}
{"v": 1	"t": 928068	"P": 1324.5	"F": 2391}
{"v": 1	"t": 928089	"P": 1331.5	"F": 2389}
{"v": 1	"t": 928109	"P": 1326.75	"F": 2319}
{"v": 1	"t": 928129	"P": 1322.75	"F": 2341}
{"v": 1	"t": 928149	"P": 1326.0	"F": 2377}
{"v": 1	"t": 928170	"P": 1328.75	"F": 2311}
{"v": 1	"t": 928190	"P": 1324.0	"F": 2418}
{"v": 1	"t": 928210	"P": 1325.5	"F": 2387}
{"v": 1	"t": 928231	"P": 1323.75	"F": 2320}
{"v": 1	"t": 928251	"P": 1331.25	"F": 2319}
{"v": 1	"t": 928271	"P": 1328.75	"F": 2360}
{"v": 1	"t": 928292	"P": 1326.0	"F": 2314}
{"v": 1	"t": 928312	"P": 1325.5	"F": 2355}
{"v": 1	"t": 928332	"P": 1332.5	"F": 2321}
{"v": 1	"t": 928352	"P": 1328.25	"F": 2278}
{"v": 1	"t": 928373	"P": 1325.5	"F": 2384}
{"v": 1	"t": 928393	"P": 1323.75	"F": 2306}
{"v": 1	"t": 928413	"P": 1332.0	"F": 2322}
{"v": 1	"t": 928434	"P": 1329.0	"F": 2369}
{"v": 1	"t": 928454	"P": 1323.75	"F": 2388}
{"v": 1	"t": 928474	"P": 1326.25	"F": 2319}
{"v": 1	"t": 928495	"P": 1329.0	"F": 2268}
{"v": 1	"t": 928515	"P": 1329.75	"F": 2191}
{"v": 1	"t": 928535	"P": 1326.0	"F": 2365}
{"v": 1	"t": 928555	"P": 1323.5	"F": 2393}
{"v": 1	"t": 928576	"P": 1325.25	"F": 2360}
{"v": 1	"t": 928596	"P": 1330.25	"F": 2338}
{"v": 1	"t": 928616	"P": 1326.5	"F": 2326}
{"v": 1	"t": 928637	"P": 1324.75	"F": 2288}
{"v": 1	"t": 928657	"P": 1321.5	"F": 2317}
{"v": 1	"t": 928677	"P": 1327.0	"F": 2372}
{"v": 1	"t": 928697	"P": 1326.0	"F": 2322}
{"v": 1	"t": 928718	"P": 1323.75	"F": 2321}
{"v": 1	"t": 928738	"P": 1319.0	"F": 2345}
{"v": 1	"t": 928758	"P": 1325.0	"F": 2379}
{"v": 1	"t": 928779	"P": 1329.75	"F": 2303}
{"v": 1	"t": 928799	"P": 1327.75	"F": 2318}
{"v": 1	"t": 928819	"P": 1320.25	"F": 2314}
{"v": 1	"t": 928839	"P": 1327.25	"F": 2199}
{"v": 1	"t": 928860	"P": 1329.25	"F": 2316}
{"v": 1	"t": 928880	"P": 1323.5	"F": 2233}
{"v": 1	"t": 928901	"P": 1323.0	"F": 2354}
{"v": 1	"t": 928921	"P": 1332.0	"F": 2237}
{"v": 1	"t": 928941	"P": 1328.25	"F": 2351}
{"v": 1	"t": 928961	"P": 1324.25	"F": 2342}
{"v": 1	"t": 928982	"P": 1322.0	"F": 2281}
{"v": 1	"t": 929002	"P": 1327.0	"F": 2332}
{"v": 1	"t": 929022	"P": 1330.75	"F": 2190	"C": 47.01	"D": 3135	"sn": 54091779688249	"file": "/data/device_log/data0000.out"}
{"v": 1	"t": 929043	"P": 1327.0	"F": 2199}
{"v": 1	"t": 929063	"P": 1320.75	"F": 2345}
{"v": 1	"t": 929083	"P": 1323.25	"F": 2363}
{"v": 1	"t": 929104	"P": 1327.5	"F": 2327}
{"v": 1	"t": 929124	"P": 1324.0	"F": 2285}
{"v": 1	"t": 929144	"P": 1322.75	"F": 2159}
{"v": 1	"t": 929164	"P": 1321.75	"F": 2212}
{"v": 1	"t": 929185	"P": 1330.75	"F": 2318}
{"v": 1	"t": 929205	"P": 1326.25	"F": 2306}
{"v": 1	"t": 929225	"P": 1320.25	"F": 2260}
{"v": 1	"t": 929246	"P": 1322.75	"F": 2226}
{"v": 1	"t": 929266	"P": 1328.5	"F": 2252}
{"v": 1	"t": 929286	"P": 1328.75	"F": 2297}
{"v": 1	"t": 929306	"P": 1322.5	"F": 2264}
{"v": 1	"t": 929327	"P": 1322.75	"F": 2205}
{"v": 1	"t": 929347	"P": 1328.0	"F": 2283}
{"v": 1	"t": 929367	"P": 1327.25	"F": 2365}
{"v": 1	"t": 929388	"P": 1322.5	"F": 2359}
{"v": 1	"t": 929408	"P": 1319.75	"F": 2371}
{"v": 1	"t": 929428	"P": 1326.25	"F": 2250}
{"v": 1	"t": 929449	"P": 1329.5	"F": 2291}
{"v": 1	"t": 929469	"P": 1327.75	"F": 2259}
{"v": 1	"t": 929489	"P": 1321.75	"F": 2224}
{"v": 1	"t": 929509	"P": 1324.25	"F": 2230}
{"v": 1	"t": 929530	"P": 1327.5	"F": 2270}
{"v": 1	"t": 929550	"P": 1323.5	"F": 2249}
{"v": 1	"t": 929570	"P": 1322.5	"F": 2315}
{"v": 1	"t": 929591	"P": 1325.75	"F": 2307}
{"v": 1	"t": 929611	"P": 1326.5	"F": 2259}
{"v": 1	"t": 929631	"P": 1329.5	"F": 2332}
{"v": 1	"t": 929652	"P": 1319.0	"F": 2247}
{"v": 1	"t": 929672	"P": 1323.0	"F": 2360}
{"v": 1	"t": 929692	"P": 1326.0	"F": 2321}
{"v": 1	"t": 929712	"P": 1324.5	"F": 2265}
{"v": 1	"t": 929733	"P": 1322.75	"F": 2227}
{"v": 1	"t": 929753	"P": 1317.0	"F": 2288}
{"v": 1	"t": 929773	"P": 1324.5	"F": 2399}
{"v": 1	"t": 929794	"P": 1326.5	"F": 2299}
{"v": 1	"t": 929814	"P": 1320.5	"F": 2225}
{"v": 1	"t": 929834	"P": 1317.5	"F": 2183}
{"v": 1	"t": 929855	"P": 1323.0	"F": 2263}
{"v": 1	"t": 929875	"P": 1325.75	"F": 2335}
{"v": 1	"t": 929895	"P": 1321.75	"F": 2277}
{"v": 1	"t": 929915	"P": 1320.5	"F": 2277}
{"v": 1	"t": 929936	"P": 1325.25	"F": 2273}
{"v": 1	"t": 929956	"P": 1323.5	"F": 2289}
{"v": 1	"t": 929976	"P": 1324.0	"F": 2221}
{"v": 1	"t": 929997	"P": 1321.75	"F": 2282}
{"v": 1	"t": 930017	"P": 1323.5	"F": 2389}
{"v": 1	"t": 930037	"P": 1322.75	"F": 2291	"C": 47.03	"D": 3135	"sn": 54091779688249	"file": "/data/device_log/data0000.out"}
{"v": 1	"t": 930058	"P": 1325.75	"F": 2205}
{"v": 1	"t": 930078	"P": 1321.25	"F": 2359}
{"v": 1	"t": 930098	"P": 1320.75	"F": 2371}
{"v": 1	"t": 930118	"P": 1326.25	"F": 2335}
{"v": 1	"t": 930139	"P": 1326.5	"F": 2376}
{"v": 1	"t": 930159	"P": 1324.25	"F": 2285}
{"v": 1	"t": 930179	"P": 1321.5	"F": 2307}
{"v": 1	"t": 930200	"P": 1323.0	"F": 2263}
{"v": 1	"t": 930220	"P": 1322.25	"F": 2293}
{"v": 1	"t": 930240	"P": 1321.75	"F": 2314}
{"v": 1	"t": 930261	"P": 1322.0	"F": 2368}
{"v": 1	"t": 930281	"P": 1321.25	"F": 2263}
{"v": 1	"t": 930301	"P": 1326.0	"F": 2191}
{"v": 1	"t": 930322	"P": 1323.75	"F": 2279}
{"v": 1	"t": 930342	"P": 1320.5	"F": 2307}
{"v": 1	"t": 930362	"P": 1324.0	"F": 2339}
{"v": 1	"t": 930383	"P": 1322.5	"F": 2323}
{"v": 1	"t": 930403	"P": 1322.25	"F": 2357}
{"v": 1	"t": 930423	"P": 1320.25	"F": 2352}
{"v": 1	"t": 930444	"P": 1325.75	"F": 2339}
{"v": 1	"t": 930464	"P": 1319.25	"F": 2270}
{"v": 1	"t": 930484	"P": 1320.75	"F": 2298}
{"v": 1	"t": 930505	"P": 1324.5	"F": 2204}
{"v": 1	"t": 930525	"P": 1323.25	"F": 2313}
{"v": 1	"t": 930545	"P": 1319.75	"F": 2260}
{"v": 1	"t": 930566	"P": 1322.75	"F": 2325}
{"v": 1	"t": 930586	"P": 1322.5	"F": 2193}
{"v": 1	"t": 930606	"P": 1324.0	"F": 2273}
{"v": 1	"t": 930627	"P": 1319.75	"F": 2313}
{"v": 1	"t": 930647	"P": 1321.0	"F": 2337}
{"v": 1	"t": 930667	"P": 1323.75	"F": 2322}
{"v": 1	"t": 930687	"P": 1324.25	"F": 2291}
{"v": 1	"t": 930708	"P": 1314.75	"F": 2285}
{"v": 1	"t": 930728	"P": 1320.75	"F": 2272}
{"v": 1	"t": 930748	"P": 1323.25	"F": 2313}
{"v": 1	"t": 930769	"P": 1321.5	"F": 2226}
{"v": 1	"t": 930789	"P": 1320.75	"F": 2293}
{"v": 1	"t": 930809	"P": 1320.75	"F": 2338}
{"v": 1	"t": 930830	"P": 1316.75	"F": 2305}
{"v": 1	"t": 930850	"P": 1324.0	"F": 2252}
{"v": 1	"t": 930870	"P": 1319.5	"F": 2207}
{"v": 1	"t": 930890	"P": 1317.25	"F": 2302}
{"v": 1	"t": 930911	"P": 1318.0	"F": 2261}
{"v": 1	"t": 930931	"P": 1326.5	"F": 2226}
{"v": 1	"t": 930951	"P": 1320.5	"F": 2243}
{"v": 1	"t": 930972	"P": 1318.0	"F": 2271}
{"v": 1	"t": 930992	"P": 1317.25	"F": 2309}
{"v": 1	"t": 931012	"P": 1322.5	"F": 2317}
{"v": 1	"t": 931032	"P": 1320.0	"F": 2265}
{"v": 1	"t": 931053	"P": 1322.5	"F": 2389	"C": 47.005	"D": 3135	"sn": 54091779688249	"file": "/data/device_log/data0000.out"}
{"v": 1	"t": 931073	"P": 1319.75	"F": 2282}
{"v": 1	"t": 931093	"P": 1323.5	"F": 2310}
{"v": 1	"t": 931114	"P": 1320.75	"F": 2176}
{"v": 1	"t": 931134	"P": 1314.75	"F": 2214}
{"v": 1	"t": 931154	"P": 1315.5	"F": 2193}
{"v": 1	"t": 931175	"P": 1319.25	"F": 2288}
{"v": 1	"t": 931195	"P": 1319.0	"F": 2332}
{"v": 1	"t": 931215	"P": 1318.5	"F": 2262}
{"v": 1	"t": 931235	"P": 1314.25	"F": 2292}
{"v": 1	"t": 931256	"P": 1320.0	"F": 2222}
{"v": 1	"t": 931276	"P": 1325.0	"F": 2111}
{"v": 1	"t": 931296	"P": 1321.25	"F": 2321}
{"v": 1	"t": 931317	"P": 1315.0	"F": 2392}
{"v": 1	"t": 931337	"P": 1320.25	"F": 2301}
{"v": 1	"t": 931357	"P": 1322.25	"F": 2299}
{"v": 1	"t": 931378	"P": 1321.25	"F": 2257}
{"v": 1	"t": 931398	"P": 1318.5	"F": 2372}
{"v": 1	"t": 931418	"P": 1313.5	"F": 2277}
{"v": 1	"t": 931438	"P": 1324.5	"F": 2328}
{"v": 1	"t": 931459	"P": 1320.5	"F": 2248}
{"v": 1	"t": 931479	"P": 1314.5	"F": 2230}
{"v": 1	"t": 931499	"P": 1321.0	"F": 2276}
{"v": 1	"t": 931520	"P": 1322.25	"F": 2345}
{"v": 1	"t": 931540	"P": 1320.75	"F": 2283}
{"v": 1	"t": 931560	"P": 1316.5	"F": 2326}
{"v": 1	"t": 931581	"P": 1317.0	"F": 2311}
{"v": 1	"t": 931601	"P": 1319.0	"F": 2136}
{"v": 1	"t": 931621	"P": 1322.0	"F": 2247}
{"v": 1	"t": 931641	"P": 1316.5	"F": 2244}
{"v": 1	"t": 931662	"P": 1317.75	"F": 2213}
{"v": 1	"t": 931682	"P": 1318.25	"F": 2259}
{"v": 1	"t": 931702	"P": 1324.75	"F": 2293}
{"v": 1	"t": 931723	"P": 1318.5	"F": 2262}
{"v": 1	"t": 931743	"P": 1319.5	"F": 2221}
{"v": 1	"t": 931763	"P": 1321.75	"F": 2198}
{"v": 1	"t": 931784	"P": 1325.0	"F": 2270}
{"v": 1	"t": 931804	"P": 1323.5	"F": 2311}
{"v": 1	"t": 931824	"P": 1315.25	"F": 2355}
{"v": 1	"t": 931844	"P": 1318.25	"F": 2270}
{"v": 1	"t": 931865	"P": 1323.0	"F": 2267}
{"v": 1	"t": 931885	"P": 1319.25	"F": 2243}
{"v": 1	"t": 931905	"P": 1315.5	"F": 2324}
{"v": 1	"t": 931926	"P": 1318.25	"F": 2223}
{"v": 1	"t": 931946	"P": 1324.25	"F": 2216}
{"v": 1	"t": 931966	"P": 1319.0	"F": 2225}
{"v": 1	"t": 931986	"P": 1318.25	"F": 2217}
{"v": 1	"t": 932007	"P": 1315.0	"F": 2138}
{"v": 1	"t": 932027	"P": 1318.5	"F": 2238}
{"v": 1	"t": 932047	"P": 1319.25	"F": 2301}
{"v": 1	"t": 932068	"P": 1318.5	"F": 2233	"C": 47.055	"D": 3135	"sn": 54091779688249	"file": "/data/device_log/data0000.out"}
{"v": 1	"t": 932088	"P": 1318.0	"F": 2234}
{"v": 1	"t": 932108	"P": 1319.5	"F": 2205}
{"v": 1	"t": 932129	"P": 1316.25	"F": 2270}
{"v": 1	"t": 932149	"P": 1315.5	"F": 2285}
{"v": 1	"t": 932169	"P": 1315.25	"F": 2326}
{"v": 1	"t": 932189	"P": 1317.75	"F": 2259}
{"v": 1	"t": 932210	"P": 1323.0	"F": 2226}
{"v": 1	"t": 932230	"P": 1319.5	"F": 2266}
{"v": 1	"t": 932250	"P": 1319.0	"F": 2311}
{"v": 1	"t": 932271	"P": 1312.25	"F": 2256}
{"v": 1	"t": 932291	"P": 1326.75	"F": 2306}
{"v": 1	"t": 932311	"P": 1317.0	"F": 2223}
{"v": 1	"t": 932332	"P": 1320.0	"F": 2326}
{"v": 1	"t": 932352	"P": 1318.25	"F": 2262}
{"v": 1	"t": 932372	"P": 1318.0	"F": 2289}
{"v": 1	"t": 932392	"P": 1317.25	"F": 2193}
{"v": 1	"t": 932413	"P": 1316.0	"F": 2296}
{"v": 1	"t": 932433	"P": 1312.25	"F": 2262}
{"v": 1	"t": 932453	"P": 1319.25	"F": 2235}
{"v": 1	"t": 932474	"P": 1316.25	"F": 2093}
{"v": 1	"t": 932494	"P": 1315.0	"F": 2316}
{"v": 1	"t": 932514	"P": 1316.0	"F": 2327}
{"v": 1	"t": 932535	"P": 1316.25	"F": 2322}
{"v": 1	"t": 932555	"P": 1320.25	"F": 2251}
{"v": 1	"t": 932575	"P": 1319.75	"F": 2232}
{"v": 1	"t": 932595	"P": 1312.5	"F": 2266}
{"v": 1	"t": 932616	"P": 1313.5	"F": 2341}
{"v": 1	"t": 932636	"P": 1317.75	"F": 2220}
{"v": 1	"t": 932656	"P": 1316.0	"F": 2230}
{"v": 1	"t": 932677	"P": 1318.25	"F": 2283}
{"v": 1	"t": 932697	"P": 1315.25	"F": 2254}
{"v": 1	"t": 932717	"P": 1320.75	"F": 2279}
{"v": 1	"t": 932737	"P": 1320.0	"F": 2292}
{"v": 1	"t": 932758	"P": 1318.0	"F": 2240}
{"v": 1	"t": 932778	"P": 1313.75	"F": 2286}
{"v": 1	"t": 932798	"P": 1321.5	"F": 2257}
{"v": 1	"t": 932819	"P": 1315.75	"F": 2292}
{"v": 1	"t": 932839	"P": 1320.5	"F": 2244}
{"v": 1	"t": 932859	"P": 1318.0	"F": 2274}
{"v": 1	"t": 932880	"P": 1317.75	"F": 2231}
{"v": 1	"t": 932900	"P": 1317.5	"F": 2247}
{"v": 1	"t": 932920	"P": 1315.0	"F": 2248}
{"v": 1	"t": 932941	"P": 1311.25	"F": 2280}
{"v": 1	"t": 932961	"P": 1318.0	"F": 2313}
{"v": 1	"t": 932981	"P": 1320.0	"F": 2301}
{"v": 1	"t": 933001	"P": 1317.0	"F": 2365}
{"v": 1	"t": 933022	"P": 1318.25	"F": 2176}
{"v": 1	"t": 933042	"P": 1320.25	"F": 2179}
{"v": 1	"t": 933062	"P": 1319.75	"F": 2345}
{"v": 1	"t": 933083	"P": 1320.0	"F": 2234	"C": 46.99	"D": 3135	"sn": 54091779688249	"file": "/data/device_log/data0000.out"}
{"v": 1	"t": 933103	"P": 1314.5	"F": 2246}
{"v": 1	"t": 933123	"P": 1315.5	"F": 2145}
{"v": 1	"t": 933144	"P": 1319.5	"F": 2197}
{"v": 1	"t": 933164	"P": 1317.0	"F": 2253}
{"v": 1	"t": 933184	"P": 1317.25	"F": 2208}
{"v": 1	"t": 933204	"P": 1313.25	"F": 2144}
{"v": 1	"t": 933225	"P": 1323.5	"F": 2233}
{"v": 1	"t": 933245	"P": 1316.5	"F": 2151}
{"v": 1	"t": 933265	"P": 1313.0	"F": 2239}
{"v": 1	"t": 933286	"P": 1314.25	"F": 2290}
{"v": 1	"t": 933306	"P": 1317.25	"F": 2154}
{"v": 1	"t": 933326	"P": 1314.25	"F": 2245}
{"v": 1	"t": 933346	"P": 1313.25	"F": 2165}
{"v": 1	"t": 933367	"P": 1316.75	"F": 2252}
{"v": 1	"t": 933387	"P": 1314.25	"F": 2311}
{"v": 1	"t": 933407	"P": 1318.5	"F": 2203}
{"v": 1	"t": 933428	"P": 1320.25	"F": 2223}
{"v": 1	"t": 933448	"P": 1308.5	"F": 2228}
{"v": 1	"t": 933468	"P": 1316.75	"F": 2167}
{"v": 1	"t": 933489	"P": 1320.75	"F": 2265}
{"v": 1	"t": 933509	"P": 1316.25	"F": 2238}
{"v": 1	"t": 933529	"P": 1314.5	"F": 2153}
{"v": 1	"t": 933549	"P": 1315.0	"F": 2238}
{"v": 1	"t": 933570	"P": 1318.25	"F": 2265}
{"v": 1	"t": 933590	"P": 1313.75	"F": 2285}
{"v": 1	"t": 933610	"P": 1311.25	"F": 2137}
{"v": 1	"t": 933631	"P": 1312.5	"F": 2290}
{"v": 1	"t": 933651	"P": 1318.25	"F": 2272}
{"v": 1	"t": 933671	"P": 1313.75	"F": 2260}
{"v": 1	"t": 933692	"P": 1309.75	"F": 2274}
{"v": 1	"t": 933712	"P": 1317.0	"F": 2254}
{"v": 1	"t": 933732	"P": 1317.5	"F": 2208}
{"v": 1	"t": 933752	"P": 1316.5	"F": 2273}
{"v": 1	"t": 933773	"P": 1312.0	"F": 2172}
{"v": 1	"t": 933793	"P": 1311.25	"F": 2207}
{"v": 1	"t": 933813	"P": 1319.5	"F": 2191}
{"v": 1	"t": 933834	"P": 1318.75	"F": 2185}
{"v": 1	"t": 933854	"P": 1313.5	"F": 2332}
{"v": 1	"t": 933874	"P": 1314.25	"F": 2201}
{"v": 1	"t": 933895	"P": 1314.5	"F": 2192}
{"v": 1	"t": 933915	"P": 1316.25	"F": 2295}
{"v": 1	"t": 933935	"P": 1317.25	"F": 2183}
{"v": 1	"t": 933955	"P": 1311.25	"F": 2115}
{"v": 1	"t": 933976	"P": 1313.25	"F": 2298}
{"v": 1	"t": 933996	"P": 1316.0	"F": 2276}
{"v": 1	"t": 934016	"P": 1314.75	"F": 2184}
{"v": 1	"t": 934037	"P": 1312.75	"F": 2164}
{"v": 1	"t": 934057	"P": 1313.0	"F": 2259}
{"v": 1	"t": 934077	"P": 1318.75	"F": 2228}
{"v": 1	"t": 934097	"P": 1313.25	"F": 2188	"C": 47.01	"D": 3135	"sn": 54091779688249	"file": "/data/device_log/data0000.out"}
{"v": 1	"t": 934118	"P": 1313.25	"F": 2338}
{"v": 1	"t": 934138	"P": 1313.25	"F": 2223}
{"v": 1	"t": 934158	"P": 1313.25	"F": 2202}
{"v": 1	"t": 934179	"P": 1318.75	"F": 2142}
{"v": 1	"t": 934199	"P": 1312.5	"F": 2210}
{"v": 1	"t": 934219	"P": 1309.5	"F": 2200}
{"v": 1	"t": 934240	"P": 1315.25	"F": 2214}
{"v": 1	"t": 934260	"P": 1315.75	"F": 2322}
{"v": 1	"t": 934280	"P": 1313.25	"F": 2298}
{"v": 1	"t": 934301	"P": 1312.0	"F": 2275}
{"v": 1	"t": 934321	"P": 1315.5	"F": 2138}
{"v": 1	"t": 934341	"P": 1315.25	"F": 2215}
{"v": 1	"t": 934361	"P": 1315.0	"F": 2236}
{"v": 1	"t": 934382	"P": 1309.25	"F": 2264}
{"v": 1	"t": 934402	"P": 1314.75	"F": 2211}
{"v": 1	"t": 934422	"P": 1317.25	"F": 2265}
{"v": 1	"t": 934443	"P": 1308.0	"F": 2173}
{"v": 1	"t": 934463	"P": 1308.75	"F": 2152}
{"v": 1	"t": 934484	"P": 1318.0	"F": 2217}
{"v": 1	"t": 934504	"P": 1314.75	"F": 2220}
{"v": 1	"t": 934524	"P": 1311.25	"F": 2248}
{"v": 1	"t": 934544	"P": 1309.25	"F": 2156}
{"v": 1	"t": 934565	"P": 1318.0	"F": 2151}
{"v": 1	"t": 934585	"P": 1312.75	"F": 2218}
{"v": 1	"t": 934605	"P": 1307.75	"F": 2303}
{"v": 1	"t": 934626	"P": 1313.0	"F": 2281}
{"v": 1	"t": 934646	"P": 1312.25	"F": 2201}
{"v": 1	"t": 934667	"P": 1311.0	"F": 2318}
{"v": 1	"t": 934687	"P": 1309.0	"F": 2165}
{"v": 1	"t": 934707	"P": 1318.0	"F": 2211}
{"v": 1	"t": 934728	"P": 1313.75	"F": 2264}
{"v": 1	"t": 934748	"P": 1316.25	"F": 2133}
{"v": 1	"t": 934768	"P": 1312.0	"F": 2281}
{"v": 1	"t": 934788	"P": 1313.0	"F": 2239}
{"v": 1	"t": 934809	"P": 1316.0	"F": 2227}
{"v": 1	"t": 934829	"P": 1308.5	"F": 2157}
{"v": 1	"t": 934849	"P": 1311.75	"F": 2242}
{"v": 1	"t": 934870	"P": 1314.0	"F": 2246}
{"v": 1	"t": 934890	"P": 1313.25	"F": 2162}
{"v": 1	"t": 934910	"P": 1311.75	"F": 2170}
{"v": 1	"t": 934931	"P": 1312.5	"F": 2162}
{"v": 1	"t": 934951	"P": 1313.75	"F": 2287}
{"v": 1	"t": 934971	"P": 1313.25	"F": 2124}
{"v": 1	"t": 934991	"P": 1316.25	"F": 2165}
{"v": 1	"t": 935012	"P": 1309.25	"F": 2261}
{"v": 1	"t": 935032	"P": 1314.0	"F": 2110}
{"v": 1	"t": 935052	"P": 1320.75	"F": 2184}
{"v": 1	"t": 935073	"P": 1313.75	"F": 2112}
{"v": 1	"t": 935093	"P": 1310.25	"F": 2127}
{"v": 1	"t": 935113	"P": 1313.0	"F": 2190	"C": 47.035	"D": 3135	"sn": 54091779688249	"file": "/data/device_log/data0000.out"}
{"v": 1	"t": 935134	"P": 1315.25	"F": 2262}
{"v": 1	"t": 935154	"P": 1310.5	"F": 2245}
{"v": 1	"t": 935174	"P": 1309.0	"F": 2263}
{"v": 1	"t": 935194	"P": 1310.75	"F": 2183}
{"v": 1	"t": 935215	"P": 1316.25	"F": 2228}
{"v": 1	"t": 935235	"P": 1316.75	"F": 2197}
{"v": 1	"t": 935255	"P": 1314.0	"F": 2172}
{"v": 1	"t": 935276	"P": 1313.5	"F": 2271}
{"v": 1	"t": 935296	"P": 1316.75	"F": 2225}
{"v": 1	"t": 935316	"P": 1317.25	"F": 2278}
{"v": 1	"t": 935337	"P": 1313.25	"F": 2221}
{"v": 1	"t": 935357	"P": 1310.0	"F": 2134}
{"v": 1	"t": 935377	"P": 1313.25	"F": 2164}
{"v": 1	"t": 935397	"P": 1315.5	"F": 2156}
{"v": 1	"t": 935418	"P": 1313.5	"F": 2282}
{"v": 1	"t": 935438	"P": 1310.0	"F": 2212}
{"v": 1	"t": 935458	"P": 1311.5	"F": 2178}
{"v": 1	"t": 935479	"P": 1316.5	"F": 2180}
{"v": 1	"t": 935499	"P": 1310.0	"F": 2301}
{"v": 1	"t": 935519	"P": 1309.25	"F": 2260}
{"v": 1	"t": 935540	"P": 1310.0	"F": 2152}
{"v": 1	"t": 935560	"P": 1313.5	"F": 2224}
{"v": 1	"t": 935580	"P": 1313.25	"F": 2152}
{"v": 1	"t": 935600	"P": 1310.5	"F": 2146}
{"v": 1	"t": 935621	"P": 1311.5	"F": 2216}
{"v": 1	"t": 935641	"P": 1316.75	"F": 2164}
{"v": 1	"t": 935661	"P": 1311.5	"F": 2212}
{"v": 1	"t": 935682	"P": 1304.0	"F": 2232}
{"v": 1	"t": 935702	"P": 1313.0	"F": 2180}
{"v": 1	"t": 935722	"P": 1311.25	"F": 2231}
{"v": 1	"t": 935742	"P": 1314.75	"F": 2152}
{"v": 1	"t": 935763	"P": 1308.75	"F": 2202}
{"v": 1	"t": 935783	"P": 1310.0	"F": 2195}
{"v": 1	"t": 935803	"P": 1312.75	"F": 2147}
{"v": 1	"t": 935824	"P": 1315.5	"F": 2216}
{"v": 1	"t": 935844	"P": 1312.0	"F": 2300}
{"v": 1	"t": 935864	"P": 1305.5	"F": 2204}
{"v": 1	"t": 935885	"P": 1312.25	"F": 2161}
{"v": 1	"t": 935905	"P": 1315.75	"F": 2236}
{"v": 1	"t": 935925	"P": 1311.75	"F": 2184}
{"v": 1	"t": 935945	"P": 1306.5	"F": 2262}
{"v": 1	"t": 935966	"P": 1313.5	"F": 2227}
{"v": 1	"t": 935986	"P": 1311.5	"F": 2289}
{"v": 1	"t": 936006	"P": 1311.0	"F": 2198}
{"v": 1	"t": 936027	"P": 1311.0	"F": 2188}
{"v": 1	"t": 936047	"P": 1310.25	"F": 2222}
{"v": 1	"t": 936067	"P": 1310.0	"F": 2310}
{"v": 1	"t": 936088	"P": 1310.0	"F": 2226}
{"v": 1	"t": 936108	"P": 1308.5	"F": 2253}
{"v": 1	"t": 936128	"P": 1309.75	"F": 2190	"C": 47.03	"D": 3135	"sn": 54091779688249	"file": "/data/device_log/data0000.out"}
{"v": 1	"t": 936149	"P": 1315.75	"F": 2177}
{"v": 1	"t": 936169	"P": 1313.75	"F": 2211}
{"v": 1	"t": 936189	"P": 1306.75	"F": 2226}
{"v": 1	"t": 936209	"P": 1306.5	"F": 2233}
{"v": 1	"t": 936230	"P": 1315.0	"F": 2230}
{"v": 1	"t": 936250	"P": 1310.25	"F": 2214}
{"v": 1	"t": 936270	"P": 1305.5	"F": 2212}
{"v": 1	"t": 936291	"P": 1309.25	"F": 2221}
{"v": 1	"t": 936311	"P": 1314.75	"F": 2178}
{"v": 1	"t": 936331	"P": 1310.25	"F": 2294}
{"v": 1	"t": 936352	"P": 1314.5	"F": 2128}
{"v": 1	"t": 936372	"P": 1306.25	"F": 2277}
{"v": 1	"t": 936392	"P": 1314.75	"F": 2181}
{"v": 1	"t": 936412	"P": 1313.25	"F": 2168}
{"v": 1	"t": 936433	"P": 1310.75	"F": 2278}
{"v": 1	"t": 936453	"P": 1308.25	"F": 2278}
{"v": 1	"t": 936473	"P": 1311.75	"F": 2120}
{"v": 1	"t": 936494	"P": 1309.75	"F": 2226}
{"v": 1	"t": 936514	"P": 1313.75	"F": 2267}
{"v": 1	"t": 936534	"P": 1308.75	"F": 2208}
{"v": 1	"t": 936555	"P": 1309.25	"F": 2142}
{"v": 1	"t": 936575	"P": 1312.75	"F": 2260}
{"v": 1	"t": 936595	"P": 1307.25	"F": 2182}
{"v": 1	"t": 936615	"P": 1307.25	"F": 2195}
{"v": 1	"t": 936636	"P": 1310.25	"F": 2179}
{"v": 1	"t": 936656	"P": 1316.25	"F": 2284}
{"v": 1	"t": 936676	"P": 1310.75	"F": 2214}
{"v": 1	"t": 936697	"P": 1309.75	"F": 2153}
{"v": 1	"t": 936717	"P": 1309.0	"F": 2126}
{"v": 1	"t": 936737	"P": 1316.25	"F": 2239}
{"v": 1	"t": 936757	"P": 1305.75	"F": 2262}
{"v": 1	"t": 936778	"P": 1310.0	"F": 2218}
{"v": 1	"t": 936798	"P": 1310.5	"F": 2187}
{"v": 1	"t": 936818	"P": 1308.75	"F": 2184}
{"v": 1	"t": 936839	"P": 1309.5	"F": 2215}
{"v": 1	"t": 936859	"P": 1315.25	"F": 2147}
{"v": 1	"t": 936879	"P": 1307.75	"F": 2165}
{"v": 1	"t": 936900	"P": 1313.5	"F": 2229}
{"v": 1	"t": 936920	"P": 1313.25	"F": 2170}
{"v": 1	"t": 936940	"P": 1310.25	"F": 2222}
{"v": 1	"t": 936961	"P": 1308.25	"F": 2215}
{"v": 1	"t": 936981	"P": 1314.25	"F": 2179}
{"v": 1	"t": 937001	"P": 1309.5	"F": 2229}
{"v": 1	"t": 937021	"P": 1308.75	"F": 2168}
{"v": 1	"t": 937042	"P": 1307.5	"F": 2234}
{"v": 1	"t": 937062	"P": 1311.25	"F": 2272}
{"v": 1	"t": 937082	"P": 1314.25	"F": 2186}
{"v": 1	"t": 937103	"P": 1309.5	"F": 2288}
{"v": 1	"t": 937123	"P": 1308.5	"F": 2249}
{"v": 1	"t": 937143	"P": 1310.5	"F": 2133	"C": 47.04	"D": 3135	"sn": 54091779688249	"file": "/data/device_log/data0000.out"}
{"v": 1	"t": 937164	"P": 1313.0	"F": 2092}
{"v": 1	"t": 937184	"P": 1311.5	"F": 2176}
{"v": 1	"t": 937204	"P": 1308.0	"F": 2188}
{"v": 1	"t": 937224	"P": 1304.0	"F": 2170}
{"v": 1	"t": 937245	"P": 1312.5	"F": 2220}
{"v": 1	"t": 937265	"P": 1309.0	"F": 2260}
{"v": 1	"t": 937285	"P": 1308.75	"F": 2282}
{"v": 1	"t": 937306	"P": 1305.25	"F": 2233}
{"v": 1	"t": 937326	"P": 1314.75	"F": 2199}
{"v": 1	"t": 937346	"P": 1314.0	"F": 2228}
{"v": 1	"t": 937366	"P": 1309.25	"F": 2212}
{"v": 1	"t": 937387	"P": 1305.75	"F": 2242}
{"v": 1	"t": 937407	"P": 1313.75	"F": 2125}
{"v": 1	"t": 937427	"P": 1315.0	"F": 2167}
{"v": 1	"t": 937448	"P": 1307.25	"F": 2211}
{"v": 1	"t": 937468	"P": 1307.0	"F": 2264}
{"v": 1	"t": 937488	"P": 1311.75	"F": 2304}
{"v": 1	"t": 937509	"P": 1314.5	"F": 2152}
{"v": 1	"t": 937529	"P": 1307.75	"F": 2304}
{"v": 1	"t": 937549	"P": 1309.25	"F": 2172}
{"v": 1	"t": 937569	"P": 1309.5	"F": 2206}
{"v": 1	"t": 937590	"P": 1313.5	"F": 2279}
{"v": 1	"t": 937610	"P": 1312.0	"F": 2226}
{"v": 1	"t": 937630	"P": 1306.0	"F": 2256}
{"v": 1	"t": 937651	"P": 1306.25	"F": 2107}
{"v": 1	"t": 937671	"P": 1313.25	"F": 2157}
{"v": 1	"t": 937691	"P": 1312.25	"F": 2239}
{"v": 1	"t": 937712	"P": 1307.0	"F": 2309}
{"v": 1	"t": 937732	"P": 1306.5	"F": 2134}
{"v": 1	"t": 937752	"P": 1315.25	"F": 2273}
{"v": 1	"t": 937772	"P": 1312.5	"F": 2165}
{"v": 1	"t": 937793	"P": 1314.25	"F": 2166}
{"v": 1	"t": 937813	"P": 1308.75	"F": 2164}
{"v": 1	"t": 937833	"P": 1306.0	"F": 2103}
{"v": 1	"t": 937854	"P": 1315.0	"F": 2128}
{"v": 1	"t": 937874	"P": 1306.5	"F": 2245}
{"v": 1	"t": 937894	"P": 1311.75	"F": 2232}
{"v": 1	"t": 937914	"P": 1307.5	"F": 2171}
{"v": 1	"t": 937935	"P": 1312.75	"F": 2134}
{"v": 1	"t": 937955	"P": 1310.5	"F": 2237}
{"v": 1	"t": 937975	"P": 1308.0	"F": 2219}
{"v": 1	"t": 937996	"P": 1310.5	"F": 2159}
{"v": 1	"t": 938016	"P": 1311.75	"F": 2240}
{"v": 1	"t": 938036	"P": 1307.75	"F": 2118}
{"v": 1	"t": 938057	"P": 1310.25	"F": 2150}
{"v": 1	"t": 938077	"P": 1303.0	"F": 2186}
{"v": 1	"t": 938097	"P": 1311.25	"F": 2222}
{"v": 1	"t": 938117	"P": 1314.5	"F": 2257}
{"v": 1	"t": 938138	"P": 1309.75	"F": 2241}
{"v": 1	"t": 938158	"P": 1306.75	"F": 2189	"C": 46.99	"D": 3135	"sn": 54091779688249	"file": "/data/device_log/data0000.out"}
{"v": 1	"t": 938178	"P": 1314.5	"F": 2253}
{"v": 1	"t": 938199	"P": 1310.25	"F": 2179}
{"v": 1	"t": 938219	"P": 1311.75	"F": 2280}
{"v": 1	"t": 938239	"P": 1306.0	"F": 2206}
{"v": 1	"t": 938260	"P": 1312.0	"F": 2259}
{"v": 1	"t": 938280	"P": 1312.5	"F": 2279}
{"v": 1	"t": 938300	"P": 1307.5	"F": 2294}
{"v": 1	"t": 938321	"P": 1310.25	"F": 2312}
{"v": 1	"t": 938341	"P": 1311.25	"F": 2213}
{"v": 1	"t": 938361	"P": 1312.25	"F": 2217}
{"v": 1	"t": 938382	"P": 1304.5	"F": 2157}
{"v": 1	"t": 938402	"P": 1311.75	"F": 2196}
{"v": 1	"t": 938422	"P": 1312.0	"F": 2211}
{"v": 1	"t": 938443	"P": 1312.75	"F": 2315}
{"v": 1	"t": 938463	"P": 1305.5	"F": 2238}
{"v": 1	"t": 938483	"P": 1310.5	"F": 2271}
{"v": 1	"t": 938504	"P": 1313.0	"F": 2263}
{"v": 1	"t": 938524	"P": 1306.75	"F": 2242}
{"v": 1	"t": 938544	"P": 1312.0	"F": 2264}
{"v": 1	"t": 938565	"P": 1308.5	"F": 2115}
{"v": 1	"t": 938585	"P": 1309.25	"F": 2159}
{"v": 1	"t": 938605	"P": 1308.5	"F": 2246}
{"v": 1	"t": 938626	"P": 1304.75	"F": 2194}
{"v": 1	"t": 938646	"P": 1313.5	"F": 2216}
{"v": 1	"t": 938666	"P": 1310.75	"F": 2269}
{"v": 1	"t": 938687	"P": 1307.0	"F": 2084}
{"v": 1	"t": 938707	"P": 1310.5	"F": 2234}
{"v": 1	"t": 938727	"P": 1308.0	"F": 2167}
{"v": 1	"t": 938748	"P": 1310.5	"F": 2165}
{"v": 1	"t": 938768	"P": 1307.25	"F": 2174}
{"v": 1	"t": 938788	"P": 1313.25	"F": 2235}
{"v": 1	"t": 938808	"P": 1307.75	"F": 2302}
{"v": 1	"t": 938829	"P": 1310.75	"F": 2286}
{"v": 1	"t": 938849	"P": 1309.25	"F": 2278}
{"v": 1	"t": 938869	"P": 1304.75	"F": 2127}
{"v": 1	"t": 938890	"P": 1315.0	"F": 2223}
{"v": 1	"t": 938910	"P": 1313.0	"F": 2242}
{"v": 1	"t": 938930	"P": 1309.75	"F": 2242}
{"v": 1	"t": 938951	"P": 1305.25	"F": 2192}
{"v": 1	"t": 938971	"P": 1312.25	"F": 2180}
{"v": 1	"t": 938991	"P": 1313.25	"F": 2162}
{"v": 1	"t": 939011	"P": 1309.75	"F": 2198}
{"v": 1	"t": 939032	"P": 1305.75	"F": 2171}
{"v": 1	"t": 939052	"P": 1309.0	"F": 2241}
{"v": 1	"t": 939072	"P": 1316.0	"F": 2129}
{"v": 1	"t": 939093	"P": 1310.25	"F": 2282}
{"v": 1	"t": 939113	"P": 1308.75	"F": 2284}
{"v": 1	"t": 939133	"P": 1307.0	"F": 2289}
{"v": 1	"t": 939153	"P": 1318.75	"F": 2186}
{"v": 1	"t": 939174	"P": 1304.25	"F": 2278	"C": 46.99	"D": 3135	"sn": 54091779688249	"file": "/data/device_log/data0000.out"}
{"v": 1	"t": 939194	"P": 1310.0	"F": 2161}
{"v": 1	"t": 939214	"P": 1309.5	"F": 2249}
{"v": 1	"t": 939235	"P": 1315.0	"F": 2162}
{"v": 1	"t": 939255	"P": 1309.0	"F": 2189}
{"v": 1	"t": 939275	"P": 1308.0	"F": 2297}
{"v": 1	"t": 939296	"P": 1309.75	"F": 2171}
{"v": 1	"t": 939316	"P": 1312.25	"F": 2200}
{"v": 1	"t": 939336	"P": 1316.25	"F": 2134}
{"v": 1	"t": 939356	"P": 1310.5	"F": 2185}
{"v": 1	"t": 939377	"P": 1308.0	"F": 2177}
{"v": 1	"t": 939397	"P": 1308.5	"F": 2185}
{"v": 1	"t": 939417	"P": 1309.75	"F": 2110}
{"v": 1	"t": 939438	"P": 1313.0	"F": 2193}
{"v": 1	"t": 939458	"P": 1309.25	"F": 2136}
{"v": 1	"t": 939478	"P": 1307.5	"F": 2190}
{"v": 1	"t": 939499	"P": 1314.5	"F": 2254}
{"v": 1	"t": 939519	"P": 1308.75	"F": 2275}
{"v": 1	"t": 939539	"P": 1305.75	"F": 2201}
{"v": 1	"t": 939559	"P": 1308.75	"F": 2243}
{"v": 1	"t": 939580	"P": 1311.0	"F": 2247}
{"v": 1	"t": 939600	"P": 1314.0	"F": 2227}
{"v": 1	"t": 939620	"P": 1309.25	"F": 2151}
{"v": 1	"t": 939641	"P": 1311.5	"F": 2246}
{"v": 1	"t": 939661	"P": 1313.5	"F": 2168}
{"v": 1	"t": 939681	"P": 1308.75	"F": 2174}
{"v": 1	"t": 939702	"P": 1304.25	"F": 2250}
{"v": 1	"t": 939722	"P": 1308.75	"F": 2198}
{"v": 1	"t": 939742	"P": 1311.5	"F": 2239}
{"v": 1	"t": 939762	"P": 1313.25	"F": 2270}
{"v": 1	"t": 939783	"P": 1307.25	"F": 2213}
{"v": 1	"t": 939803	"P": 1304.5	"F": 2277}
{"v": 1	"t": 939823	"P": 1312.75	"F": 2284}
{"v": 1	"t": 939844	"P": 1310.75	"F": 2226}
{"v": 1	"t": 939864	"P": 1309.25	"F": 2239}
{"v": 1	"t": 939884	"P": 1306.0	"F": 2145}
{"v": 1	"t": 939905	"P": 1309.5	"F": 2178}
{"v": 1	"t": 939925	"P": 1309.25	"F": 2320}
{"v": 1	"t": 939945	"P": 1310.25	"F": 2162}
{"v": 1	"t": 939965	"P": 1303.0	"F": 2089}
{"v": 1	"t": 939986	"P": 1308.75	"F": 2240}
{"v": 1	"t": 940006	"P": 1312.0	"F": 2241}
{"v": 1	"t": 940026	"P": 1315.5	"F": 2283}
{"v": 1	"t": 940047	"P": 1308.25	"F": 2238}
{"v": 1	"t": 940067	"P": 1310.75	"F": 2344}
{"v": 1	"t": 940087	"P": 1315.0	"F": 2236}
{"v": 1	"t": 940108	"P": 1306.5	"F": 2159}
{"v": 1	"t": 940128	"P": 1307.75	"F": 2193}
{"v": 1	"t": 940148	"P": 1313.0	"F": 2165}
{"v": 1	"t": 940168	"P": 1316.75	"F": 2241}
{"v": 1	"t": 940189	"P": 1310.5	"F": 2254	"C": 47.0	"D": 3135	"sn": 54091779688249	"file": "/data/device_log/data0000.out"}
{"v": 1	"t": 940209	"P": 1309.0	"F": 2235}
{"v": 1	"t": 940229	"P": 1309.25	"F": 2161}
{"v": 1	"t": 940250	"P": 1311.25	"F": 2301}
{"v": 1	"t": 940270	"P": 1312.75	"F": 2130}
{"v": 1	"t": 940290	"P": 1311.75	"F": 2233}
{"v": 1	"t": 940311	"P": 1308.0	"F": 2114}
{"v": 1	"t": 940331	"P": 1313.0	"F": 2289}
{"v": 1	"t": 940351	"P": 1311.25	"F": 2204}
{"v": 1	"t": 940371	"P": 1309.0	"F": 2167}
{"v": 1	"t": 940392	"P": 1305.5	"F": 2286}
{"v": 1	"t": 940412	"P": 1310.5	"F": 2137}
{"v": 1	"t": 940432	"P": 1310.5	"F": 2189}
{"v": 1	"t": 940453	"P": 1306.25	"F": 2216}
{"v": 1	"t": 940473	"P": 1305.5	"F": 2201}
{"v": 1	"t": 940493	"P": 1312.5	"F": 2252}
{"v": 1	"t": 940514	"P": 1316.0	"F": 2260}
{"v": 1	"t": 940534	"P": 1310.25	"F": 2203}
{"v": 1	"t": 940554	"P": 1312.0	"F": 2300}
{"v": 1	"t": 940574	"P": 1304.75	"F": 2245}
{"v": 1	"t": 940595	"P": 1313.5	"F": 2230}
{"v": 1	"t": 940615	"P": 1312.0	"F": 2270}
{"v": 1	"t": 940635	"P": 1309.75	"F": 2175}
{"v": 1	"t": 940656	"P": 1308.5	"F": 2235}
{"v": 1	"t": 940676	"P": 1308.25	"F": 2234}
{"v": 1	"t": 940696	"P": 1310.0	"F": 2241}
{"v": 1	"t": 940716	"P": 1312.0	"F": 2246}
{"v": 1	"t": 940737	"P": 1305.5	"F": 2309}
{"v": 1	"t": 940757	"P": 1309.5	"F": 2269}
{"v": 1	"t": 940777	"P": 1315.5	"F": 2164}
{"v": 1	"t": 940798	"P": 1310.75	"F": 2254}
{"v": 1	"t": 940818	"P": 1308.25	"F": 2242}
{"v": 1	"t": 940838	"P": 1312.75	"F": 2229}
{"v": 1	"t": 940859	"P": 1315.75	"F": 2210}
{"v": 1	"t": 940879	"P": 1311.5	"F": 2211}
{"v": 1	"t": 940899	"P": 1306.75	"F": 2264}
{"v": 1	"t": 940920	"P": 1311.25	"F": 2209}
{"v": 1	"t": 940940	"P": 1313.75	"F": 2096}
{"v": 1	"t": 940960	"P": 1306.25	"F": 2155}
{"v": 1	"t": 940980	"P": 1310.25	"F": 2188}
{"v": 1	"t": 941001	"P": 1310.25	"F": 2205}
{"v": 1	"t": 941021	"P": 1310.25	"F": 2265}
{"v": 1	"t": 941041	"P": 1313.5	"F": 2240}
{"v": 1	"t": 941062	"P": 1310.5	"F": 2318}
{"v": 1	"t": 941082	"P": 1312.75	"F": 2223}
{"v": 1	"t": 941102	"P": 1316.5	"F": 2116}
{"v": 1	"t": 941122	"P": 1312.25	"F": 2209}
{"v": 1	"t": 941143	"P": 1308.5	"F": 2150}
{"v": 1	"t": 941163	"P": 1309.0	"F": 2159}
{"v": 1	"t": 941183	"P": 1311.25	"F": 2218}
{"v": 1	"t": 941204	"P": 1314.0	"F": 2159	"C": 47.005	"D": 3135	"sn": 54091779688249	"file": "/data/device_log/data0000.out"}
{"v": 1	"t": 941224	"P": 1304.0	"F": 2218}
{"v": 1	"t": 941244	"P": 1309.75	"F": 2180}
{"v": 1	"t": 941265	"P": 1310.5	"F": 2298}
{"v": 1	"t": 941285	"P": 1312.5	"F": 2312}
{"v": 1	"t": 941305	"P": 1307.5	"F": 2264}
{"v": 1	"t": 941325	"P": 1306.5	"F": 2225}
{"v": 1	"t": 941346	"P": 1312.25	"F": 2175}
{"v": 1	"t": 941366	"P": 1313.0	"F": 2219}
{"v": 1	"t": 941386	"P": 1310.25	"F": 2214}
{"v": 1	"t": 941407	"P": 1310.25	"F": 2170}
{"v": 1	"t": 941427	"P": 1311.5	"F": 2192}
{"v": 1	"t": 941447	"P": 1310.25	"F": 2293}
{"v": 1	"t": 941468	"P": 1311.75	"F": 2282}
{"v": 1	"t": 941488	"P": 1308.5	"F": 2263}
{"v": 1	"t": 941508	"P": 1308.0	"F": 2238}
{"v": 1	"t": 941528	"P": 1310.25	"F": 2198}
{"v": 1	"t": 941549	"P": 1312.5	"F": 2232}
{"v": 1	"t": 941569	"P": 1306.5	"F": 2201}
{"v": 1	"t": 941589	"P": 1306.0	"F": 2237}
{"v": 1	"t": 941610	"P": 1314.75	"F": 2168}
{"v": 1	"t": 941630	"P": 1309.75	"F": 2201}
{"v": 1	"t": 941650	"P": 1308.0	"F": 2116}
{"v": 1	"t": 941671	"P": 1311.0	"F": 2211}
{"v": 1	"t": 941691	"P": 1306.5	"F": 2188}
{"v": 1	"t": 941711	"P": 1314.0	"F": 2224}
{"v": 1	"t": 941731	"P": 1307.75	"F": 2207}
{"v": 1	"t": 941752	"P": 1307.25	"F": 2210}
{"v": 1	"t": 941772	"P": 1307.25	"F": 2179}
{"v": 1	"t": 941792	"P": 1309.25	"F": 2268}
{"v": 1	"t": 941813	"P": 1311.25	"F": 2203}
{"v": 1	"t": 941833	"P": 1308.25	"F": 2158}
{"v": 1	"t": 941853	"P": 1307.0	"F": 2180}
{"v": 1	"t": 941873	"P": 1308.0	"F": 2167}
{"v": 1	"t": 941894	"P": 1308.0	"F": 2211}
{"v": 1	"t": 941914	"P": 1306.0	"F": 2198}
{"v": 1	"t": 941934	"P": 1303.5	"F": 2199}
{"v": 1	"t": 941955	"P": 1312.25	"F": 2268}
{"v": 1	"t": 941975	"P": 1305.25	"F": 2150}
{"v": 1	"t": 941995	"P": 1307.25	"F": 2293}
{"v": 1	"t": 942016	"P": 1305.25	"F": 2220}
{"v": 1	"t": 942036	"P": 1309.75	"F": 2129}
{"v": 1	"t": 942056	"P": 1308.75	"F": 2240}
{"v": 1	"t": 942076	"P": 1305.0	"F": 2144}
{"v": 1	"t": 942097	"P": 1307.0	"F": 2155}
{"v": 1	"t": 942117	"P": 1310.5	"F": 2230}
{"v": 1	"t": 942137	"P": 1311.75	"F": 2225}
{"v": 1	"t": 942158	"P": 1307.75	"F": 2191}
{"v": 1	"t": 942178	"P": 1305.5	"F": 2186}
{"v": 1	"t": 942198	"P": 1308.0	"F": 2185}
{"v": 1	"t": 942218	"P": 1310.0	"F": 2245	"C": 46.965	"D": 3135	"sn": 54091779688249	"file": "/data/device_log/data0000.out"}
{"v": 1	"t": 942239	"P": 1310.0	"F": 2179}
{"v": 1	"t": 942259	"P": 1304.75	"F": 2183}
{"v": 1	"t": 942279	"P": 1305.0	"F": 2249}
{"v": 1	"t": 942300	"P": 1307.5	"F": 2225}
{"v": 1	"t": 942320	"P": 1307.25	"F": 2260}
{"v": 1	"t": 942340	"P": 1305.5	"F": 2269}
{"v": 1	"t": 942361	"P": 1305.5	"F": 2192}
{"v": 1	"t": 942381	"P": 1312.75	"F": 2215}
{"v": 1	"t": 942401	"P": 1306.25	"F": 2217}
{"v": 1	"t": 942422	"P": 1306.75	"F": 2169}
{"v": 1	"t": 942442	"P": 1309.5	"F": 2223}
{"v": 1	"t": 942462	"P": 1308.5	"F": 2191}
{"v": 1	"t": 942483	"P": 1304.5	"F": 2250}
{"v": 1	"t": 942503	"P": 1307.0	"F": 2287}
{"v": 1	"t": 942523	"P": 1310.5	"F": 2121}
{"v": 1	"t": 942544	"P": 1310.5	"F": 2283}
{"v": 1	"t": 942564	"P": 1307.25	"F": 2207}
{"v": 1	"t": 942584	"P": 1302.5	"F": 2255}
{"v": 1	"t": 942605	"P": 1309.0	"F": 2124}
{"v": 1	"t": 942625	"P": 1313.5	"F": 2110}
{"v": 1	"t": 942645	"P": 1306.25	"F": 2135}
{"v": 1	"t": 942666	"P": 1308.5	"F": 2237}
{"v": 1	"t": 942686	"P": 1314.0	"F": 2283}
{"v": 1	"t": 942706	"P": 1308.75	"F": 2234}
{"v": 1	"t": 942727	"P": 1307.5	"F": 2179}
{"v": 1	"t": 942747	"P": 1307.75	"F": 2202}
{"v": 1	"t": 942767	"P": 1309.25	"F": 2234}
{"v": 1	"t": 942787	"P": 1307.25	"F": 2088}
{"v": 1	"t": 942808	"P": 1309.25	"F": 2208}
{"v": 1	"t": 942828	"P": 1307.0	"F": 2106}
{"v": 1	"t": 942848	"P": 1312.25	"F": 2178}
{"v": 1	"t": 942869	"P": 1307.0	"F": 2101}
{"v": 1	"t": 942889	"P": 1309.25	"F": 2190}
{"v": 1	"t": 942909	"P": 1301.5	"F": 2147}
{"v": 1	"t": 942930	"P": 1309.25	"F": 2202}
{"v": 1	"t": 942950	"P": 1308.75	"F": 2258}
{"v": 1	"t": 942970	"P": 1309.0	"F": 2208}
{"v": 1	"t": 942991	"P": 1307.5	"F": 2193}
{"v": 1	"t": 943011	"P": 1310.25	"F": 2185}
{"v": 1	"t": 943031	"P": 1306.0	"F": 2129}
{"v": 1	"t": 943051	"P": 1307.5	"F": 2113}
{"v": 1	"t": 943072	"P": 1306.75	"F": 2262}
{"v": 1	"t": 943092	"P": 1311.75	"F": 2277}
{"v": 1	"t": 943112	"P": 1306.5	"F": 2101}
{"v": 1	"t": 943133	"P": 1308.5	"F": 2198}
{"v": 1	"t": 943153	"P": 1304.25	"F": 2263}
{"v": 1	"t": 943173	"P": 1310.0	"F": 2231}
{"v": 1	"t": 943194	"P": 1312.25	"F": 2222}
{"v": 1	"t": 943214	"P": 1303.0	"F": 2103}
{"v": 1	"t": 943234	"P": 1304.25	"F": 2136	"C": 47.0	"D": 3135	"sn": 54091779688249	"file": "/data/device_log/data0000.out"}
{"v": 1	"t": 943254	"P": 1304.0	"F": 2277}
{"v": 1	"t": 943275	"P": 1314.75	"F": 2149}
{"v": 1	"t": 943295	"P": 1306.0	"F": 2220}
{"v": 1	"t": 943315	"P": 1307.75	"F": 2171}
{"v": 1	"t": 943336	"P": 1305.5	"F": 2269}
{"v": 1	"t": 943356	"P": 1308.5	"F": 2155}
{"v": 1	"t": 943376	"P": 1309.75	"F": 2111}
{"v": 1	"t": 943396	"P": 1304.5	"F": 2283}
{"v": 1	"t": 943417	"P": 1306.5	"F": 2186}
{"v": 1	"t": 943437	"P": 1310.5	"F": 2274}
{"v": 1	"t": 943457	"P": 1308.5	"F": 2227}
{"v": 1	"t": 943478	"P": 1308.75	"F": 2193}
{"v": 1	"t": 943498	"P": 1305.5	"F": 2184}
{"v": 1	"t": 943518	"P": 1308.25	"F": 2170}
{"v": 1	"t": 943539	"P": 1309.5	"F": 2218}
{"v": 1	"t": 943559	"P": 1308.5	"F": 2281}
{"v": 1	"t": 943579	"P": 1304.0	"F": 2201}
{"v": 1	"t": 943599	"P": 1306.75	"F": 2193}
{"v": 1	"t": 943620	"P": 1308.25	"F": 2167}
{"v": 1	"t": 943640	"P": 1306.25	"F": 2189}
{"v": 1	"t": 943660	"P": 1301.75	"F": 2214}
{"v": 1	"t": 943681	"P": 1304.75	"F": 2276}
{"v": 1	"t": 943701	"P": 1311.75	"F": 2199}
{"v": 1	"t": 943721	"P": 1311.75	"F": 2134}
{"v": 1	"t": 943742	"P": 1306.5	"F": 2149}
{"v": 1	"t": 943762	"P": 1306.0	"F": 2122}
{"v": 1	"t": 943782	"P": 1306.25	"F": 2203}
{"v": 1	"t": 943802	"P": 1310.0	"F": 2187}
{"v": 1	"t": 943823	"P": 1304.25	"F": 2267}
{"v": 1	"t": 943843	"P": 1306.75	"F": 2131}
{"v": 1	"t": 943863	"P": 1308.75	"F": 2197}
{"v": 1	"t": 943884	"P": 1309.25	"F": 2283}
{"v": 1	"t": 943904	"P": 1306.75	"F": 2206}
{"v": 1	"t": 943924	"P": 1305.0	"F": 2164}
{"v": 1	"t": 943945	"P": 1308.0	"F": 2093}
{"v": 1	"t": 943965	"P": 1306.5	"F": 2140}
{"v": 1	"t": 943985	"P": 1305.0	"F": 2214}
{"v": 1	"t": 944005	"P": 1308.5	"F": 2252}
{"v": 1	"t": 944026	"P": 1307.5	"F": 2213}
{"v": 1	"t": 944046	"P": 1314.0	"F": 2227}
{"v": 1	"t": 944066	"P": 1307.75	"F": 2148}
{"v": 1	"t": 944087	"P": 1303.75	"F": 2259}
{"v": 1	"t": 944107	"P": 1306.75	"F": 2205}
{"v": 1	"t": 944127	"P": 1310.5	"F": 2240}
{"v": 1	"t": 944147	"P": 1309.0	"F": 2173}
{"v": 1	"t": 944168	"P": 1305.75	"F": 2244}
{"v": 1	"t": 944188	"P": 1305.25	"F": 2246}
{"v": 1	"t": 944208	"P": 1311.75	"F": 2199}
{"v": 1	"t": 944229	"P": 1309.25	"F": 2216}
{"v": 1	"t": 944249	"P": 1305.75	"F": 2190	"C": 46.995	"D": 3135	"sn": 54091779688249	"file": "/data/device_log/data0000.out"}
{"v": 1	"t": 944269	"P": 1304.75	"F": 2277}
{"v": 1	"t": 944290	"P": 1311.25	"F": 2069}
{"v": 1	"t": 944310	"P": 1308.5	"F": 2192}
{"v": 1	"t": 944330	"P": 1305.0	"F": 2132}
{"v": 1	"t": 944351	"P": 1303.75	"F": 2248}
{"v": 1	"t": 944371	"P": 1308.5	"F": 2148}
{"v": 1	"t": 944391	"P": 1312.5	"F": 2103}
{"v": 1	"t": 944411	"P": 1308.75	"F": 2191}
{"v": 1	"t": 944432	"P": 1302.5	"F": 2152}
{"v": 1	"t": 944452	"P": 1306.75	"F": 2209}
{"v": 1	"t": 944472	"P": 1306.75	"F": 2186}
{"v": 1	"t": 944493	"P": 1307.25	"F": 2117}
{"v": 1	"t": 944513	"P": 1303.0	"F": 2174}
{"v": 1	"t": 944533	"P": 1308.25	"F": 2229}
{"v": 1	"t": 944553	"P": 1309.5	"F": 2160}
{"v": 1	"t": 944574	"P": 1304.25	"F": 2180}
{"v": 1	"t": 944594	"P": 1305.25	"F": 2147}
{"v": 1	"t": 944614	"P": 1308.75	"F": 2228}
{"v": 1	"t": 944635	"P": 1304.0	"F": 2171}
{"v": 1	"t": 944655	"P": 1310.75	"F": 2149}
{"v": 1	"t": 944675	"P": 1306.25	"F": 2237}
{"v": 1	"t": 944696	"P": 1305.25	"F": 2210}
{"v": 1	"t": 944716	"P": 1307.0	"F": 2192}
{"v": 1	"t": 944736	"P": 1308.5	"F": 2177}
{"v": 1	"t": 944756	"P": 1303.75	"F": 2205}
{"v": 1	"t": 944777	"P": 1301.5	"F": 2252}
{"v": 1	"t": 944797	"P": 1302.25	"F": 2216}
{"v": 1	"t": 944817	"P": 1313.0	"F": 2188}
{"v": 1	"t": 944838	"P": 1311.5	"F": 2239}
{"v": 1	"t": 944858	"P": 1304.0	"F": 2160}
{"v": 1	"t": 944878	"P": 1302.0	"F": 2223}
{"v": 1	"t": 944898	"P": 1311.25	"F": 2258}
{"v": 1	"t": 944919	"P": 1305.75	"F": 2089}
{"v": 1	"t": 944939	"P": 1303.5	"F": 2094}
{"v": 1	"t": 944959	"P": 1305.0	"F": 2243}
{"v": 1	"t": 944980	"P": 1307.0	"F": 2242}
{"v": 1	"t": 945000	"P": 1308.0	"F": 2184}
{"v": 1	"t": 945020	"P": 1308.5	"F": 2091}
{"v": 1	"t": 945041	"P": 1306.5	"F": 2146}
{"v": 1	"t": 945061	"P": 1308.75	"F": 2204}
{"v": 1	"t": 945081	"P": 1307.5	"F": 2286}
{"v": 1	"t": 945101	"P": 1308.0	"F": 2211}
{"v": 1	"t": 945122	"P": 1302.0	"F": 2238}
{"v": 1	"t": 945142	"P": 1308.5	"F": 2215}
{"v": 1	"t": 945162	"P": 1312.25	"F": 2233}
{"v": 1	"t": 945183	"P": 1309.25	"F": 2113}
{"v": 1	"t": 945203	"P": 1304.25	"F": 2259}
{"v": 1	"t": 945223	"P": 1302.75	"F": 2254}
{"v": 1	"t": 945243	"P": 1315.5	"F": 2154}
{"v": 1	"t": 945264	"P": 1310.25	"F": 2222	"C": 46.975	"D": 3135	"sn": 54091779688249	"file": "/data/device_log/data0000.out"}
{"v": 1	"t": 945284	"P": 1305.75	"F": 2263}
{"v": 1	"t": 945304	"P": 1304.5	"F": 2180}
{"v": 1	"t": 945325	"P": 1307.25	"F": 2215}
{"v": 1	"t": 945345	"P": 1307.0	"F": 2172}
{"v": 1	"t": 945365	"P": 1305.25	"F": 2224}
{"v": 1	"t": 945386	"P": 1304.25	"F": 2107}
{"v": 1	"t": 945406	"P": 1307.25	"F": 2193}
{"v": 1	"t": 945426	"P": 1307.25	"F": 2233}
{"v": 1	"t": 945446	"P": 1306.0	"F": 2209}
{"v": 1	"t": 945467	"P": 1305.25	"F": 2181}
{"v": 1	"t": 945487	"P": 1309.25	"F": 2245}
{"v": 1	"t": 945507	"P": 1308.75	"F": 2224}
{"v": 1	"t": 945528	"P": 1307.5	"F": 2170}
{"v": 1	"t": 945548	"P": 1309.0	"F": 2250}
{"v": 1	"t": 945568	"P": 1305.25	"F": 2193}
{"v": 1	"t": 945589	"P": 1310.75	"F": 2220}
{"v": 1	"t": 945609	"P": 1308.0	"F": 2201}
{"v": 1	"t": 945629	"P": 1305.0	"F": 2149}
{"v": 1	"t": 945649	"P": 1302.25	"F": 2151}
{"v": 1	"t": 945670	"P": 1312.0	"F": 2245}
{"v": 1	"t": 945690	"P": 1305.5	"F": 2154}
{"v": 1	"t": 945710	"P": 1303.75	"F": 2270}
{"v": 1	"t": 945731	"P": 1307.0	"F": 2142}
{"v": 1	"t": 945751	"P": 1306.5	"F": 2291}
{"v": 1	"t": 945771	"P": 1308.75	"F": 2293}
{"v": 1	"t": 945792	"P": 1303.75	"F": 2278}
{"v": 1	"t": 945812	"P": 1303.75	"F": 2157}
{"v": 1	"t": 945832	"P": 1311.75	"F": 2242}
{"v": 1	"t": 945852	"P": 1306.75	"F": 2175}
{"v": 1	"t": 945873	"P": 1307.0	"F": 2156}
{"v": 1	"t": 945893	"P": 1301.75	"F": 2174}
{"v": 1	"t": 945913	"P": 1311.75	"F": 2191}
{"v": 1	"t": 945934	"P": 1311.25	"F": 2272}
{"v": 1	"t": 945954	"P": 1304.75	"F": 2242}
{"v": 1	"t": 945974	"P": 1303.0	"F": 2200}
{"v": 1	"t": 945995	"P": 1309.0	"F": 2201}
{"v": 1	"t": 946015	"P": 1304.75	"F": 2224}
{"v": 1	"t": 946035	"P": 1307.5	"F": 2205}
{"v": 1	"t": 946055	"P": 1305.0	"F": 2204}
{"v": 1	"t": 946076	"P": 1305.5	"F": 2139}
{"v": 1	"t": 946096	"P": 1308.5	"F": 2262}
{"v": 1	"t": 946116	"P": 1308.0	"F": 2094}
{"v": 1	"t": 946137	"P": 1305.75	"F": 2251}
{"v": 1	"t": 946157	"P": 1307.25	"F": 2192}
{"v": 1	"t": 946177	"P": 1311.5	"F": 2250}
{"v": 1	"t": 946197	"P": 1309.0	"F": 2227}
{"v": 1	"t": 946218	"P": 1305.5	"F": 2235}
{"v": 1	"t": 946238	"P": 1301.0	"F": 2191}
{"v": 1	"t": 946258	"P": 1311.5	"F": 2139}
{"v": 1	"t": 946279	"P": 1307.5	"F": 2114	"C": 46.985	"D": 3135	"sn": 54091779688249	"file": "/data/device_log/data0000.out"}
{"v": 1	"t": 946299	"P": 1304.0	"F": 2179}
{"v": 1	"t": 946319	"P": 1305.0	"F": 2160}
{"v": 1	"t": 946340	"P": 1305.0	"F": 2118}
{"v": 1	"t": 946360	"P": 1310.0	"F": 2286}
{"v": 1	"t": 946380	"P": 1304.75	"F": 2217}
{"v": 1	"t": 946401	"P": 1308.0	"F": 2182}
{"v": 1	"t": 946421	"P": 1311.5	"F": 2224}
{"v": 1	"t": 946441	"P": 1307.5	"F": 2106}
{"v": 1	"t": 946462	"P": 1302.25	"F": 2171}
{"v": 1	"t": 946482	"P": 1308.0	"F": 2243}
{"v": 1	"t": 946502	"P": 1308.5	"F": 2114}
{"v": 1	"t": 946523	"P": 1308.5	"F": 2218}
{"v": 1	"t": 946543	"P": 1302.5	"F": 2107}
{"v": 1	"t": 946563	"P": 1306.25	"F": 2210}
{"v": 1	"t": 946584	"P": 1311.25	"F": 2242}
{"v": 1	"t": 946604	"P": 1309.0	"F": 2147}
{"v": 1	"t": 946624	"P": 1306.0	"F": 2255}
{"v": 1	"t": 946645	"P": 1310.5	"F": 2203}
{"v": 1	"t": 946665	"P": 1308.0	"F": 2203}
{"v": 1	"t": 946685	"P": 1301.0	"F": 2175}
{"v": 1	"t": 946706	"P": 1306.5	"F": 2175}
{"v": 1	"t": 946726	"P": 1312.5	"F": 2242}
{"v": 1	"t": 946746	"P": 1306.5	"F": 2259}
{"v": 1	"t": 946767	"P": 1305.5	"F": 2220}
{"v": 1	"t": 946787	"P": 1308.5	"F": 2199}
{"v": 1	"t": 946808	"P": 1306.0	"F": 2236}
{"v": 1	"t": 946828	"P": 1302.0	"F": 2210}
{"v": 1	"t": 946848	"P": 1307.25	"F": 2198}
{"v": 1	"t": 946868	"P": 1310.75	"F": 2231}
{"v": 1	"t": 946889	"P": 1308.5	"F": 2193}
{"v": 1	"t": 946909	"P": 1303.75	"F": 2192}
{"v": 1	"t": 946929	"P": 1306.5	"F": 2268}
{"v": 1	"t": 946950	"P": 1314.25	"F": 2229}
{"v": 1	"t": 946970	"P": 1309.25	"F": 2163}
{"v": 1	"t": 946990	"P": 1309.5	"F": 2195}
{"v": 1	"t": 947011	"P": 1306.0	"F": 2231}
{"v": 1	"t": 947031	"P": 1308.5	"F": 2150}
{"v": 1	"t": 947051	"P": 1310.5	"F": 2252}
{"v": 1	"t": 947072	"P": 1304.75	"F": 2164}
{"v": 1	"t": 947092	"P": 1302.75	"F": 2191}
{"v": 1	"t": 947112	"P": 1309.0	"F": 2210}
{"v": 1	"t": 947133	"P": 1306.75	"F": 2238}
{"v": 1	"t": 947153	"P": 1308.75	"F": 2159}
{"v": 1	"t": 947173	"P": 1307.25	"F": 2075}
{"v": 1	"t": 947193	"P": 1308.75	"F": 2177}
{"v": 1	"t": 947214	"P": 1306.0	"F": 2186}
{"v": 1	"t": 947234	"P": 1303.25	"F": 2258}
{"v": 1	"t": 947254	"P": 1305.75	"F": 2159}
{"v": 1	"t": 947275	"P": 1312.0	"F": 2247}
{"v": 1	"t": 947295	"P": 1308.0	"F": 2165	"C": 46.965	"D": 3135	"sn": 54091779688249	"file": "/data/device_log/data0000.out"}
{"v": 1	"t": 947316	"P": 1304.25	"F": 2163}
{"v": 1	"t": 947336	"P": 1306.25	"F": 2135}
{"v": 1	"t": 947356	"P": 1310.25	"F": 2200}
{"v": 1	"t": 947377	"P": 1303.5	"F": 2300}
{"v": 1	"t": 947397	"P": 1306.75	"F": 2226}
{"v": 1	"t": 947418	"P": 1312.75	"F": 2172}
{"v": 1	"t": 947438	"P": 1303.75	"F": 2223}
{"v": 1	"t": 947458	"P": 1304.75	"F": 2170}
{"v": 1	"t": 947479	"P": 1309.5	"F": 2276}
{"v": 1	"t": 947499	"P": 1302.25	"F": 2179}
{"v": 1	"t": 947519	"P": 1306.25	"F": 2252}
{"v": 1	"t": 947540	"P": 1307.5	"F": 2226}
{"v": 1	"t": 947560	"P": 1305.25	"F": 2111}
{"v": 1	"t": 947580	"P": 1305.5	"F": 2233}
{"v": 1	"t": 947601	"P": 1306.25	"F": 2224}
{"v": 1	"t": 947621	"P": 1310.25	"F": 2216}
{"v": 1	"t": 947642	"P": 1301.0	"F": 2197}
{"v": 1	"t": 947662	"P": 1299.5	"F": 2310}
{"v": 1	"t": 947682	"P": 1306.5	"F": 2209}
{"v": 1	"t": 947703	"P": 1306.5	"F": 2170}
{"v": 1	"t": 947723	"P": 1303.0	"F": 2247}
{"v": 1	"t": 947743	"P": 1312.5	"F": 2221}
{"v": 1	"t": 947764	"P": 1307.25	"F": 2276}
{"v": 1	"t": 947784	"P": 1304.5	"F": 2129}
{"v": 1	"t": 947805	"P": 1307.0	"F": 2073}
{"v": 1	"t": 947825	"P": 1306.25	"F": 2214}
{"v": 1	"t": 947845	"P": 1304.5	"F": 2142}
{"v": 1	"t": 947866	"P": 1301.5	"F": 2239}
{"v": 1	"t": 947886	"P": 1306.25	"F": 2191}
{"v": 1	"t": 947906	"P": 1306.0	"F": 2300}
{"v": 1	"t": 947927	"P": 1302.0	"F": 2223}
{"v": 1	"t": 947947	"P": 1309.75	"F": 2182}
{"v": 1	"t": 947968	"P": 1300.0	"F": 2159}
{"v": 1	"t": 947988	"P": 1304.0	"F": 2220}
{"v": 1	"t": 948008	"P": 1305.0	"F": 2188}
```
