## Supplementary Data Files 1 for "Inexpensive multi-patient respiratory monitoring system for helmet ventilation during COVID-19 pandemic": device_raw_waveforms_inspiratory.json (part 3 of 6)

```
{"v": 1	"t": 948029	"P": 1308.75	"F": 2203}
{"v": 1	"t": 948049	"P": 1305.25	"F": 2183}
{"v": 1	"t": 948069	"P": 1304.75	"F": 2119}
{"v": 1	"t": 948090	"P": 1313.25	"F": 2134}
{"v": 1	"t": 948110	"P": 1306.75	"F": 2156}
{"v": 1	"t": 948131	"P": 1298.5	"F": 2176}
{"v": 1	"t": 948151	"P": 1311.5	"F": 2094}
{"v": 1	"t": 948171	"P": 1304.0	"F": 2105}
{"v": 1	"t": 948192	"P": 1308.0	"F": 2199}
{"v": 1	"t": 948212	"P": 1311.0	"F": 2174}
{"v": 1	"t": 948232	"P": 1309.75	"F": 2171}
{"v": 1	"t": 948253	"P": 1306.5	"F": 2225}
{"v": 1	"t": 948273	"P": 1305.0	"F": 2154}
{"v": 1	"t": 948294	"P": 1308.0	"F": 2158}
{"v": 1	"t": 948314	"P": 1305.5	"F": 2111	"C": 46.97	"D": 3135	"sn": 54091779688249	"file": "/data/device_log/data0000.out"}
{"v": 1	"t": 948334	"P": 1303.25	"F": 2169}
{"v": 1	"t": 948355	"P": 1307.5	"F": 2289}
{"v": 1	"t": 948375	"P": 1310.75	"F": 2164}
{"v": 1	"t": 948395	"P": 1306.25	"F": 2185}
{"v": 1	"t": 948416	"P": 1305.25	"F": 2232}
{"v": 1	"t": 948436	"P": 1308.5	"F": 2227}
{"v": 1	"t": 948457	"P": 1308.5	"F": 2114}
{"v": 1	"t": 948477	"P": 1306.5	"F": 2086}
{"v": 1	"t": 948497	"P": 1308.0	"F": 2155}
{"v": 1	"t": 948518	"P": 1305.75	"F": 2226}
{"v": 1	"t": 948538	"P": 1304.25	"F": 2207}
{"v": 1	"t": 948559	"P": 1304.5	"F": 2162}
{"v": 1	"t": 948579	"P": 1307.0	"F": 2252}
{"v": 1	"t": 948599	"P": 1298.5	"F": 2174}
{"v": 1	"t": 948620	"P": 1308.75	"F": 2217}
{"v": 1	"t": 948640	"P": 1307.25	"F": 2318}
{"v": 1	"t": 948660	"P": 1308.25	"F": 2172}
{"v": 1	"t": 948681	"P": 1304.25	"F": 2222}
{"v": 1	"t": 948701	"P": 1306.25	"F": 2160}
{"v": 1	"t": 948722	"P": 1301.5	"F": 2223}
{"v": 1	"t": 948742	"P": 1305.5	"F": 2195}
{"v": 1	"t": 948762	"P": 1313.75	"F": 2264}
{"v": 1	"t": 948783	"P": 1307.75	"F": 2178}
{"v": 1	"t": 948803	"P": 1303.75	"F": 2153}
{"v": 1	"t": 948823	"P": 1308.5	"F": 2213}
{"v": 1	"t": 948844	"P": 1308.25	"F": 2137}
{"v": 1	"t": 948864	"P": 1302.5	"F": 2077}
{"v": 1	"t": 948885	"P": 1304.0	"F": 2164}
{"v": 1	"t": 948905	"P": 1311.25	"F": 2150}
{"v": 1	"t": 948925	"P": 1303.0	"F": 2099}
{"v": 1	"t": 948946	"P": 1305.75	"F": 2278}
{"v": 1	"t": 948966	"P": 1308.75	"F": 2204}
{"v": 1	"t": 948986	"P": 1308.25	"F": 2242}
{"v": 1	"t": 949007	"P": 1298.25	"F": 2208}
{"v": 1	"t": 949027	"P": 1309.5	"F": 2188}
{"v": 1	"t": 949047	"P": 1307.25	"F": 2189}
{"v": 1	"t": 949068	"P": 1301.75	"F": 2190}
{"v": 1	"t": 949088	"P": 1307.5	"F": 2098}
{"v": 1	"t": 949109	"P": 1308.25	"F": 2215}
{"v": 1	"t": 949129	"P": 1306.5	"F": 2233}
{"v": 1	"t": 949149	"P": 1304.25	"F": 2135}
{"v": 1	"t": 949170	"P": 1310.25	"F": 2257}
{"v": 1	"t": 949190	"P": 1303.5	"F": 2205}
{"v": 1	"t": 949211	"P": 1301.5	"F": 2150}
{"v": 1	"t": 949231	"P": 1312.0	"F": 2223}
{"v": 1	"t": 949251	"P": 1303.5	"F": 2223}
{"v": 1	"t": 949272	"P": 1302.75	"F": 2207}
{"v": 1	"t": 949292	"P": 1310.5	"F": 2189}
{"v": 1	"t": 949312	"P": 1311.25	"F": 2191}
{"v": 1	"t": 949333	"P": 1306.75	"F": 2140	"C": 46.965	"D": 3135	"sn": 54091779688249	"file": "/data/device_log/data0000.out"}
{"v": 1	"t": 949353	"P": 1304.25	"F": 2205}
{"v": 1	"t": 949374	"P": 1311.5	"F": 2177}
{"v": 1	"t": 949394	"P": 1305.25	"F": 2255}
{"v": 1	"t": 949414	"P": 1303.0	"F": 2175}
{"v": 1	"t": 949435	"P": 1306.5	"F": 2064}
{"v": 1	"t": 949455	"P": 1307.75	"F": 2145}
{"v": 1	"t": 949475	"P": 1306.0	"F": 2190}
{"v": 1	"t": 949496	"P": 1306.25	"F": 2183}
{"v": 1	"t": 949516	"P": 1308.5	"F": 2240}
{"v": 1	"t": 949536	"P": 1307.0	"F": 2163}
{"v": 1	"t": 949557	"P": 1301.0	"F": 2117}
{"v": 1	"t": 949577	"P": 1309.25	"F": 2164}
{"v": 1	"t": 949598	"P": 1308.0	"F": 2141}
{"v": 1	"t": 949618	"P": 1307.5	"F": 2245}
{"v": 1	"t": 949638	"P": 1304.25	"F": 2071}
{"v": 1	"t": 949659	"P": 1307.75	"F": 2175}
{"v": 1	"t": 949679	"P": 1305.75	"F": 2203}
{"v": 1	"t": 949699	"P": 1304.5	"F": 2197}
{"v": 1	"t": 949720	"P": 1306.5	"F": 2233}
{"v": 1	"t": 949741	"P": 1304.0	"F": 2227}
{"v": 1	"t": 949761	"P": 1310.75	"F": 2089}
{"v": 1	"t": 949781	"P": 1307.0	"F": 2136}
{"v": 1	"t": 949802	"P": 1304.0	"F": 2243}
{"v": 1	"t": 949822	"P": 1307.25	"F": 2220}
{"v": 1	"t": 949843	"P": 1303.5	"F": 2193}
{"v": 1	"t": 949863	"P": 1299.25	"F": 2230}
{"v": 1	"t": 949883	"P": 1307.75	"F": 2182}
{"v": 1	"t": 949904	"P": 1304.5	"F": 2274}
{"v": 1	"t": 949924	"P": 1301.25	"F": 2117}
{"v": 1	"t": 949945	"P": 1308.5	"F": 2193}
{"v": 1	"t": 949965	"P": 1300.75	"F": 2169}
{"v": 1	"t": 949986	"P": 1302.25	"F": 2146}
{"v": 1	"t": 950006	"P": 1307.5	"F": 2237}
{"v": 1	"t": 950026	"P": 1302.75	"F": 2242}
{"v": 1	"t": 950047	"P": 1299.0	"F": 2237}
{"v": 1	"t": 950067	"P": 1301.5	"F": 2238}
{"v": 1	"t": 950088	"P": 1303.0	"F": 2163}
{"v": 1	"t": 950108	"P": 1300.75	"F": 2200}
{"v": 1	"t": 950128	"P": 1305.75	"F": 2198}
{"v": 1	"t": 950149	"P": 1311.0	"F": 2139}
{"v": 1	"t": 950169	"P": 1298.75	"F": 2166}
{"v": 1	"t": 950189	"P": 1301.75	"F": 2164}
{"v": 1	"t": 950210	"P": 1304.75	"F": 2173}
{"v": 1	"t": 950230	"P": 1302.25	"F": 2175}
{"v": 1	"t": 950251	"P": 1299.5	"F": 2290}
{"v": 1	"t": 950271	"P": 1302.0	"F": 2178}
{"v": 1	"t": 950291	"P": 1305.0	"F": 2233}
{"v": 1	"t": 950312	"P": 1301.5	"F": 2210}
{"v": 1	"t": 950332	"P": 1304.75	"F": 2192}
{"v": 1	"t": 950352	"P": 1305.5	"F": 2140	"C": 47.005	"D": 3135	"sn": 54091779688249	"file": "/data/device_log/data0000.out"}
{"v": 1	"t": 950373	"P": 1306.75	"F": 2278}
{"v": 1	"t": 950393	"P": 1300.25	"F": 2228}
{"v": 1	"t": 950413	"P": 1305.25	"F": 2246}
{"v": 1	"t": 950434	"P": 1300.75	"F": 2157}
{"v": 1	"t": 950454	"P": 1299.5	"F": 2140}
{"v": 1	"t": 950475	"P": 1307.75	"F": 2271}
{"v": 1	"t": 950495	"P": 1300.25	"F": 2123}
{"v": 1	"t": 950515	"P": 1302.25	"F": 2221}
{"v": 1	"t": 950536	"P": 1300.5	"F": 2207}
{"v": 1	"t": 950556	"P": 1305.75	"F": 2244}
{"v": 1	"t": 950577	"P": 1298.25	"F": 2159}
{"v": 1	"t": 950597	"P": 1301.75	"F": 2198}
{"v": 1	"t": 950617	"P": 1307.25	"F": 2250}
{"v": 1	"t": 950638	"P": 1304.5	"F": 2130}
{"v": 1	"t": 950658	"P": 1304.75	"F": 2229}
{"v": 1	"t": 950678	"P": 1311.0	"F": 2199}
{"v": 1	"t": 950699	"P": 1308.0	"F": 2305}
{"v": 1	"t": 950719	"P": 1305.5	"F": 2216}
{"v": 1	"t": 950740	"P": 1310.5	"F": 2158}
{"v": 1	"t": 950760	"P": 1311.5	"F": 2183}
{"v": 1	"t": 950780	"P": 1312.25	"F": 2141}
{"v": 1	"t": 950801	"P": 1320.25	"F": 2163}
{"v": 1	"t": 950821	"P": 1331.5	"F": 2146}
{"v": 1	"t": 950841	"P": 1338.75	"F": 2079}
{"v": 1	"t": 950862	"P": 1343.5	"F": 2191}
{"v": 1	"t": 950882	"P": 1354.25	"F": 2171}
{"v": 1	"t": 950903	"P": 1369.75	"F": 2106}
{"v": 1	"t": 950923	"P": 1380.0	"F": 2200}
{"v": 1	"t": 950943	"P": 1392.5	"F": 2169}
{"v": 1	"t": 950964	"P": 1412.5	"F": 2140}
{"v": 1	"t": 950984	"P": 1417.5	"F": 2146}
{"v": 1	"t": 951004	"P": 1436.25	"F": 2177}
{"v": 1	"t": 951025	"P": 1455.75	"F": 2123}
{"v": 1	"t": 951045	"P": 1465.75	"F": 2212}
{"v": 1	"t": 951065	"P": 1475.25	"F": 2121}
{"v": 1	"t": 951086	"P": 1492.5	"F": 2144}
{"v": 1	"t": 951106	"P": 1507.25	"F": 2082}
{"v": 1	"t": 951127	"P": 1524.75	"F": 2128}
{"v": 1	"t": 951147	"P": 1547.75	"F": 2062}
{"v": 1	"t": 951167	"P": 1573.5	"F": 2085}
{"v": 1	"t": 951188	"P": 1597.0	"F": 2061}
{"v": 1	"t": 951208	"P": 1621.25	"F": 2144}
{"v": 1	"t": 951229	"P": 1649.5	"F": 2016}
{"v": 1	"t": 951249	"P": 1661.25	"F": 2044}
{"v": 1	"t": 951269	"P": 1674.0	"F": 2096}
{"v": 1	"t": 951290	"P": 1680.25	"F": 2092}
{"v": 1	"t": 951310	"P": 1678.25	"F": 2157}
{"v": 1	"t": 951331	"P": 1677.25	"F": 2109}
{"v": 1	"t": 951351	"P": 1680.5	"F": 2089}
{"v": 1	"t": 951371	"P": 1683.25	"F": 2136	"C": 46.965	"D": 3135	"sn": 54091779688249	"file": "/data/device_log/data0000.out"}
{"v": 1	"t": 951392	"P": 1681.25	"F": 2174}
{"v": 1	"t": 951412	"P": 1681.75	"F": 2197}
{"v": 1	"t": 951432	"P": 1686.0	"F": 2212}
{"v": 1	"t": 951453	"P": 1684.75	"F": 2115}
{"v": 1	"t": 951473	"P": 1680.5	"F": 2114}
{"v": 1	"t": 951493	"P": 1684.5	"F": 2203}
{"v": 1	"t": 951514	"P": 1680.75	"F": 2200}
{"v": 1	"t": 951534	"P": 1685.0	"F": 2144}
{"v": 1	"t": 951555	"P": 1684.75	"F": 2080}
{"v": 1	"t": 951575	"P": 1687.5	"F": 2247}
{"v": 1	"t": 951595	"P": 1686.0	"F": 2147}
{"v": 1	"t": 951616	"P": 1686.25	"F": 2209}
{"v": 1	"t": 951636	"P": 1691.0	"F": 2117}
{"v": 1	"t": 951656	"P": 1685.0	"F": 2214}
{"v": 1	"t": 951677	"P": 1682.75	"F": 2152}
{"v": 1	"t": 951697	"P": 1688.75	"F": 2090}
{"v": 1	"t": 951718	"P": 1688.75	"F": 2131}
{"v": 1	"t": 951739	"P": 1686.75	"F": 2097}
{"v": 1	"t": 951758	"P": 1690.75	"F": 2207}
{"v": 1	"t": 951779	"P": 1696.5	"F": 2062}
{"v": 1	"t": 951799	"P": 1687.0	"F": 2097}
{"v": 1	"t": 951819	"P": 1684.75	"F": 2192}
{"v": 1	"t": 951840	"P": 1693.25	"F": 2247}
{"v": 1	"t": 951860	"P": 1693.0	"F": 2182}
{"v": 1	"t": 951881	"P": 1689.5	"F": 2117}
{"v": 1	"t": 951901	"P": 1697.5	"F": 2234}
{"v": 1	"t": 951921	"P": 1692.75	"F": 2189}
{"v": 1	"t": 951942	"P": 1686.25	"F": 2209}
{"v": 1	"t": 951962	"P": 1697.5	"F": 2183}
{"v": 1	"t": 951983	"P": 1691.75	"F": 2158}
{"v": 1	"t": 952003	"P": 1695.0	"F": 2148}
{"v": 1	"t": 952023	"P": 1692.25	"F": 2159}
{"v": 1	"t": 952044	"P": 1697.5	"F": 2209}
{"v": 1	"t": 952064	"P": 1693.5	"F": 2078}
{"v": 1	"t": 952084	"P": 1692.75	"F": 2208}
{"v": 1	"t": 952105	"P": 1694.5	"F": 2124}
{"v": 1	"t": 952125	"P": 1693.0	"F": 2150}
{"v": 1	"t": 952146	"P": 1690.75	"F": 2172}
{"v": 1	"t": 952166	"P": 1688.25	"F": 2202}
{"v": 1	"t": 952186	"P": 1690.25	"F": 2127}
{"v": 1	"t": 952207	"P": 1684.0	"F": 2205}
{"v": 1	"t": 952227	"P": 1684.0	"F": 2246}
{"v": 1	"t": 952247	"P": 1689.25	"F": 2196}
{"v": 1	"t": 952268	"P": 1685.5	"F": 2128}
{"v": 1	"t": 952288	"P": 1683.25	"F": 2144}
{"v": 1	"t": 952308	"P": 1685.5	"F": 2145}
{"v": 1	"t": 952329	"P": 1683.75	"F": 2187}
{"v": 1	"t": 952349	"P": 1682.5	"F": 2243}
{"v": 1	"t": 952370	"P": 1684.0	"F": 2153}
{"v": 1	"t": 952390	"P": 1682.0	"F": 2239	"C": 46.98	"D": 3135	"sn": 54091779688249	"file": "/data/device_log/data0000.out"}
{"v": 1	"t": 952410	"P": 1675.25	"F": 2153}
{"v": 1	"t": 952431	"P": 1676.75	"F": 2150}
{"v": 1	"t": 952451	"P": 1671.0	"F": 2210}
{"v": 1	"t": 952472	"P": 1663.0	"F": 2184}
{"v": 1	"t": 952492	"P": 1652.75	"F": 2259}
{"v": 1	"t": 952512	"P": 1655.5	"F": 2262}
{"v": 1	"t": 952533	"P": 1640.75	"F": 2207}
{"v": 1	"t": 952553	"P": 1624.0	"F": 2237}
{"v": 1	"t": 952573	"P": 1620.25	"F": 2255}
{"v": 1	"t": 952594	"P": 1614.0	"F": 2208}
{"v": 1	"t": 952614	"P": 1610.25	"F": 2184}
{"v": 1	"t": 952635	"P": 1606.0	"F": 2233}
{"v": 1	"t": 952655	"P": 1603.25	"F": 2247}
{"v": 1	"t": 952675	"P": 1599.0	"F": 2128}
{"v": 1	"t": 952696	"P": 1591.0	"F": 2170}
{"v": 1	"t": 952716	"P": 1592.0	"F": 2317}
{"v": 1	"t": 952736	"P": 1587.25	"F": 2245}
{"v": 1	"t": 952757	"P": 1579.75	"F": 2170}
{"v": 1	"t": 952777	"P": 1577.0	"F": 2225}
{"v": 1	"t": 952797	"P": 1575.25	"F": 2176}
{"v": 1	"t": 952818	"P": 1564.25	"F": 2180}
{"v": 1	"t": 952838	"P": 1559.25	"F": 2237}
{"v": 1	"t": 952859	"P": 1561.25	"F": 2131}
{"v": 1	"t": 952879	"P": 1556.5	"F": 2242}
{"v": 1	"t": 952899	"P": 1552.5	"F": 2234}
{"v": 1	"t": 952920	"P": 1550.75	"F": 2193}
{"v": 1	"t": 952940	"P": 1546.75	"F": 2146}
{"v": 1	"t": 952960	"P": 1541.5	"F": 2166}
{"v": 1	"t": 952981	"P": 1541.25	"F": 2238}
{"v": 1	"t": 953001	"P": 1539.0	"F": 2199}
{"v": 1	"t": 953022	"P": 1540.5	"F": 2162}
{"v": 1	"t": 953042	"P": 1536.25	"F": 2177}
{"v": 1	"t": 953062	"P": 1541.0	"F": 2094}
{"v": 1	"t": 953082	"P": 1537.5	"F": 2150}
{"v": 1	"t": 953103	"P": 1531.25	"F": 2260}
{"v": 1	"t": 953123	"P": 1528.5	"F": 2192}
{"v": 1	"t": 953143	"P": 1530.25	"F": 2142}
{"v": 1	"t": 953164	"P": 1523.25	"F": 2109}
{"v": 1	"t": 953184	"P": 1530.0	"F": 2122}
{"v": 1	"t": 953204	"P": 1525.5	"F": 2144}
{"v": 1	"t": 953225	"P": 1533.75	"F": 2178}
{"v": 1	"t": 953245	"P": 1541.0	"F": 2093}
{"v": 1	"t": 953265	"P": 1541.5	"F": 2221}
{"v": 1	"t": 953286	"P": 1551.0	"F": 2258}
{"v": 1	"t": 953306	"P": 1557.5	"F": 2213}
{"v": 1	"t": 953326	"P": 1563.75	"F": 2175}
{"v": 1	"t": 953347	"P": 1556.5	"F": 2217}
{"v": 1	"t": 953367	"P": 1559.75	"F": 2080}
{"v": 1	"t": 953387	"P": 1568.75	"F": 2190}
{"v": 1	"t": 953408	"P": 1566.75	"F": 2259	"C": 46.985	"D": 3135	"sn": 54091779688249	"file": "/data/device_log/data0000.out"}
{"v": 1	"t": 953428	"P": 1563.0	"F": 2185}
{"v": 1	"t": 953448	"P": 1566.5	"F": 2079}
{"v": 1	"t": 953469	"P": 1566.25	"F": 2206}
{"v": 1	"t": 953489	"P": 1567.75	"F": 2233}
{"v": 1	"t": 953509	"P": 1563.0	"F": 2226}
{"v": 1	"t": 953530	"P": 1568.75	"F": 2165}
{"v": 1	"t": 953550	"P": 1568.75	"F": 2232}
{"v": 1	"t": 953570	"P": 1568.0	"F": 2034}
{"v": 1	"t": 953591	"P": 1563.0	"F": 2197}
{"v": 1	"t": 953611	"P": 1576.5	"F": 2175}
{"v": 1	"t": 953631	"P": 1582.0	"F": 2134}
{"v": 1	"t": 953651	"P": 1587.25	"F": 2268}
{"v": 1	"t": 953672	"P": 1600.0	"F": 2128}
{"v": 1	"t": 953692	"P": 1620.5	"F": 2145}
{"v": 1	"t": 953712	"P": 1645.25	"F": 2140}
{"v": 1	"t": 953733	"P": 1655.75	"F": 2149}
{"v": 1	"t": 953753	"P": 1671.75	"F": 2130}
{"v": 1	"t": 953773	"P": 1676.75	"F": 2143}
{"v": 1	"t": 953794	"P": 1681.25	"F": 2166}
{"v": 1	"t": 953814	"P": 1681.5	"F": 2103}
{"v": 1	"t": 953834	"P": 1690.25	"F": 2213}
{"v": 1	"t": 953854	"P": 1693.0	"F": 2098}
{"v": 1	"t": 953875	"P": 1701.0	"F": 2204}
{"v": 1	"t": 953895	"P": 1705.75	"F": 2227}
{"v": 1	"t": 953915	"P": 1701.25	"F": 2164}
{"v": 1	"t": 953936	"P": 1699.75	"F": 2142}
{"v": 1	"t": 953956	"P": 1711.5	"F": 2171}
{"v": 1	"t": 953976	"P": 1706.25	"F": 2127}
{"v": 1	"t": 953996	"P": 1698.75	"F": 2106}
{"v": 1	"t": 954017	"P": 1707.0	"F": 2224}
{"v": 1	"t": 954037	"P": 1707.5	"F": 2160}
{"v": 1	"t": 954057	"P": 1713.5	"F": 2149}
{"v": 1	"t": 954078	"P": 1713.75	"F": 2217}
{"v": 1	"t": 954098	"P": 1708.25	"F": 2243}
{"v": 1	"t": 954118	"P": 1712.75	"F": 2208}
{"v": 1	"t": 954139	"P": 1712.5	"F": 2131}
{"v": 1	"t": 954159	"P": 1705.0	"F": 2174}
{"v": 1	"t": 954179	"P": 1712.75	"F": 2133}
{"v": 1	"t": 954199	"P": 1713.75	"F": 2170}
{"v": 1	"t": 954220	"P": 1719.0	"F": 2222}
{"v": 1	"t": 954240	"P": 1711.25	"F": 2110}
{"v": 1	"t": 954260	"P": 1711.5	"F": 2109}
{"v": 1	"t": 954281	"P": 1714.0	"F": 2188}
{"v": 1	"t": 954301	"P": 1721.0	"F": 2182}
{"v": 1	"t": 954321	"P": 1719.75	"F": 2201}
{"v": 1	"t": 954342	"P": 1720.0	"F": 2090}
{"v": 1	"t": 954362	"P": 1714.0	"F": 2108}
{"v": 1	"t": 954382	"P": 1722.75	"F": 2134}
{"v": 1	"t": 954403	"P": 1716.75	"F": 2143}
{"v": 1	"t": 954423	"P": 1721.25	"F": 2092	"C": 46.985	"D": 3135	"sn": 54091779688249	"file": "/data/device_log/data0000.out"}
{"v": 1	"t": 954443	"P": 1718.0	"F": 2129}
{"v": 1	"t": 954464	"P": 1727.25	"F": 2183}
{"v": 1	"t": 954484	"P": 1725.75	"F": 2231}
{"v": 1	"t": 954504	"P": 1720.75	"F": 2183}
{"v": 1	"t": 954524	"P": 1721.75	"F": 2188}
{"v": 1	"t": 954545	"P": 1729.25	"F": 2186}
{"v": 1	"t": 954565	"P": 1724.25	"F": 2248}
{"v": 1	"t": 954585	"P": 1722.5	"F": 2189}
{"v": 1	"t": 954606	"P": 1724.25	"F": 2271}
{"v": 1	"t": 954626	"P": 1730.75	"F": 2132}
{"v": 1	"t": 954646	"P": 1726.75	"F": 2165}
{"v": 1	"t": 954666	"P": 1725.5	"F": 2177}
{"v": 1	"t": 954687	"P": 1726.75	"F": 2191}
{"v": 1	"t": 954707	"P": 1725.25	"F": 2071}
{"v": 1	"t": 954727	"P": 1726.75	"F": 2187}
{"v": 1	"t": 954755	"P": 1728.5	"F": 2228}
{"v": 1	"t": 954775	"P": 1730.0	"F": 2255}
{"v": 1	"t": 954796	"P": 1726.75	"F": 2175}
{"v": 1	"t": 954816	"P": 1731.5	"F": 2180}
{"v": 1	"t": 954836	"P": 1729.0	"F": 2224}
{"v": 1	"t": 954857	"P": 1732.25	"F": 2219}
{"v": 1	"t": 954877	"P": 1736.25	"F": 2110}
{"v": 1	"t": 954897	"P": 1735.0	"F": 2165}
{"v": 1	"t": 954918	"P": 1734.25	"F": 2117}
{"v": 1	"t": 954938	"P": 1732.75	"F": 2168}
{"v": 1	"t": 954959	"P": 1738.5	"F": 2068}
{"v": 1	"t": 954979	"P": 1730.75	"F": 2191}
{"v": 1	"t": 954999	"P": 1732.25	"F": 2218}
{"v": 1	"t": 955020	"P": 1735.5	"F": 2168}
{"v": 1	"t": 955040	"P": 1735.75	"F": 2126}
{"v": 1	"t": 955061	"P": 1729.25	"F": 2168}
{"v": 1	"t": 955081	"P": 1737.0	"F": 2182}
{"v": 1	"t": 955101	"P": 1732.75	"F": 2255}
{"v": 1	"t": 955122	"P": 1734.0	"F": 2214}
{"v": 1	"t": 955142	"P": 1735.75	"F": 2149}
{"v": 1	"t": 955162	"P": 1736.75	"F": 2128}
{"v": 1	"t": 955183	"P": 1735.0	"F": 2225}
{"v": 1	"t": 955203	"P": 1731.25	"F": 2149}
{"v": 1	"t": 955224	"P": 1739.75	"F": 2206}
{"v": 1	"t": 955244	"P": 1733.0	"F": 2185}
{"v": 1	"t": 955264	"P": 1734.75	"F": 2213}
{"v": 1	"t": 955285	"P": 1738.0	"F": 2208}
{"v": 1	"t": 955305	"P": 1736.25	"F": 2321}
{"v": 1	"t": 955325	"P": 1733.5	"F": 2087}
{"v": 1	"t": 955346	"P": 1734.5	"F": 2110}
{"v": 1	"t": 955366	"P": 1737.0	"F": 2144}
{"v": 1	"t": 955387	"P": 1732.0	"F": 2234}
{"v": 1	"t": 955407	"P": 1726.25	"F": 2096}
{"v": 1	"t": 955427	"P": 1734.25	"F": 2127}
{"v": 1	"t": 955448	"P": 1729.5	"F": 2315	"C": 46.975	"D": 3135	"sn": 54091779688249	"file": "/data/device_log/data0000.out"}
{"v": 1	"t": 955468	"P": 1727.75	"F": 2140}
{"v": 1	"t": 955488	"P": 1726.0	"F": 2233}
{"v": 1	"t": 955509	"P": 1727.75	"F": 2198}
{"v": 1	"t": 955529	"P": 1723.25	"F": 2188}
{"v": 1	"t": 955550	"P": 1724.0	"F": 2228}
{"v": 1	"t": 955570	"P": 1728.75	"F": 2212}
{"v": 1	"t": 955590	"P": 1721.0	"F": 2114}
{"v": 1	"t": 955611	"P": 1723.0	"F": 2180}
{"v": 1	"t": 955631	"P": 1725.25	"F": 2243}
{"v": 1	"t": 955651	"P": 1720.75	"F": 2174}
{"v": 1	"t": 955672	"P": 1716.25	"F": 2151}
{"v": 1	"t": 955692	"P": 1719.75	"F": 2222}
{"v": 1	"t": 955713	"P": 1718.25	"F": 2171}
{"v": 1	"t": 955733	"P": 1715.0	"F": 2191}
{"v": 1	"t": 955753	"P": 1714.0	"F": 2256}
{"v": 1	"t": 955774	"P": 1712.5	"F": 2242}
{"v": 1	"t": 955794	"P": 1706.0	"F": 2137}
{"v": 1	"t": 955814	"P": 1706.75	"F": 2222}
{"v": 1	"t": 955835	"P": 1706.25	"F": 2221}
{"v": 1	"t": 955855	"P": 1701.75	"F": 2146}
{"v": 1	"t": 955876	"P": 1700.0	"F": 2161}
{"v": 1	"t": 955896	"P": 1702.0	"F": 2284}
{"v": 1	"t": 955916	"P": 1693.5	"F": 2206}
{"v": 1	"t": 955937	"P": 1686.75	"F": 2294}
{"v": 1	"t": 955957	"P": 1684.5	"F": 2192}
{"v": 1	"t": 955977	"P": 1682.75	"F": 2259}
{"v": 1	"t": 955998	"P": 1676.25	"F": 2202}
{"v": 1	"t": 956018	"P": 1665.75	"F": 2271}
{"v": 1	"t": 956038	"P": 1669.75	"F": 2127}
{"v": 1	"t": 956059	"P": 1673.5	"F": 2167}
{"v": 1	"t": 956079	"P": 1676.0	"F": 2232}
{"v": 1	"t": 956100	"P": 1677.25	"F": 2173}
{"v": 1	"t": 956120	"P": 1678.5	"F": 2228}
{"v": 1	"t": 956140	"P": 1674.5	"F": 2193}
{"v": 1	"t": 956161	"P": 1675.75	"F": 2120}
{"v": 1	"t": 956181	"P": 1682.0	"F": 2179}
{"v": 1	"t": 956202	"P": 1674.75	"F": 2169}
{"v": 1	"t": 956222	"P": 1672.75	"F": 2212}
{"v": 1	"t": 956242	"P": 1666.0	"F": 2212}
{"v": 1	"t": 956263	"P": 1652.75	"F": 2262}
{"v": 1	"t": 956283	"P": 1646.75	"F": 2162}
{"v": 1	"t": 956303	"P": 1643.25	"F": 2218}
{"v": 1	"t": 956324	"P": 1637.0	"F": 2266}
{"v": 1	"t": 956344	"P": 1625.5	"F": 2106}
{"v": 1	"t": 956365	"P": 1626.25	"F": 2198}
{"v": 1	"t": 956385	"P": 1632.75	"F": 2144}
{"v": 1	"t": 956405	"P": 1633.5	"F": 2077}
{"v": 1	"t": 956426	"P": 1639.75	"F": 2121}
{"v": 1	"t": 956446	"P": 1652.25	"F": 2212}
{"v": 1	"t": 956466	"P": 1654.0	"F": 2192	"C": 46.97	"D": 3135	"sn": 54091779688249	"file": "/data/device_log/data0000.out"}
{"v": 1	"t": 956487	"P": 1652.75	"F": 2140}
{"v": 1	"t": 956507	"P": 1650.5	"F": 2164}
{"v": 1	"t": 956528	"P": 1641.75	"F": 2304}
{"v": 1	"t": 956548	"P": 1616.0	"F": 2279}
{"v": 1	"t": 956568	"P": 1609.0	"F": 2217}
{"v": 1	"t": 956589	"P": 1604.5	"F": 2303}
{"v": 1	"t": 956609	"P": 1594.75	"F": 2244}
{"v": 1	"t": 956629	"P": 1587.75	"F": 2235}
{"v": 1	"t": 956650	"P": 1582.75	"F": 2206}
{"v": 1	"t": 956670	"P": 1580.0	"F": 2153}
{"v": 1	"t": 956691	"P": 1575.25	"F": 2131}
{"v": 1	"t": 956711	"P": 1574.75	"F": 2188}
{"v": 1	"t": 956731	"P": 1573.75	"F": 2191}
{"v": 1	"t": 956752	"P": 1567.5	"F": 2218}
{"v": 1	"t": 956772	"P": 1569.0	"F": 2231}
{"v": 1	"t": 956793	"P": 1563.75	"F": 2201}
{"v": 1	"t": 956813	"P": 1557.25	"F": 2125}
{"v": 1	"t": 956833	"P": 1561.75	"F": 2269}
{"v": 1	"t": 956854	"P": 1560.25	"F": 2267}
{"v": 1	"t": 956874	"P": 1554.25	"F": 2189}
{"v": 1	"t": 956895	"P": 1559.0	"F": 2123}
{"v": 1	"t": 956915	"P": 1554.75	"F": 2202}
{"v": 1	"t": 956935	"P": 1552.75	"F": 2254}
{"v": 1	"t": 956956	"P": 1552.25	"F": 2150}
{"v": 1	"t": 956976	"P": 1550.25	"F": 2280}
{"v": 1	"t": 956997	"P": 1550.0	"F": 2248}
{"v": 1	"t": 957017	"P": 1547.0	"F": 2137}
{"v": 1	"t": 957037	"P": 1548.5	"F": 2221}
{"v": 1	"t": 957058	"P": 1544.0	"F": 2328}
{"v": 1	"t": 957078	"P": 1537.75	"F": 2220}
{"v": 1	"t": 957098	"P": 1545.75	"F": 2244}
{"v": 1	"t": 957119	"P": 1544.25	"F": 2196}
{"v": 1	"t": 957139	"P": 1545.0	"F": 2191}
{"v": 1	"t": 957160	"P": 1552.75	"F": 2178}
{"v": 1	"t": 957180	"P": 1563.0	"F": 2040}
{"v": 1	"t": 957200	"P": 1579.25	"F": 2074}
{"v": 1	"t": 957221	"P": 1599.0	"F": 2109}
{"v": 1	"t": 957241	"P": 1630.75	"F": 2105}
{"v": 1	"t": 957261	"P": 1651.5	"F": 2123}
{"v": 1	"t": 957282	"P": 1665.75	"F": 2160}
{"v": 1	"t": 957302	"P": 1672.0	"F": 2215}
{"v": 1	"t": 957323	"P": 1674.5	"F": 2226}
{"v": 1	"t": 957343	"P": 1675.0	"F": 2178}
{"v": 1	"t": 957363	"P": 1683.0	"F": 2209}
{"v": 1	"t": 957384	"P": 1688.0	"F": 2209}
{"v": 1	"t": 957404	"P": 1683.0	"F": 2148}
{"v": 1	"t": 957424	"P": 1685.5	"F": 2235}
{"v": 1	"t": 957445	"P": 1692.75	"F": 2210}
{"v": 1	"t": 957465	"P": 1691.0	"F": 2201}
{"v": 1	"t": 957486	"P": 1689.25	"F": 2228	"C": 46.95	"D": 3135	"sn": 54091779688249	"file": "/data/device_log/data0000.out"}
{"v": 1	"t": 957506	"P": 1695.75	"F": 2101}
{"v": 1	"t": 957526	"P": 1698.0	"F": 2188}
{"v": 1	"t": 957547	"P": 1697.25	"F": 2158}
{"v": 1	"t": 957567	"P": 1699.0	"F": 2112}
{"v": 1	"t": 957587	"P": 1704.5	"F": 2224}
{"v": 1	"t": 957608	"P": 1705.25	"F": 2179}
{"v": 1	"t": 957628	"P": 1706.25	"F": 2137}
{"v": 1	"t": 957649	"P": 1705.25	"F": 2224}
{"v": 1	"t": 957669	"P": 1709.5	"F": 2225}
{"v": 1	"t": 957689	"P": 1703.5	"F": 2209}
{"v": 1	"t": 957710	"P": 1712.25	"F": 2154}
{"v": 1	"t": 957730	"P": 1709.75	"F": 2248}
{"v": 1	"t": 957750	"P": 1706.75	"F": 2250}
{"v": 1	"t": 957771	"P": 1709.25	"F": 2214}
{"v": 1	"t": 957791	"P": 1711.5	"F": 2257}
{"v": 1	"t": 957811	"P": 1706.25	"F": 2121}
{"v": 1	"t": 957832	"P": 1708.0	"F": 2204}
{"v": 1	"t": 957852	"P": 1710.75	"F": 2154}
{"v": 1	"t": 957873	"P": 1711.25	"F": 2192}
{"v": 1	"t": 957893	"P": 1707.0	"F": 2175}
{"v": 1	"t": 957913	"P": 1710.75	"F": 2183}
{"v": 1	"t": 957934	"P": 1713.75	"F": 2187}
{"v": 1	"t": 957954	"P": 1710.75	"F": 2124}
{"v": 1	"t": 957974	"P": 1705.0	"F": 2184}
{"v": 1	"t": 957995	"P": 1715.75	"F": 2254}
{"v": 1	"t": 958015	"P": 1713.5	"F": 2267}
{"v": 1	"t": 958036	"P": 1712.25	"F": 2102}
{"v": 1	"t": 958056	"P": 1714.5	"F": 2055}
{"v": 1	"t": 958076	"P": 1709.25	"F": 2073}
{"v": 1	"t": 958097	"P": 1708.75	"F": 2197}
{"v": 1	"t": 958117	"P": 1717.0	"F": 2155}
{"v": 1	"t": 958138	"P": 1708.5	"F": 2185}
{"v": 1	"t": 958158	"P": 1706.0	"F": 2107}
{"v": 1	"t": 958178	"P": 1712.75	"F": 2169}
{"v": 1	"t": 958199	"P": 1711.0	"F": 2229}
{"v": 1	"t": 958219	"P": 1708.5	"F": 2220}
{"v": 1	"t": 958239	"P": 1711.75	"F": 2133}
{"v": 1	"t": 958260	"P": 1714.0	"F": 2130}
{"v": 1	"t": 958280	"P": 1712.5	"F": 2214}
{"v": 1	"t": 958301	"P": 1706.75	"F": 2180}
{"v": 1	"t": 958321	"P": 1711.75	"F": 2099}
{"v": 1	"t": 958341	"P": 1710.75	"F": 2279}
{"v": 1	"t": 958362	"P": 1706.0	"F": 2233}
{"v": 1	"t": 958382	"P": 1710.25	"F": 2172}
{"v": 1	"t": 958402	"P": 1712.0	"F": 2179}
{"v": 1	"t": 958423	"P": 1709.75	"F": 2200}
{"v": 1	"t": 958443	"P": 1713.75	"F": 2265}
{"v": 1	"t": 958463	"P": 1718.25	"F": 2127}
{"v": 1	"t": 958484	"P": 1710.25	"F": 2205}
{"v": 1	"t": 958504	"P": 1713.75	"F": 2210	"C": 46.95	"D": 3135	"sn": 54091779688249	"file": "/data/device_log/data0000.out"}
{"v": 1	"t": 958525	"P": 1718.75	"F": 2251}
{"v": 1	"t": 958545	"P": 1716.25	"F": 2109}
{"v": 1	"t": 958565	"P": 1709.5	"F": 2170}
{"v": 1	"t": 958586	"P": 1710.25	"F": 2220}
{"v": 1	"t": 958606	"P": 1718.75	"F": 2159}
{"v": 1	"t": 958626	"P": 1710.75	"F": 2166}
{"v": 1	"t": 958647	"P": 1705.5	"F": 2177}
{"v": 1	"t": 958667	"P": 1708.0	"F": 2077}
{"v": 1	"t": 958688	"P": 1709.25	"F": 2129}
{"v": 1	"t": 958708	"P": 1702.75	"F": 2141}
{"v": 1	"t": 958728	"P": 1708.0	"F": 2189}
{"v": 1	"t": 958749	"P": 1703.25	"F": 2142}
{"v": 1	"t": 958769	"P": 1702.25	"F": 2065}
{"v": 1	"t": 958790	"P": 1700.0	"F": 2162}
{"v": 1	"t": 958810	"P": 1704.25	"F": 2260}
{"v": 1	"t": 958830	"P": 1699.75	"F": 2220}
{"v": 1	"t": 958851	"P": 1699.0	"F": 2254}
{"v": 1	"t": 958871	"P": 1700.5	"F": 2225}
{"v": 1	"t": 958891	"P": 1701.25	"F": 2240}
{"v": 1	"t": 958912	"P": 1699.0	"F": 2186}
{"v": 1	"t": 958932	"P": 1700.25	"F": 2207}
{"v": 1	"t": 958953	"P": 1703.5	"F": 2187}
{"v": 1	"t": 958973	"P": 1699.0	"F": 2274}
{"v": 1	"t": 958993	"P": 1698.75	"F": 2168}
{"v": 1	"t": 959014	"P": 1696.0	"F": 2102}
{"v": 1	"t": 959034	"P": 1696.0	"F": 2151}
{"v": 1	"t": 959054	"P": 1691.5	"F": 2135}
{"v": 1	"t": 959075	"P": 1700.75	"F": 2123}
{"v": 1	"t": 959095	"P": 1696.5	"F": 2209}
{"v": 1	"t": 959115	"P": 1686.5	"F": 2203}
{"v": 1	"t": 959136	"P": 1693.75	"F": 2243}
{"v": 1	"t": 959156	"P": 1691.25	"F": 2261}
{"v": 1	"t": 959177	"P": 1685.5	"F": 2209}
{"v": 1	"t": 959197	"P": 1679.75	"F": 2157}
{"v": 1	"t": 959217	"P": 1683.75	"F": 2102}
{"v": 1	"t": 959238	"P": 1684.5	"F": 2199}
{"v": 1	"t": 959258	"P": 1680.75	"F": 2198}
{"v": 1	"t": 959278	"P": 1682.5	"F": 2169}
{"v": 1	"t": 959299	"P": 1684.25	"F": 2140}
{"v": 1	"t": 959319	"P": 1677.25	"F": 2125}
{"v": 1	"t": 959340	"P": 1678.0	"F": 2155}
{"v": 1	"t": 959360	"P": 1680.0	"F": 2190}
{"v": 1	"t": 959380	"P": 1673.5	"F": 2206}
{"v": 1	"t": 959401	"P": 1672.25	"F": 2194}
{"v": 1	"t": 959421	"P": 1670.5	"F": 2206}
{"v": 1	"t": 959442	"P": 1653.75	"F": 2164}
{"v": 1	"t": 959462	"P": 1647.0	"F": 2267}
{"v": 1	"t": 959482	"P": 1649.25	"F": 2223}
{"v": 1	"t": 959503	"P": 1638.25	"F": 2271}
{"v": 1	"t": 959523	"P": 1627.5	"F": 2157	"C": 46.945	"D": 3135	"sn": 54091779688249	"file": "/data/device_log/data0000.out"}
{"v": 1	"t": 959543	"P": 1627.5	"F": 2092}
{"v": 1	"t": 959564	"P": 1623.5	"F": 2251}
{"v": 1	"t": 959584	"P": 1621.25	"F": 2173}
{"v": 1	"t": 959605	"P": 1622.75	"F": 2227}
{"v": 1	"t": 959625	"P": 1622.25	"F": 2261}
{"v": 1	"t": 959645	"P": 1621.5	"F": 2268}
{"v": 1	"t": 959666	"P": 1617.75	"F": 2267}
{"v": 1	"t": 959686	"P": 1625.25	"F": 2215}
{"v": 1	"t": 959706	"P": 1616.75	"F": 2139}
{"v": 1	"t": 959727	"P": 1617.0	"F": 2183}
{"v": 1	"t": 959747	"P": 1616.5	"F": 2139}
{"v": 1	"t": 959767	"P": 1614.0	"F": 2194}
{"v": 1	"t": 959788	"P": 1610.5	"F": 2207}
{"v": 1	"t": 959808	"P": 1599.75	"F": 2202}
{"v": 1	"t": 959829	"P": 1606.0	"F": 2073}
{"v": 1	"t": 959849	"P": 1603.25	"F": 2219}
{"v": 1	"t": 959869	"P": 1597.75	"F": 2148}
{"v": 1	"t": 959890	"P": 1600.25	"F": 2204}
{"v": 1	"t": 959910	"P": 1599.25	"F": 2160}
{"v": 1	"t": 959930	"P": 1598.75	"F": 2170}
{"v": 1	"t": 959951	"P": 1601.5	"F": 2191}
{"v": 1	"t": 959971	"P": 1606.0	"F": 2203}
{"v": 1	"t": 959992	"P": 1602.25	"F": 2155}
{"v": 1	"t": 960012	"P": 1604.75	"F": 2253}
{"v": 1	"t": 960033	"P": 1602.5	"F": 2213}
{"v": 1	"t": 960053	"P": 1605.0	"F": 2249}
{"v": 1	"t": 960074	"P": 1611.75	"F": 2194}
{"v": 1	"t": 960094	"P": 1609.5	"F": 2126}
{"v": 1	"t": 960114	"P": 1613.0	"F": 2198}
{"v": 1	"t": 960135	"P": 1622.75	"F": 2108}
{"v": 1	"t": 960155	"P": 1631.0	"F": 2043}
{"v": 1	"t": 960175	"P": 1639.25	"F": 2079}
{"v": 1	"t": 960196	"P": 1648.75	"F": 2193}
{"v": 1	"t": 960216	"P": 1658.25	"F": 2128}
{"v": 1	"t": 960237	"P": 1657.0	"F": 2216}
{"v": 1	"t": 960257	"P": 1660.0	"F": 2222}
{"v": 1	"t": 960277	"P": 1665.25	"F": 2169}
{"v": 1	"t": 960298	"P": 1670.25	"F": 2114}
{"v": 1	"t": 960318	"P": 1674.0	"F": 2078}
{"v": 1	"t": 960338	"P": 1679.5	"F": 2067}
{"v": 1	"t": 960359	"P": 1682.5	"F": 2167}
{"v": 1	"t": 960379	"P": 1686.0	"F": 2208}
{"v": 1	"t": 960399	"P": 1686.0	"F": 2116}
{"v": 1	"t": 960420	"P": 1695.0	"F": 2252}
{"v": 1	"t": 960440	"P": 1698.75	"F": 2265}
{"v": 1	"t": 960461	"P": 1693.75	"F": 2129}
{"v": 1	"t": 960481	"P": 1702.75	"F": 2153}
{"v": 1	"t": 960501	"P": 1701.75	"F": 2103}
{"v": 1	"t": 960522	"P": 1700.75	"F": 2203}
{"v": 1	"t": 960542	"P": 1707.25	"F": 2076	"C": 46.975	"D": 3135	"sn": 54091779688249	"file": "/data/device_log/data0000.out"}
{"v": 1	"t": 960562	"P": 1708.5	"F": 2235}
{"v": 1	"t": 960583	"P": 1703.75	"F": 2144}
{"v": 1	"t": 960603	"P": 1705.5	"F": 2163}
{"v": 1	"t": 960624	"P": 1712.0	"F": 2068}
{"v": 1	"t": 960644	"P": 1709.5	"F": 2209}
{"v": 1	"t": 960664	"P": 1706.75	"F": 2180}
{"v": 1	"t": 960685	"P": 1715.25	"F": 2074}
{"v": 1	"t": 960705	"P": 1704.5	"F": 2209}
{"v": 1	"t": 960726	"P": 1705.0	"F": 2152}
{"v": 1	"t": 960746	"P": 1709.0	"F": 2220}
{"v": 1	"t": 960766	"P": 1707.0	"F": 2211}
{"v": 1	"t": 960787	"P": 1708.25	"F": 2129}
{"v": 1	"t": 960807	"P": 1712.5	"F": 2185}
{"v": 1	"t": 960827	"P": 1712.5	"F": 2186}
{"v": 1	"t": 960848	"P": 1705.5	"F": 2214}
{"v": 1	"t": 960868	"P": 1709.5	"F": 2156}
{"v": 1	"t": 960888	"P": 1714.5	"F": 2255}
{"v": 1	"t": 960909	"P": 1717.5	"F": 2244}
{"v": 1	"t": 960929	"P": 1708.0	"F": 2159}
{"v": 1	"t": 960950	"P": 1717.75	"F": 2162}
{"v": 1	"t": 960970	"P": 1717.25	"F": 2144}
{"v": 1	"t": 960990	"P": 1716.25	"F": 2212}
{"v": 1	"t": 961011	"P": 1711.25	"F": 2293}
{"v": 1	"t": 961031	"P": 1716.5	"F": 2259}
{"v": 1	"t": 961051	"P": 1709.25	"F": 2201}
{"v": 1	"t": 961072	"P": 1710.75	"F": 2108}
{"v": 1	"t": 961092	"P": 1718.25	"F": 2153}
{"v": 1	"t": 961113	"P": 1711.75	"F": 2171}
{"v": 1	"t": 961133	"P": 1709.25	"F": 2121}
{"v": 1	"t": 961153	"P": 1717.0	"F": 2135}
{"v": 1	"t": 961174	"P": 1714.75	"F": 2225}
{"v": 1	"t": 961194	"P": 1713.25	"F": 2211}
{"v": 1	"t": 961215	"P": 1720.0	"F": 2096}
{"v": 1	"t": 961235	"P": 1723.5	"F": 2220}
{"v": 1	"t": 961255	"P": 1713.0	"F": 2178}
{"v": 1	"t": 961276	"P": 1717.25	"F": 2183}
{"v": 1	"t": 961296	"P": 1717.75	"F": 2101}
{"v": 1	"t": 961316	"P": 1716.25	"F": 2188}
{"v": 1	"t": 961337	"P": 1717.0	"F": 2212}
{"v": 1	"t": 961357	"P": 1717.0	"F": 2136}
{"v": 1	"t": 961378	"P": 1713.5	"F": 2231}
{"v": 1	"t": 961398	"P": 1712.5	"F": 2156}
{"v": 1	"t": 961418	"P": 1709.0	"F": 2198}
{"v": 1	"t": 961439	"P": 1715.25	"F": 2162}
{"v": 1	"t": 961459	"P": 1712.75	"F": 2064}
{"v": 1	"t": 961479	"P": 1710.75	"F": 2203}
{"v": 1	"t": 961500	"P": 1725.75	"F": 2115}
{"v": 1	"t": 961520	"P": 1718.5	"F": 2143}
{"v": 1	"t": 961541	"P": 1720.75	"F": 2259}
{"v": 1	"t": 961561	"P": 1716.25	"F": 2142	"C": 46.965	"D": 3135	"sn": 54091779688249	"file": "/data/device_log/data0000.out"}
{"v": 1	"t": 961581	"P": 1717.75	"F": 2199}
{"v": 1	"t": 961602	"P": 1713.5	"F": 2143}
{"v": 1	"t": 961622	"P": 1710.5	"F": 2152}
{"v": 1	"t": 961642	"P": 1716.25	"F": 2109}
{"v": 1	"t": 961663	"P": 1715.5	"F": 2271}
{"v": 1	"t": 961683	"P": 1703.75	"F": 2282}
{"v": 1	"t": 961704	"P": 1715.75	"F": 2171}
{"v": 1	"t": 961724	"P": 1713.75	"F": 2180}
{"v": 1	"t": 961744	"P": 1709.75	"F": 2153}
{"v": 1	"t": 961765	"P": 1711.0	"F": 2150}
{"v": 1	"t": 961785	"P": 1713.25	"F": 2124}
{"v": 1	"t": 961805	"P": 1709.5	"F": 2192}
{"v": 1	"t": 961826	"P": 1710.0	"F": 2202}
{"v": 1	"t": 961846	"P": 1708.0	"F": 2181}
{"v": 1	"t": 961867	"P": 1703.25	"F": 2205}
{"v": 1	"t": 961887	"P": 1705.5	"F": 2193}
{"v": 1	"t": 961907	"P": 1704.5	"F": 2073}
{"v": 1	"t": 961928	"P": 1703.5	"F": 2202}
{"v": 1	"t": 961948	"P": 1702.75	"F": 2198}
{"v": 1	"t": 961968	"P": 1703.0	"F": 2240}
{"v": 1	"t": 961989	"P": 1702.75	"F": 2220}
{"v": 1	"t": 962009	"P": 1703.0	"F": 2268}
{"v": 1	"t": 962030	"P": 1702.25	"F": 2182}
{"v": 1	"t": 962050	"P": 1704.0	"F": 2164}
{"v": 1	"t": 962070	"P": 1699.0	"F": 2278}
{"v": 1	"t": 962091	"P": 1699.0	"F": 2205}
{"v": 1	"t": 962111	"P": 1700.5	"F": 2248}
{"v": 1	"t": 962131	"P": 1699.5	"F": 2241}
{"v": 1	"t": 962152	"P": 1696.25	"F": 2247}
{"v": 1	"t": 962172	"P": 1700.75	"F": 2156}
{"v": 1	"t": 962192	"P": 1699.0	"F": 2163}
{"v": 1	"t": 962213	"P": 1693.0	"F": 2167}
{"v": 1	"t": 962233	"P": 1691.5	"F": 2236}
{"v": 1	"t": 962254	"P": 1696.75	"F": 2284}
{"v": 1	"t": 962274	"P": 1687.0	"F": 2242}
{"v": 1	"t": 962294	"P": 1683.5	"F": 2180}
{"v": 1	"t": 962315	"P": 1680.0	"F": 2147}
{"v": 1	"t": 962335	"P": 1675.0	"F": 2221}
{"v": 1	"t": 962356	"P": 1664.25	"F": 2151}
{"v": 1	"t": 962376	"P": 1672.5	"F": 2226}
{"v": 1	"t": 962396	"P": 1671.75	"F": 2185}
{"v": 1	"t": 962417	"P": 1668.75	"F": 2261}
{"v": 1	"t": 962437	"P": 1675.25	"F": 2168}
{"v": 1	"t": 962457	"P": 1676.25	"F": 2150}
{"v": 1	"t": 962478	"P": 1675.5	"F": 2148}
{"v": 1	"t": 962498	"P": 1670.25	"F": 2171}
{"v": 1	"t": 962518	"P": 1674.25	"F": 2117}
{"v": 1	"t": 962539	"P": 1669.25	"F": 2161}
{"v": 1	"t": 962559	"P": 1666.5	"F": 2241}
{"v": 1	"t": 962580	"P": 1664.75	"F": 2139	"C": 46.98	"D": 3135	"sn": 54091779688249	"file": "/data/device_log/data0000.out"}
{"v": 1	"t": 962600	"P": 1666.75	"F": 2165}
{"v": 1	"t": 962620	"P": 1664.5	"F": 2142}
{"v": 1	"t": 962641	"P": 1669.0	"F": 2156}
{"v": 1	"t": 962661	"P": 1672.25	"F": 2185}
{"v": 1	"t": 962681	"P": 1671.5	"F": 2207}
{"v": 1	"t": 962702	"P": 1666.75	"F": 2159}
{"v": 1	"t": 962722	"P": 1670.5	"F": 2081}
{"v": 1	"t": 962742	"P": 1667.5	"F": 2214}
{"v": 1	"t": 962763	"P": 1662.0	"F": 2126}
{"v": 1	"t": 962783	"P": 1659.5	"F": 2191}
{"v": 1	"t": 962804	"P": 1661.0	"F": 2182}
{"v": 1	"t": 962824	"P": 1657.5	"F": 2201}
{"v": 1	"t": 962844	"P": 1646.5	"F": 2198}
{"v": 1	"t": 962865	"P": 1653.0	"F": 2199}
{"v": 1	"t": 962885	"P": 1649.0	"F": 2161}
{"v": 1	"t": 962906	"P": 1644.5	"F": 2129}
{"v": 1	"t": 962926	"P": 1641.25	"F": 2192}
{"v": 1	"t": 962946	"P": 1626.25	"F": 2247}
{"v": 1	"t": 962967	"P": 1615.75	"F": 2124}
{"v": 1	"t": 962987	"P": 1615.0	"F": 2265}
{"v": 1	"t": 963007	"P": 1610.5	"F": 2198}
{"v": 1	"t": 963028	"P": 1603.25	"F": 2124}
{"v": 1	"t": 963048	"P": 1596.5	"F": 2292}
{"v": 1	"t": 963068	"P": 1600.75	"F": 2200}
{"v": 1	"t": 963089	"P": 1587.5	"F": 2208}
{"v": 1	"t": 963109	"P": 1583.5	"F": 2224}
{"v": 1	"t": 963130	"P": 1582.5	"F": 2077}
{"v": 1	"t": 963150	"P": 1582.75	"F": 2214}
{"v": 1	"t": 963170	"P": 1577.75	"F": 2151}
{"v": 1	"t": 963191	"P": 1572.25	"F": 2155}
{"v": 1	"t": 963211	"P": 1569.5	"F": 2185}
{"v": 1	"t": 963231	"P": 1564.0	"F": 2240}
{"v": 1	"t": 963252	"P": 1559.5	"F": 2217}
{"v": 1	"t": 963272	"P": 1557.5	"F": 2098}
{"v": 1	"t": 963293	"P": 1558.0	"F": 2232}
{"v": 1	"t": 963313	"P": 1548.25	"F": 2173}
{"v": 1	"t": 963333	"P": 1554.75	"F": 2202}
{"v": 1	"t": 963354	"P": 1546.0	"F": 2258}
{"v": 1	"t": 963374	"P": 1546.0	"F": 2196}
{"v": 1	"t": 963394	"P": 1534.5	"F": 2072}
{"v": 1	"t": 963415	"P": 1537.25	"F": 2053}
{"v": 1	"t": 963435	"P": 1530.25	"F": 2222}
{"v": 1	"t": 963456	"P": 1526.5	"F": 2185}
{"v": 1	"t": 963476	"P": 1526.75	"F": 2203}
{"v": 1	"t": 963496	"P": 1519.0	"F": 2200}
{"v": 1	"t": 963517	"P": 1512.5	"F": 2240}
{"v": 1	"t": 963537	"P": 1516.5	"F": 2249}
{"v": 1	"t": 963557	"P": 1516.5	"F": 2162}
{"v": 1	"t": 963578	"P": 1510.25	"F": 2131}
{"v": 1	"t": 963598	"P": 1514.75	"F": 2169	"C": 46.945	"D": 3135	"sn": 54091779688249	"file": "/data/device_log/data0000.out"}
{"v": 1	"t": 963619	"P": 1524.0	"F": 2187}
{"v": 1	"t": 963639	"P": 1527.25	"F": 2120}
{"v": 1	"t": 963660	"P": 1540.0	"F": 2180}
{"v": 1	"t": 963680	"P": 1562.0	"F": 2159}
{"v": 1	"t": 963700	"P": 1572.5	"F": 2117}
{"v": 1	"t": 963721	"P": 1588.0	"F": 2032}
{"v": 1	"t": 963741	"P": 1613.5	"F": 2060}
{"v": 1	"t": 963762	"P": 1628.0	"F": 2116}
{"v": 1	"t": 963782	"P": 1648.0	"F": 2182}
{"v": 1	"t": 963802	"P": 1664.0	"F": 2149}
{"v": 1	"t": 963823	"P": 1670.25	"F": 2144}
{"v": 1	"t": 963843	"P": 1668.25	"F": 2215}
{"v": 1	"t": 963864	"P": 1680.25	"F": 2135}
{"v": 1	"t": 963884	"P": 1680.75	"F": 2171}
{"v": 1	"t": 963904	"P": 1680.0	"F": 2197}
{"v": 1	"t": 963925	"P": 1681.5	"F": 2148}
{"v": 1	"t": 963945	"P": 1679.25	"F": 2167}
{"v": 1	"t": 963966	"P": 1683.0	"F": 2216}
{"v": 1	"t": 963986	"P": 1690.75	"F": 2231}
{"v": 1	"t": 964006	"P": 1687.5	"F": 2140}
{"v": 1	"t": 964027	"P": 1683.75	"F": 2217}
{"v": 1	"t": 964047	"P": 1688.25	"F": 2166}
{"v": 1	"t": 964067	"P": 1691.75	"F": 2252}
{"v": 1	"t": 964088	"P": 1692.0	"F": 2160}
{"v": 1	"t": 964108	"P": 1691.5	"F": 2230}
{"v": 1	"t": 964128	"P": 1696.25	"F": 2207}
{"v": 1	"t": 964149	"P": 1691.5	"F": 2210}
{"v": 1	"t": 964169	"P": 1692.0	"F": 2089}
{"v": 1	"t": 964190	"P": 1692.0	"F": 2140}
{"v": 1	"t": 964210	"P": 1699.5	"F": 2106}
{"v": 1	"t": 964230	"P": 1698.5	"F": 2190}
{"v": 1	"t": 964251	"P": 1695.5	"F": 2126}
{"v": 1	"t": 964271	"P": 1696.0	"F": 2223}
{"v": 1	"t": 964291	"P": 1697.0	"F": 2130}
{"v": 1	"t": 964312	"P": 1697.5	"F": 2104}
{"v": 1	"t": 964332	"P": 1696.25	"F": 2211}
{"v": 1	"t": 964352	"P": 1700.25	"F": 2126}
{"v": 1	"t": 964373	"P": 1701.0	"F": 2116}
{"v": 1	"t": 964393	"P": 1702.75	"F": 2106}
{"v": 1	"t": 964414	"P": 1705.25	"F": 2137}
{"v": 1	"t": 964434	"P": 1704.75	"F": 2121}
{"v": 1	"t": 964454	"P": 1705.75	"F": 2229}
{"v": 1	"t": 964475	"P": 1704.0	"F": 2218}
{"v": 1	"t": 964495	"P": 1701.25	"F": 2168}
{"v": 1	"t": 964516	"P": 1707.5	"F": 2024}
{"v": 1	"t": 964536	"P": 1708.75	"F": 2074}
{"v": 1	"t": 964557	"P": 1708.25	"F": 2128}
{"v": 1	"t": 964577	"P": 1708.75	"F": 2137}
{"v": 1	"t": 964597	"P": 1713.25	"F": 2179}
{"v": 1	"t": 964618	"P": 1711.0	"F": 2174	"C": 46.945	"D": 3135	"sn": 54091779688249	"file": "/data/device_log/data0000.out"}
{"v": 1	"t": 964638	"P": 1713.25	"F": 2173}
{"v": 1	"t": 964658	"P": 1715.0	"F": 2196}
{"v": 1	"t": 964679	"P": 1716.25	"F": 2146}
{"v": 1	"t": 964699	"P": 1711.5	"F": 2152}
{"v": 1	"t": 964720	"P": 1716.75	"F": 2197}
{"v": 1	"t": 964740	"P": 1724.25	"F": 2193}
{"v": 1	"t": 964760	"P": 1718.25	"F": 2265}
{"v": 1	"t": 964781	"P": 1718.25	"F": 2194}
{"v": 1	"t": 964801	"P": 1721.5	"F": 2167}
{"v": 1	"t": 964821	"P": 1718.75	"F": 2240}
{"v": 1	"t": 964842	"P": 1713.5	"F": 2181}
{"v": 1	"t": 964862	"P": 1721.5	"F": 2205}
{"v": 1	"t": 964883	"P": 1726.75	"F": 2128}
{"v": 1	"t": 964903	"P": 1723.25	"F": 2252}
{"v": 1	"t": 964923	"P": 1723.75	"F": 2146}
{"v": 1	"t": 964944	"P": 1721.75	"F": 2193}
{"v": 1	"t": 964964	"P": 1723.5	"F": 2148}
{"v": 1	"t": 964984	"P": 1717.5	"F": 2198}
{"v": 1	"t": 965005	"P": 1721.0	"F": 2205}
{"v": 1	"t": 965025	"P": 1722.75	"F": 2194}
{"v": 1	"t": 965046	"P": 1722.75	"F": 2183}
{"v": 1	"t": 965066	"P": 1727.75	"F": 2108}
{"v": 1	"t": 965086	"P": 1725.0	"F": 2099}
{"v": 1	"t": 965107	"P": 1723.25	"F": 2209}
{"v": 1	"t": 965127	"P": 1727.25	"F": 2123}
{"v": 1	"t": 965147	"P": 1727.75	"F": 2137}
{"v": 1	"t": 965168	"P": 1726.75	"F": 2122}
{"v": 1	"t": 965188	"P": 1727.75	"F": 2198}
{"v": 1	"t": 965209	"P": 1728.75	"F": 2212}
{"v": 1	"t": 965229	"P": 1729.75	"F": 2186}
{"v": 1	"t": 965249	"P": 1726.75	"F": 2176}
{"v": 1	"t": 965270	"P": 1729.5	"F": 2196}
{"v": 1	"t": 965290	"P": 1727.0	"F": 2128}
{"v": 1	"t": 965311	"P": 1731.0	"F": 2117}
{"v": 1	"t": 965331	"P": 1733.5	"F": 2055}
{"v": 1	"t": 965351	"P": 1735.75	"F": 2114}
{"v": 1	"t": 965372	"P": 1731.75	"F": 2101}
{"v": 1	"t": 965392	"P": 1732.75	"F": 2200}
{"v": 1	"t": 965412	"P": 1739.25	"F": 2148}
{"v": 1	"t": 965433	"P": 1735.75	"F": 2251}
{"v": 1	"t": 965453	"P": 1738.25	"F": 2173}
{"v": 1	"t": 965473	"P": 1739.25	"F": 2160}
{"v": 1	"t": 965494	"P": 1738.5	"F": 2183}
{"v": 1	"t": 965514	"P": 1736.5	"F": 2174}
{"v": 1	"t": 965535	"P": 1738.0	"F": 2186}
{"v": 1	"t": 965555	"P": 1737.75	"F": 2230}
{"v": 1	"t": 965575	"P": 1739.0	"F": 2101}
{"v": 1	"t": 965596	"P": 1736.5	"F": 2216}
{"v": 1	"t": 965616	"P": 1739.0	"F": 2193}
{"v": 1	"t": 965636	"P": 1740.25	"F": 2249	"C": 46.96	"D": 3135	"sn": 54091779688249	"file": "/data/device_log/data0000.out"}
{"v": 1	"t": 965657	"P": 1737.75	"F": 2099}
{"v": 1	"t": 965677	"P": 1739.5	"F": 2176}
{"v": 1	"t": 965698	"P": 1739.0	"F": 2161}
{"v": 1	"t": 965718	"P": 1737.0	"F": 2226}
{"v": 1	"t": 965738	"P": 1737.25	"F": 2140}
{"v": 1	"t": 965759	"P": 1738.75	"F": 2095}
{"v": 1	"t": 965779	"P": 1735.25	"F": 2163}
{"v": 1	"t": 965799	"P": 1731.0	"F": 2093}
{"v": 1	"t": 965820	"P": 1731.0	"F": 2293}
{"v": 1	"t": 965840	"P": 1731.5	"F": 2183}
{"v": 1	"t": 965861	"P": 1730.5	"F": 2168}
{"v": 1	"t": 965881	"P": 1733.25	"F": 2190}
{"v": 1	"t": 965901	"P": 1727.25	"F": 2201}
{"v": 1	"t": 965922	"P": 1725.25	"F": 2177}
{"v": 1	"t": 965942	"P": 1728.25	"F": 2202}
{"v": 1	"t": 965963	"P": 1729.75	"F": 2210}
{"v": 1	"t": 965983	"P": 1719.75	"F": 2213}
{"v": 1	"t": 966003	"P": 1718.0	"F": 2146}
{"v": 1	"t": 966024	"P": 1717.0	"F": 2228}
{"v": 1	"t": 966044	"P": 1714.5	"F": 2175}
{"v": 1	"t": 966064	"P": 1704.0	"F": 2201}
{"v": 1	"t": 966085	"P": 1703.5	"F": 2165}
{"v": 1	"t": 966105	"P": 1687.25	"F": 2257}
{"v": 1	"t": 966125	"P": 1673.0	"F": 2268}
{"v": 1	"t": 966146	"P": 1660.0	"F": 2306}
{"v": 1	"t": 966166	"P": 1658.5	"F": 2245}
{"v": 1	"t": 966187	"P": 1645.75	"F": 2162}
{"v": 1	"t": 966207	"P": 1640.75	"F": 2154}
{"v": 1	"t": 966227	"P": 1638.25	"F": 2185}
{"v": 1	"t": 966248	"P": 1626.0	"F": 2223}
{"v": 1	"t": 966268	"P": 1618.0	"F": 2152}
{"v": 1	"t": 966289	"P": 1619.0	"F": 2184}
{"v": 1	"t": 966309	"P": 1623.25	"F": 2153}
{"v": 1	"t": 966329	"P": 1622.25	"F": 2183}
{"v": 1	"t": 966350	"P": 1624.0	"F": 2166}
{"v": 1	"t": 966370	"P": 1620.75	"F": 2227}
{"v": 1	"t": 966390	"P": 1611.0	"F": 2169}
{"v": 1	"t": 966411	"P": 1610.75	"F": 2178}
{"v": 1	"t": 966431	"P": 1608.75	"F": 2218}
{"v": 1	"t": 966452	"P": 1596.25	"F": 2180}
{"v": 1	"t": 966472	"P": 1593.5	"F": 2225}
{"v": 1	"t": 966492	"P": 1590.0	"F": 2253}
{"v": 1	"t": 966513	"P": 1583.25	"F": 2193}
{"v": 1	"t": 966533	"P": 1573.75	"F": 2226}
{"v": 1	"t": 966554	"P": 1577.25	"F": 2190}
{"v": 1	"t": 966574	"P": 1569.75	"F": 2281}
{"v": 1	"t": 966594	"P": 1562.25	"F": 2133}
{"v": 1	"t": 966615	"P": 1562.0	"F": 2202}
{"v": 1	"t": 966635	"P": 1561.0	"F": 2199}
{"v": 1	"t": 966655	"P": 1555.0	"F": 2186	"C": 46.95	"D": 3135	"sn": 54091779688249	"file": "/data/device_log/data0000.out"}
{"v": 1	"t": 966676	"P": 1554.5	"F": 2194}
{"v": 1	"t": 966696	"P": 1549.75	"F": 2136}
{"v": 1	"t": 966716	"P": 1543.5	"F": 2221}
{"v": 1	"t": 966737	"P": 1536.25	"F": 2231}
{"v": 1	"t": 966757	"P": 1539.0	"F": 2211}
{"v": 1	"t": 966778	"P": 1532.5	"F": 2163}
{"v": 1	"t": 966798	"P": 1524.25	"F": 2072}
{"v": 1	"t": 966818	"P": 1530.25	"F": 2197}
{"v": 1	"t": 966839	"P": 1519.5	"F": 2155}
{"v": 1	"t": 966859	"P": 1515.0	"F": 2162}
{"v": 1	"t": 966879	"P": 1509.75	"F": 2200}
{"v": 1	"t": 966900	"P": 1514.5	"F": 2237}
{"v": 1	"t": 966920	"P": 1507.0	"F": 2197}
{"v": 1	"t": 966941	"P": 1504.5	"F": 2281}
{"v": 1	"t": 966961	"P": 1506.75	"F": 2212}
{"v": 1	"t": 966981	"P": 1501.75	"F": 2251}
{"v": 1	"t": 967002	"P": 1503.25	"F": 2273}
{"v": 1	"t": 967022	"P": 1504.75	"F": 2192}
{"v": 1	"t": 967043	"P": 1501.75	"F": 2210}
{"v": 1	"t": 967063	"P": 1510.0	"F": 2155}
{"v": 1	"t": 967084	"P": 1519.5	"F": 2133}
{"v": 1	"t": 967104	"P": 1517.25	"F": 2114}
{"v": 1	"t": 967124	"P": 1532.25	"F": 2166}
{"v": 1	"t": 967145	"P": 1559.0	"F": 2143}
{"v": 1	"t": 967165	"P": 1567.25	"F": 2042}
{"v": 1	"t": 967186	"P": 1592.75	"F": 2015}
{"v": 1	"t": 967206	"P": 1620.5	"F": 2106}
{"v": 1	"t": 967226	"P": 1646.5	"F": 2046}
{"v": 1	"t": 967247	"P": 1664.0	"F": 2063}
{"v": 1	"t": 967267	"P": 1674.5	"F": 2217}
{"v": 1	"t": 967287	"P": 1677.75	"F": 2169}
{"v": 1	"t": 967308	"P": 1686.0	"F": 2126}
{"v": 1	"t": 967328	"P": 1684.0	"F": 2186}
{"v": 1	"t": 967348	"P": 1696.25	"F": 2059}
{"v": 1	"t": 967369	"P": 1693.75	"F": 2163}
{"v": 1	"t": 967389	"P": 1696.5	"F": 2118}
{"v": 1	"t": 967410	"P": 1707.0	"F": 2118}
{"v": 1	"t": 967430	"P": 1709.75	"F": 2169}
{"v": 1	"t": 967450	"P": 1716.0	"F": 2191}
{"v": 1	"t": 967471	"P": 1715.25	"F": 2159}
{"v": 1	"t": 967491	"P": 1723.25	"F": 2186}
{"v": 1	"t": 967511	"P": 1727.25	"F": 2166}
{"v": 1	"t": 967532	"P": 1722.25	"F": 2141}
{"v": 1	"t": 967552	"P": 1726.75	"F": 2274}
{"v": 1	"t": 967572	"P": 1735.5	"F": 2229}
{"v": 1	"t": 967593	"P": 1729.75	"F": 2239}
{"v": 1	"t": 967613	"P": 1731.5	"F": 2215}
{"v": 1	"t": 967634	"P": 1737.0	"F": 2223}
{"v": 1	"t": 967654	"P": 1733.0	"F": 2176}
{"v": 1	"t": 967674	"P": 1729.0	"F": 2121	"C": 46.955	"D": 3135	"sn": 54091779688249	"file": "/data/device_log/data0000.out"}
{"v": 1	"t": 967695	"P": 1734.25	"F": 2233}
{"v": 1	"t": 967715	"P": 1733.25	"F": 2131}
{"v": 1	"t": 967736	"P": 1730.0	"F": 2190}
{"v": 1	"t": 967756	"P": 1740.75	"F": 2097}
{"v": 1	"t": 967776	"P": 1737.25	"F": 2091}
{"v": 1	"t": 967797	"P": 1735.0	"F": 2146}
{"v": 1	"t": 967817	"P": 1736.75	"F": 2217}
{"v": 1	"t": 967837	"P": 1738.5	"F": 2244}
{"v": 1	"t": 967858	"P": 1738.25	"F": 2185}
{"v": 1	"t": 967878	"P": 1735.75	"F": 2204}
{"v": 1	"t": 967898	"P": 1741.5	"F": 2240}
{"v": 1	"t": 967919	"P": 1739.5	"F": 2226}
{"v": 1	"t": 967939	"P": 1736.75	"F": 2226}
{"v": 1	"t": 967960	"P": 1730.5	"F": 2140}
{"v": 1	"t": 967980	"P": 1740.75	"F": 2169}
{"v": 1	"t": 968000	"P": 1731.75	"F": 2163}
{"v": 1	"t": 968021	"P": 1735.5	"F": 2246}
{"v": 1	"t": 968041	"P": 1747.5	"F": 2213}
{"v": 1	"t": 968061	"P": 1738.5	"F": 2250}
{"v": 1	"t": 968082	"P": 1741.0	"F": 2297}
{"v": 1	"t": 968102	"P": 1736.75	"F": 2241}
{"v": 1	"t": 968123	"P": 1743.75	"F": 2208}
{"v": 1	"t": 968143	"P": 1743.25	"F": 2170}
{"v": 1	"t": 968163	"P": 1737.0	"F": 2203}
{"v": 1	"t": 968184	"P": 1743.75	"F": 2168}
{"v": 1	"t": 968204	"P": 1741.5	"F": 2180}
{"v": 1	"t": 968224	"P": 1737.75	"F": 2286}
{"v": 1	"t": 968245	"P": 1740.25	"F": 2244}
{"v": 1	"t": 968265	"P": 1735.0	"F": 2187}
{"v": 1	"t": 968286	"P": 1734.25	"F": 2219}
{"v": 1	"t": 968306	"P": 1738.0	"F": 2250}
{"v": 1	"t": 968326	"P": 1734.25	"F": 2258}
{"v": 1	"t": 968347	"P": 1733.0	"F": 2215}
{"v": 1	"t": 968367	"P": 1732.5	"F": 2164}
{"v": 1	"t": 968388	"P": 1731.0	"F": 2228}
{"v": 1	"t": 968408	"P": 1720.0	"F": 2138}
{"v": 1	"t": 968428	"P": 1726.25	"F": 2199}
{"v": 1	"t": 968449	"P": 1728.75	"F": 2207}
{"v": 1	"t": 968469	"P": 1723.5	"F": 2214}
{"v": 1	"t": 968489	"P": 1719.5	"F": 2172}
{"v": 1	"t": 968510	"P": 1723.75	"F": 2257}
{"v": 1	"t": 968530	"P": 1721.0	"F": 2224}
{"v": 1	"t": 968550	"P": 1718.0	"F": 2173}
{"v": 1	"t": 968571	"P": 1717.0	"F": 2178}
{"v": 1	"t": 968591	"P": 1721.25	"F": 2072}
{"v": 1	"t": 968612	"P": 1716.0	"F": 2284}
{"v": 1	"t": 968632	"P": 1711.75	"F": 2249}
{"v": 1	"t": 968652	"P": 1713.5	"F": 2203}
{"v": 1	"t": 968673	"P": 1713.5	"F": 2107}
{"v": 1	"t": 968693	"P": 1711.5	"F": 2215	"C": 46.98	"D": 3135	"sn": 54091779688249	"file": "/data/device_log/data0000.out"}
{"v": 1	"t": 968713	"P": 1712.75	"F": 2257}
{"v": 1	"t": 968734	"P": 1709.0	"F": 2172}
{"v": 1	"t": 968754	"P": 1706.25	"F": 2201}
{"v": 1	"t": 968775	"P": 1711.0	"F": 2237}
{"v": 1	"t": 968795	"P": 1712.5	"F": 2125}
{"v": 1	"t": 968815	"P": 1708.0	"F": 2226}
{"v": 1	"t": 968836	"P": 1709.0	"F": 2057}
{"v": 1	"t": 968856	"P": 1709.0	"F": 2225}
{"v": 1	"t": 968876	"P": 1704.25	"F": 2192}
{"v": 1	"t": 968897	"P": 1702.5	"F": 2242}
{"v": 1	"t": 968917	"P": 1703.0	"F": 2227}
{"v": 1	"t": 968938	"P": 1708.0	"F": 2231}
{"v": 1	"t": 968958	"P": 1696.75	"F": 2196}
{"v": 1	"t": 968978	"P": 1699.75	"F": 2158}
{"v": 1	"t": 968999	"P": 1698.75	"F": 2239}
{"v": 1	"t": 969019	"P": 1696.5	"F": 2238}
{"v": 1	"t": 969039	"P": 1688.75	"F": 2204}
{"v": 1	"t": 969060	"P": 1695.25	"F": 2214}
{"v": 1	"t": 969080	"P": 1686.0	"F": 2172}
{"v": 1	"t": 969101	"P": 1686.0	"F": 2209}
{"v": 1	"t": 969121	"P": 1687.75	"F": 2248}
{"v": 1	"t": 969141	"P": 1686.25	"F": 2232}
{"v": 1	"t": 969162	"P": 1682.75	"F": 2190}
{"v": 1	"t": 969182	"P": 1682.0	"F": 2160}
{"v": 1	"t": 969202	"P": 1682.5	"F": 2272}
{"v": 1	"t": 969223	"P": 1675.0	"F": 2150}
{"v": 1	"t": 969243	"P": 1675.0	"F": 2133}
{"v": 1	"t": 969263	"P": 1672.75	"F": 2144}
{"v": 1	"t": 969284	"P": 1671.25	"F": 2162}
{"v": 1	"t": 969304	"P": 1665.75	"F": 2261}
{"v": 1	"t": 969325	"P": 1658.5	"F": 2217}
{"v": 1	"t": 969345	"P": 1649.0	"F": 2189}
{"v": 1	"t": 969365	"P": 1642.75	"F": 2155}
{"v": 1	"t": 969386	"P": 1633.25	"F": 2170}
{"v": 1	"t": 969406	"P": 1630.25	"F": 2245}
{"v": 1	"t": 969426	"P": 1616.0	"F": 2280}
{"v": 1	"t": 969447	"P": 1609.75	"F": 2219}
{"v": 1	"t": 969467	"P": 1607.25	"F": 2246}
{"v": 1	"t": 969488	"P": 1603.5	"F": 2204}
{"v": 1	"t": 969508	"P": 1597.75	"F": 2206}
{"v": 1	"t": 969528	"P": 1593.0	"F": 2236}
{"v": 1	"t": 969549	"P": 1594.25	"F": 2197}
{"v": 1	"t": 969569	"P": 1584.0	"F": 2228}
{"v": 1	"t": 969589	"P": 1578.0	"F": 2212}
{"v": 1	"t": 969610	"P": 1578.25	"F": 2278}
{"v": 1	"t": 969630	"P": 1562.75	"F": 2182}
{"v": 1	"t": 969651	"P": 1561.0	"F": 2145}
{"v": 1	"t": 969671	"P": 1555.25	"F": 2280}
{"v": 1	"t": 969691	"P": 1552.25	"F": 2179}
{"v": 1	"t": 969712	"P": 1537.25	"F": 2198	"C": 46.94	"D": 3135	"sn": 54091779688249	"file": "/data/device_log/data0000.out"}
{"v": 1	"t": 969732	"P": 1537.75	"F": 2201}
{"v": 1	"t": 969752	"P": 1536.25	"F": 2200}
{"v": 1	"t": 969773	"P": 1536.0	"F": 2180}
{"v": 1	"t": 969793	"P": 1520.75	"F": 2202}
{"v": 1	"t": 969813	"P": 1524.75	"F": 2241}
{"v": 1	"t": 969834	"P": 1522.0	"F": 2169}
{"v": 1	"t": 969854	"P": 1517.0	"F": 2213}
{"v": 1	"t": 969875	"P": 1514.75	"F": 2162}
{"v": 1	"t": 969895	"P": 1518.75	"F": 2191}
{"v": 1	"t": 969915	"P": 1517.5	"F": 2198}
{"v": 1	"t": 969936	"P": 1516.0	"F": 2180}
{"v": 1	"t": 969956	"P": 1516.5	"F": 2220}
{"v": 1	"t": 969976	"P": 1516.75	"F": 2155}
{"v": 1	"t": 969997	"P": 1516.75	"F": 2120}
{"v": 1	"t": 970017	"P": 1519.75	"F": 2114}
{"v": 1	"t": 970038	"P": 1521.25	"F": 2131}
{"v": 1	"t": 970058	"P": 1521.75	"F": 2081}
{"v": 1	"t": 970078	"P": 1530.75	"F": 2203}
{"v": 1	"t": 970099	"P": 1541.5	"F": 2208}
{"v": 1	"t": 970119	"P": 1546.25	"F": 2168}
{"v": 1	"t": 970139	"P": 1556.0	"F": 2091}
{"v": 1	"t": 970160	"P": 1569.0	"F": 2222}
{"v": 1	"t": 970180	"P": 1576.25	"F": 2189}
{"v": 1	"t": 970201	"P": 1589.75	"F": 2200}
{"v": 1	"t": 970221	"P": 1612.0	"F": 2093}
{"v": 1	"t": 970241	"P": 1613.25	"F": 2171}
{"v": 1	"t": 970262	"P": 1620.75	"F": 2103}
{"v": 1	"t": 970282	"P": 1629.0	"F": 2194}
{"v": 1	"t": 970302	"P": 1644.0	"F": 2156}
{"v": 1	"t": 970323	"P": 1649.5	"F": 2086}
{"v": 1	"t": 970343	"P": 1652.0	"F": 2080}
{"v": 1	"t": 970363	"P": 1652.0	"F": 2183}
{"v": 1	"t": 970384	"P": 1651.0	"F": 2203}
{"v": 1	"t": 970404	"P": 1643.75	"F": 2228}
{"v": 1	"t": 970425	"P": 1647.5	"F": 2163}
{"v": 1	"t": 970445	"P": 1649.5	"F": 2155}
{"v": 1	"t": 970465	"P": 1654.5	"F": 2189}
{"v": 1	"t": 970486	"P": 1659.75	"F": 2052}
{"v": 1	"t": 970506	"P": 1676.25	"F": 2109}
{"v": 1	"t": 970527	"P": 1671.25	"F": 2122}
{"v": 1	"t": 970547	"P": 1673.5	"F": 2151}
{"v": 1	"t": 970567	"P": 1683.0	"F": 2158}
{"v": 1	"t": 970588	"P": 1680.5	"F": 2218}
{"v": 1	"t": 970608	"P": 1688.0	"F": 2170}
{"v": 1	"t": 970629	"P": 1694.25	"F": 2163}
{"v": 1	"t": 970649	"P": 1692.5	"F": 2176}
{"v": 1	"t": 970670	"P": 1692.25	"F": 2218}
{"v": 1	"t": 970690	"P": 1700.75	"F": 2169}
{"v": 1	"t": 970710	"P": 1701.0	"F": 2125}
{"v": 1	"t": 970731	"P": 1705.25	"F": 2184	"C": 46.955	"D": 3135	"sn": 54091779688249	"file": "/data/device_log/data0000.out"}
{"v": 1	"t": 970751	"P": 1713.25	"F": 2180}
{"v": 1	"t": 970771	"P": 1711.25	"F": 2158}
{"v": 1	"t": 970792	"P": 1710.5	"F": 2104}
{"v": 1	"t": 970812	"P": 1720.25	"F": 2190}
{"v": 1	"t": 970833	"P": 1717.75	"F": 2239}
{"v": 1	"t": 970853	"P": 1715.25	"F": 2133}
{"v": 1	"t": 970873	"P": 1719.75	"F": 2216}
{"v": 1	"t": 970894	"P": 1720.5	"F": 2164}
{"v": 1	"t": 970914	"P": 1719.25	"F": 2087}
{"v": 1	"t": 970934	"P": 1717.75	"F": 2140}
{"v": 1	"t": 970955	"P": 1725.5	"F": 2193}
{"v": 1	"t": 970975	"P": 1718.25	"F": 2181}
{"v": 1	"t": 970995	"P": 1721.0	"F": 2168}
{"v": 1	"t": 971016	"P": 1719.5	"F": 2084}
{"v": 1	"t": 971036	"P": 1718.5	"F": 2142}
{"v": 1	"t": 971057	"P": 1709.25	"F": 2174}
{"v": 1	"t": 971077	"P": 1718.0	"F": 2172}
{"v": 1	"t": 971097	"P": 1719.5	"F": 2252}
{"v": 1	"t": 971118	"P": 1715.5	"F": 2167}
{"v": 1	"t": 971138	"P": 1713.75	"F": 2211}
{"v": 1	"t": 971159	"P": 1717.25	"F": 2120}
{"v": 1	"t": 971179	"P": 1719.0	"F": 2113}
{"v": 1	"t": 971199	"P": 1715.5	"F": 2164}
{"v": 1	"t": 971220	"P": 1721.75	"F": 2109}
{"v": 1	"t": 971240	"P": 1717.25	"F": 2155}
{"v": 1	"t": 971260	"P": 1719.5	"F": 2106}
{"v": 1	"t": 971281	"P": 1718.25	"F": 2215}
{"v": 1	"t": 971301	"P": 1721.5	"F": 2237}
{"v": 1	"t": 971322	"P": 1720.5	"F": 2221}
{"v": 1	"t": 971342	"P": 1720.0	"F": 2129}
{"v": 1	"t": 971362	"P": 1718.25	"F": 2125}
{"v": 1	"t": 971383	"P": 1718.0	"F": 2185}
{"v": 1	"t": 971403	"P": 1712.0	"F": 2193}
{"v": 1	"t": 971423	"P": 1719.25	"F": 2202}
{"v": 1	"t": 971444	"P": 1714.0	"F": 2167}
{"v": 1	"t": 971464	"P": 1712.0	"F": 2190}
{"v": 1	"t": 971484	"P": 1714.0	"F": 2123}
{"v": 1	"t": 971505	"P": 1714.0	"F": 2074}
{"v": 1	"t": 971525	"P": 1712.75	"F": 2121}
{"v": 1	"t": 971546	"P": 1712.5	"F": 2201}
{"v": 1	"t": 971566	"P": 1717.5	"F": 2192}
{"v": 1	"t": 971586	"P": 1716.75	"F": 2159}
{"v": 1	"t": 971607	"P": 1714.75	"F": 2209}
{"v": 1	"t": 971627	"P": 1712.0	"F": 2116}
{"v": 1	"t": 971647	"P": 1714.5	"F": 2254}
{"v": 1	"t": 971668	"P": 1715.0	"F": 2201}
{"v": 1	"t": 971688	"P": 1711.25	"F": 2133}
{"v": 1	"t": 971708	"P": 1715.0	"F": 2158}
{"v": 1	"t": 971729	"P": 1708.5	"F": 2217}
{"v": 1	"t": 971749	"P": 1711.25	"F": 2177	"C": 46.94	"D": 3135	"sn": 54091779688249	"file": "/data/device_log/data0000.out"}
{"v": 1	"t": 971770	"P": 1708.75	"F": 2147}
{"v": 1	"t": 971790	"P": 1714.5	"F": 2233}
{"v": 1	"t": 971810	"P": 1710.0	"F": 2208}
{"v": 1	"t": 971831	"P": 1702.75	"F": 2221}
{"v": 1	"t": 971851	"P": 1712.25	"F": 2125}
{"v": 1	"t": 971871	"P": 1701.25	"F": 2185}
{"v": 1	"t": 971892	"P": 1702.25	"F": 2215}
{"v": 1	"t": 971912	"P": 1702.0	"F": 2154}
{"v": 1	"t": 971933	"P": 1703.75	"F": 2101}
{"v": 1	"t": 971953	"P": 1701.25	"F": 2172}
{"v": 1	"t": 971973	"P": 1696.5	"F": 2141}
{"v": 1	"t": 971994	"P": 1701.5	"F": 2217}
{"v": 1	"t": 972014	"P": 1693.25	"F": 2172}
{"v": 1	"t": 972034	"P": 1692.25	"F": 2191}
{"v": 1	"t": 972055	"P": 1694.5	"F": 2231}
{"v": 1	"t": 972075	"P": 1689.75	"F": 2198}
{"v": 1	"t": 972096	"P": 1684.25	"F": 2209}
{"v": 1	"t": 972116	"P": 1685.5	"F": 2271}
{"v": 1	"t": 972136	"P": 1667.0	"F": 2242}
{"v": 1	"t": 972157	"P": 1652.5	"F": 2232}
{"v": 1	"t": 972177	"P": 1645.5	"F": 2266}
{"v": 1	"t": 972197	"P": 1635.0	"F": 2253}
{"v": 1	"t": 972218	"P": 1623.0	"F": 2161}
{"v": 1	"t": 972238	"P": 1623.25	"F": 2212}
{"v": 1	"t": 972259	"P": 1621.5	"F": 2140}
{"v": 1	"t": 972279	"P": 1613.75	"F": 2127}
{"v": 1	"t": 972299	"P": 1603.5	"F": 2183}
{"v": 1	"t": 972320	"P": 1607.75	"F": 2210}
{"v": 1	"t": 972340	"P": 1597.5	"F": 2119}
{"v": 1	"t": 972361	"P": 1591.5	"F": 2217}
{"v": 1	"t": 972381	"P": 1591.5	"F": 2220}
{"v": 1	"t": 972401	"P": 1585.0	"F": 2149}
{"v": 1	"t": 972422	"P": 1580.75	"F": 2204}
{"v": 1	"t": 972442	"P": 1577.5	"F": 2229}
{"v": 1	"t": 972463	"P": 1576.75	"F": 2252}
{"v": 1	"t": 972483	"P": 1568.0	"F": 2217}
{"v": 1	"t": 972503	"P": 1561.75	"F": 2171}
{"v": 1	"t": 972524	"P": 1565.0	"F": 2202}
{"v": 1	"t": 972544	"P": 1559.0	"F": 2212}
{"v": 1	"t": 972564	"P": 1550.5	"F": 2192}
{"v": 1	"t": 972585	"P": 1554.0	"F": 2243}
{"v": 1	"t": 972605	"P": 1547.75	"F": 2222}
{"v": 1	"t": 972625	"P": 1543.75	"F": 2233}
{"v": 1	"t": 972646	"P": 1540.5	"F": 2177}
{"v": 1	"t": 972666	"P": 1543.5	"F": 2182}
{"v": 1	"t": 972686	"P": 1539.0	"F": 2231}
{"v": 1	"t": 972706	"P": 1536.5	"F": 2191}
{"v": 1	"t": 972727	"P": 1530.5	"F": 2196}
{"v": 1	"t": 972747	"P": 1533.25	"F": 2152}
{"v": 1	"t": 972767	"P": 1531.0	"F": 2108	"C": 46.955	"D": 3135	"sn": 54091779688249	"file": "/data/device_log/data0000.out"}
{"v": 1	"t": 972788	"P": 1529.75	"F": 2113}
{"v": 1	"t": 972808	"P": 1528.25	"F": 2232}
{"v": 1	"t": 972828	"P": 1536.0	"F": 2099}
{"v": 1	"t": 972849	"P": 1540.0	"F": 2130}
{"v": 1	"t": 972869	"P": 1535.0	"F": 2227}
{"v": 1	"t": 972889	"P": 1532.5	"F": 2165}
{"v": 1	"t": 972909	"P": 1539.5	"F": 2119}
{"v": 1	"t": 972930	"P": 1543.0	"F": 2198}
{"v": 1	"t": 972950	"P": 1547.5	"F": 2213}
{"v": 1	"t": 972970	"P": 1545.75	"F": 2095}
{"v": 1	"t": 972991	"P": 1549.5	"F": 2203}
{"v": 1	"t": 973011	"P": 1556.0	"F": 2139}
{"v": 1	"t": 973031	"P": 1560.25	"F": 2078}
{"v": 1	"t": 973052	"P": 1568.25	"F": 2156}
{"v": 1	"t": 973072	"P": 1584.25	"F": 2066}
{"v": 1	"t": 973092	"P": 1598.75	"F": 2176}
{"v": 1	"t": 973113	"P": 1611.25	"F": 2186}
{"v": 1	"t": 973133	"P": 1629.75	"F": 2203}
{"v": 1	"t": 973153	"P": 1638.75	"F": 2146}
{"v": 1	"t": 973174	"P": 1659.0	"F": 2118}
{"v": 1	"t": 973194	"P": 1673.0	"F": 2203}
{"v": 1	"t": 973214	"P": 1671.0	"F": 2210}
{"v": 1	"t": 973235	"P": 1677.0	"F": 2159}
{"v": 1	"t": 973255	"P": 1684.75	"F": 2151}
{"v": 1	"t": 973275	"P": 1684.75	"F": 2167}
{"v": 1	"t": 973295	"P": 1693.0	"F": 2078}
{"v": 1	"t": 973316	"P": 1698.25	"F": 2032}
{"v": 1	"t": 973336	"P": 1702.5	"F": 2206}
{"v": 1	"t": 973356	"P": 1700.0	"F": 2136}
{"v": 1	"t": 973377	"P": 1701.0	"F": 2087}
{"v": 1	"t": 973397	"P": 1708.75	"F": 2170}
{"v": 1	"t": 973417	"P": 1713.5	"F": 2150}
{"v": 1	"t": 973438	"P": 1714.25	"F": 2104}
{"v": 1	"t": 973458	"P": 1709.5	"F": 2160}
{"v": 1	"t": 973478	"P": 1711.5	"F": 2178}
{"v": 1	"t": 973498	"P": 1722.5	"F": 2158}
{"v": 1	"t": 973519	"P": 1725.0	"F": 2172}
{"v": 1	"t": 973539	"P": 1722.5	"F": 2135}
{"v": 1	"t": 973559	"P": 1720.75	"F": 2168}
{"v": 1	"t": 973580	"P": 1730.25	"F": 2165}
{"v": 1	"t": 973600	"P": 1727.75	"F": 2207}
{"v": 1	"t": 973621	"P": 1727.75	"F": 2224}
{"v": 1	"t": 973641	"P": 1727.25	"F": 2145}
{"v": 1	"t": 973661	"P": 1733.25	"F": 2227}
{"v": 1	"t": 973682	"P": 1730.0	"F": 2131}
{"v": 1	"t": 973702	"P": 1733.25	"F": 2221}
{"v": 1	"t": 973722	"P": 1735.25	"F": 2138}
{"v": 1	"t": 973742	"P": 1730.5	"F": 2201}
{"v": 1	"t": 973763	"P": 1737.0	"F": 2096}
{"v": 1	"t": 973783	"P": 1733.5	"F": 2205	"C": 46.93	"D": 3135	"sn": 54091779688249	"file": "/data/device_log/data0000.out"}
{"v": 1	"t": 973803	"P": 1741.0	"F": 2213}
{"v": 1	"t": 973824	"P": 1735.0	"F": 2154}
{"v": 1	"t": 973844	"P": 1735.0	"F": 2199}
{"v": 1	"t": 973864	"P": 1732.0	"F": 2188}
{"v": 1	"t": 973885	"P": 1737.75	"F": 2265}
{"v": 1	"t": 973905	"P": 1738.0	"F": 2145}
{"v": 1	"t": 973925	"P": 1734.5	"F": 2185}
{"v": 1	"t": 973946	"P": 1734.25	"F": 2187}
{"v": 1	"t": 973966	"P": 1740.75	"F": 2208}
{"v": 1	"t": 973986	"P": 1740.75	"F": 2155}
{"v": 1	"t": 974006	"P": 1738.75	"F": 2098}
{"v": 1	"t": 974027	"P": 1734.75	"F": 2097}
{"v": 1	"t": 974047	"P": 1735.75	"F": 2186}
{"v": 1	"t": 974067	"P": 1735.5	"F": 2246}
{"v": 1	"t": 974088	"P": 1732.5	"F": 2153}
{"v": 1	"t": 974108	"P": 1726.5	"F": 2186}
{"v": 1	"t": 974128	"P": 1734.75	"F": 2186}
{"v": 1	"t": 974149	"P": 1732.5	"F": 2206}
{"v": 1	"t": 974169	"P": 1730.0	"F": 2248}
{"v": 1	"t": 974190	"P": 1732.25	"F": 2225}
{"v": 1	"t": 974210	"P": 1722.75	"F": 2115}
{"v": 1	"t": 974231	"P": 1730.75	"F": 2209}
{"v": 1	"t": 974251	"P": 1725.0	"F": 2178}
{"v": 1	"t": 974272	"P": 1724.25	"F": 2171}
{"v": 1	"t": 974292	"P": 1724.25	"F": 2091}
{"v": 1	"t": 974313	"P": 1722.5	"F": 2038}
{"v": 1	"t": 974333	"P": 1720.0	"F": 2216}
{"v": 1	"t": 974354	"P": 1719.75	"F": 2171}
{"v": 1	"t": 974374	"P": 1715.0	"F": 2196}
{"v": 1	"t": 974394	"P": 1710.5	"F": 2186}
{"v": 1	"t": 974414	"P": 1711.5	"F": 2151}
{"v": 1	"t": 974435	"P": 1714.5	"F": 2156}
{"v": 1	"t": 974455	"P": 1708.0	"F": 2156}
{"v": 1	"t": 974475	"P": 1705.75	"F": 2123}
{"v": 1	"t": 974496	"P": 1705.25	"F": 2228}
{"v": 1	"t": 974516	"P": 1709.75	"F": 2200}
{"v": 1	"t": 974536	"P": 1707.0	"F": 2131}
{"v": 1	"t": 974557	"P": 1702.75	"F": 2195}
{"v": 1	"t": 974577	"P": 1699.25	"F": 2149}
{"v": 1	"t": 974597	"P": 1706.25	"F": 2141}
{"v": 1	"t": 974617	"P": 1699.0	"F": 2258}
{"v": 1	"t": 974638	"P": 1701.5	"F": 2229}
{"v": 1	"t": 974658	"P": 1692.0	"F": 2148}
{"v": 1	"t": 974678	"P": 1695.75	"F": 2141}
{"v": 1	"t": 974699	"P": 1693.0	"F": 2188}
{"v": 1	"t": 974719	"P": 1687.25	"F": 2225}
{"v": 1	"t": 974739	"P": 1677.0	"F": 2135}
{"v": 1	"t": 974760	"P": 1666.75	"F": 2166}
{"v": 1	"t": 974780	"P": 1658.0	"F": 2276}
{"v": 1	"t": 974800	"P": 1649.75	"F": 2242	"C": 46.935	"D": 3135	"sn": 54091779688249	"file": "/data/device_log/data0000.out"}
{"v": 1	"t": 974821	"P": 1641.0	"F": 2159}
{"v": 1	"t": 974841	"P": 1643.0	"F": 2177}
{"v": 1	"t": 974861	"P": 1629.25	"F": 2178}
{"v": 1	"t": 974882	"P": 1613.5	"F": 2148}
{"v": 1	"t": 974902	"P": 1616.5	"F": 2192}
{"v": 1	"t": 974923	"P": 1609.75	"F": 2139}
{"v": 1	"t": 974943	"P": 1601.0	"F": 2140}
{"v": 1	"t": 974963	"P": 1596.0	"F": 2118}
{"v": 1	"t": 974984	"P": 1592.0	"F": 2241}
{"v": 1	"t": 975004	"P": 1587.5	"F": 2236}
{"v": 1	"t": 975024	"P": 1581.25	"F": 2169}
{"v": 1	"t": 975044	"P": 1576.5	"F": 2339}
{"v": 1	"t": 975065	"P": 1577.5	"F": 2207}
{"v": 1	"t": 975085	"P": 1565.5	"F": 2216}
{"v": 1	"t": 975105	"P": 1562.75	"F": 2182}
{"v": 1	"t": 975126	"P": 1562.0	"F": 2238}
{"v": 1	"t": 975146	"P": 1563.5	"F": 2232}
{"v": 1	"t": 975166	"P": 1557.0	"F": 2214}
{"v": 1	"t": 975187	"P": 1549.75	"F": 2181}
{"v": 1	"t": 975207	"P": 1549.0	"F": 2225}
{"v": 1	"t": 975227	"P": 1551.0	"F": 2227}
{"v": 1	"t": 975248	"P": 1547.25	"F": 2194}
{"v": 1	"t": 975268	"P": 1538.75	"F": 2229}
{"v": 1	"t": 975288	"P": 1541.5	"F": 2088}
{"v": 1	"t": 975308	"P": 1540.0	"F": 2134}
{"v": 1	"t": 975329	"P": 1538.0	"F": 2139}
{"v": 1	"t": 975349	"P": 1535.5	"F": 2238}
{"v": 1	"t": 975369	"P": 1541.25	"F": 2142}
{"v": 1	"t": 975390	"P": 1542.5	"F": 2199}
{"v": 1	"t": 975410	"P": 1540.75	"F": 2209}
{"v": 1	"t": 975431	"P": 1540.0	"F": 2156}
{"v": 1	"t": 975451	"P": 1544.0	"F": 2172}
{"v": 1	"t": 975471	"P": 1545.25	"F": 2164}
{"v": 1	"t": 975492	"P": 1543.25	"F": 2079}
{"v": 1	"t": 975512	"P": 1547.25	"F": 2144}
{"v": 1	"t": 975532	"P": 1559.25	"F": 2148}
{"v": 1	"t": 975553	"P": 1558.5	"F": 2201}
{"v": 1	"t": 975573	"P": 1554.25	"F": 2186}
{"v": 1	"t": 975593	"P": 1556.5	"F": 2160}
{"v": 1	"t": 975613	"P": 1565.5	"F": 2206}
{"v": 1	"t": 975634	"P": 1565.25	"F": 2120}
{"v": 1	"t": 975654	"P": 1564.75	"F": 2139}
{"v": 1	"t": 975674	"P": 1567.0	"F": 2073}
{"v": 1	"t": 975695	"P": 1580.5	"F": 2179}
{"v": 1	"t": 975715	"P": 1579.5	"F": 2182}
{"v": 1	"t": 975735	"P": 1587.25	"F": 2263}
{"v": 1	"t": 975756	"P": 1598.0	"F": 2069}
{"v": 1	"t": 975776	"P": 1610.5	"F": 2071}
{"v": 1	"t": 975796	"P": 1625.25	"F": 2183}
{"v": 1	"t": 975817	"P": 1639.25	"F": 2146	"C": 46.96	"D": 3135	"sn": 54091779688249	"file": "/data/device_log/data0000.out"}
{"v": 1	"t": 975837	"P": 1655.5	"F": 2061}
{"v": 1	"t": 975857	"P": 1667.25	"F": 2183}
{"v": 1	"t": 975877	"P": 1674.5	"F": 2184}
{"v": 1	"t": 975898	"P": 1676.5	"F": 2122}
{"v": 1	"t": 975918	"P": 1687.5	"F": 2191}
{"v": 1	"t": 975938	"P": 1692.5	"F": 2210}
{"v": 1	"t": 975959	"P": 1699.25	"F": 2089}
{"v": 1	"t": 975979	"P": 1700.75	"F": 2201}
{"v": 1	"t": 976000	"P": 1702.75	"F": 2223}
{"v": 1	"t": 976020	"P": 1710.75	"F": 2164}
{"v": 1	"t": 976040	"P": 1711.0	"F": 2083}
{"v": 1	"t": 976061	"P": 1712.75	"F": 2163}
{"v": 1	"t": 976081	"P": 1722.5	"F": 2151}
{"v": 1	"t": 976101	"P": 1717.75	"F": 2253}
{"v": 1	"t": 976122	"P": 1721.0	"F": 2203}
{"v": 1	"t": 976142	"P": 1725.5	"F": 2157}
{"v": 1	"t": 976162	"P": 1729.0	"F": 2209}
{"v": 1	"t": 976183	"P": 1725.25	"F": 2174}
{"v": 1	"t": 976203	"P": 1725.0	"F": 2205}
{"v": 1	"t": 976223	"P": 1726.75	"F": 2185}
{"v": 1	"t": 976243	"P": 1732.75	"F": 2227}
{"v": 1	"t": 976264	"P": 1726.5	"F": 2079}
{"v": 1	"t": 976284	"P": 1727.5	"F": 2085}
{"v": 1	"t": 976304	"P": 1725.75	"F": 2163}
{"v": 1	"t": 976325	"P": 1730.0	"F": 2139}
{"v": 1	"t": 976345	"P": 1724.75	"F": 2174}
{"v": 1	"t": 976365	"P": 1720.75	"F": 2114}
{"v": 1	"t": 976386	"P": 1723.0	"F": 2209}
{"v": 1	"t": 976406	"P": 1725.25	"F": 2211}
{"v": 1	"t": 976426	"P": 1726.25	"F": 2200}
{"v": 1	"t": 976447	"P": 1720.5	"F": 2141}
{"v": 1	"t": 976467	"P": 1720.75	"F": 2130}
{"v": 1	"t": 976487	"P": 1723.75	"F": 2188}
{"v": 1	"t": 976507	"P": 1719.75	"F": 2194}
{"v": 1	"t": 976528	"P": 1718.0	"F": 2206}
{"v": 1	"t": 976548	"P": 1716.5	"F": 2135}
{"v": 1	"t": 976569	"P": 1721.75	"F": 2191}
{"v": 1	"t": 976589	"P": 1717.25	"F": 2134}
{"v": 1	"t": 976609	"P": 1719.5	"F": 2190}
{"v": 1	"t": 976630	"P": 1722.75	"F": 2273}
{"v": 1	"t": 976650	"P": 1717.0	"F": 2217}
{"v": 1	"t": 976670	"P": 1720.0	"F": 2216}
{"v": 1	"t": 976691	"P": 1719.75	"F": 2196}
{"v": 1	"t": 976711	"P": 1723.75	"F": 2177}
{"v": 1	"t": 976731	"P": 1719.75	"F": 2123}
{"v": 1	"t": 976752	"P": 1717.5	"F": 2203}
{"v": 1	"t": 976772	"P": 1711.5	"F": 2132}
{"v": 1	"t": 976792	"P": 1713.75	"F": 2153}
{"v": 1	"t": 976813	"P": 1712.5	"F": 2198}
{"v": 1	"t": 976833	"P": 1707.25	"F": 2212	"C": 46.965	"D": 3135	"sn": 54091779688249	"file": "/data/device_log/data0000.out"}
{"v": 1	"t": 976853	"P": 1706.25	"F": 2248}
{"v": 1	"t": 976874	"P": 1709.25	"F": 2195}
{"v": 1	"t": 976894	"P": 1702.5	"F": 2159}
{"v": 1	"t": 976914	"P": 1698.5	"F": 2126}
{"v": 1	"t": 976934	"P": 1702.0	"F": 2284}
{"v": 1	"t": 976955	"P": 1705.25	"F": 2172}
{"v": 1	"t": 976975	"P": 1701.25	"F": 2174}
{"v": 1	"t": 976995	"P": 1699.75	"F": 2204}
{"v": 1	"t": 977016	"P": 1701.0	"F": 2216}
{"v": 1	"t": 977036	"P": 1703.25	"F": 2233}
{"v": 1	"t": 977056	"P": 1699.75	"F": 2112}
{"v": 1	"t": 977077	"P": 1700.25	"F": 2132}
{"v": 1	"t": 977097	"P": 1704.25	"F": 2189}
{"v": 1	"t": 977117	"P": 1707.75	"F": 2216}
{"v": 1	"t": 977138	"P": 1707.5	"F": 2105}
{"v": 1	"t": 977158	"P": 1702.5	"F": 2160}
{"v": 1	"t": 977178	"P": 1706.75	"F": 2203}
{"v": 1	"t": 977199	"P": 1701.25	"F": 2166}
{"v": 1	"t": 977219	"P": 1693.5	"F": 2126}
{"v": 1	"t": 977239	"P": 1687.25	"F": 2170}
{"v": 1	"t": 977260	"P": 1681.0	"F": 2150}
{"v": 1	"t": 977280	"P": 1672.25	"F": 2186}
{"v": 1	"t": 977300	"P": 1651.75	"F": 2208}
{"v": 1	"t": 977320	"P": 1642.0	"F": 2200}
{"v": 1	"t": 977341	"P": 1634.0	"F": 2275}
{"v": 1	"t": 977361	"P": 1629.25	"F": 2173}
{"v": 1	"t": 977381	"P": 1620.25	"F": 2236}
{"v": 1	"t": 977402	"P": 1618.75	"F": 2281}
{"v": 1	"t": 977422	"P": 1613.75	"F": 2234}
{"v": 1	"t": 977442	"P": 1616.25	"F": 2241}
{"v": 1	"t": 977463	"P": 1612.25	"F": 2235}
{"v": 1	"t": 977483	"P": 1609.25	"F": 2218}
{"v": 1	"t": 977503	"P": 1607.5	"F": 2224}
{"v": 1	"t": 977524	"P": 1607.5	"F": 2144}
{"v": 1	"t": 977544	"P": 1603.75	"F": 2102}
{"v": 1	"t": 977564	"P": 1599.25	"F": 2219}
{"v": 1	"t": 977584	"P": 1594.0	"F": 2209}
{"v": 1	"t": 977605	"P": 1593.5	"F": 2263}
{"v": 1	"t": 977626	"P": 1582.75	"F": 2182}
{"v": 1	"t": 977646	"P": 1590.75	"F": 2204}
{"v": 1	"t": 977666	"P": 1592.5	"F": 2225}
{"v": 1	"t": 977687	"P": 1584.75	"F": 2224}
{"v": 1	"t": 977707	"P": 1590.0	"F": 2225}
{"v": 1	"t": 977728	"P": 1588.0	"F": 2271}
{"v": 1	"t": 977748	"P": 1584.0	"F": 2171}
{"v": 1	"t": 977769	"P": 1587.0	"F": 2288}
{"v": 1	"t": 977789	"P": 1585.0	"F": 2195}
{"v": 1	"t": 977810	"P": 1586.0	"F": 2140}
{"v": 1	"t": 977830	"P": 1582.5	"F": 2215}
{"v": 1	"t": 977851	"P": 1582.75	"F": 2148	"C": 46.93	"D": 3135	"sn": 54091779688249	"file": "/data/device_log/data0000.out"}
{"v": 1	"t": 977871	"P": 1583.75	"F": 2231}
{"v": 1	"t": 977891	"P": 1585.75	"F": 2151}
{"v": 1	"t": 977911	"P": 1580.25	"F": 2189}
{"v": 1	"t": 977932	"P": 1583.25	"F": 2178}
{"v": 1	"t": 977952	"P": 1587.5	"F": 2181}
{"v": 1	"t": 977972	"P": 1591.25	"F": 2188}
{"v": 1	"t": 977993	"P": 1597.0	"F": 2188}
{"v": 1	"t": 978013	"P": 1601.0	"F": 2201}
{"v": 1	"t": 978033	"P": 1610.5	"F": 2138}
{"v": 1	"t": 978054	"P": 1628.75	"F": 2198}
{"v": 1	"t": 978074	"P": 1637.0	"F": 2191}
{"v": 1	"t": 978094	"P": 1647.0	"F": 2185}
{"v": 1	"t": 978115	"P": 1659.25	"F": 2162}
{"v": 1	"t": 978135	"P": 1667.0	"F": 2193}
{"v": 1	"t": 978155	"P": 1661.25	"F": 2177}
{"v": 1	"t": 978175	"P": 1660.0	"F": 2127}
{"v": 1	"t": 978196	"P": 1674.5	"F": 2095}
{"v": 1	"t": 978216	"P": 1675.75	"F": 2158}
{"v": 1	"t": 978236	"P": 1673.25	"F": 2191}
{"v": 1	"t": 978257	"P": 1672.0	"F": 2064}
{"v": 1	"t": 978277	"P": 1670.0	"F": 2204}
{"v": 1	"t": 978297	"P": 1680.75	"F": 2137}
{"v": 1	"t": 978318	"P": 1675.75	"F": 2205}
{"v": 1	"t": 978338	"P": 1677.25	"F": 2252}
{"v": 1	"t": 978358	"P": 1678.25	"F": 2267}
{"v": 1	"t": 978379	"P": 1686.0	"F": 2150}
{"v": 1	"t": 978399	"P": 1685.5	"F": 2163}
{"v": 1	"t": 978420	"P": 1692.0	"F": 2191}
{"v": 1	"t": 978440	"P": 1692.0	"F": 2140}
{"v": 1	"t": 978460	"P": 1691.25	"F": 2098}
{"v": 1	"t": 978481	"P": 1692.0	"F": 2169}
{"v": 1	"t": 978501	"P": 1698.5	"F": 2218}
{"v": 1	"t": 978521	"P": 1701.25	"F": 2148}
{"v": 1	"t": 978542	"P": 1700.5	"F": 2126}
{"v": 1	"t": 978562	"P": 1704.25	"F": 2075}
{"v": 1	"t": 978582	"P": 1706.5	"F": 2156}
{"v": 1	"t": 978603	"P": 1707.75	"F": 2174}
{"v": 1	"t": 978623	"P": 1708.5	"F": 2132}
{"v": 1	"t": 978643	"P": 1711.75	"F": 2227}
{"v": 1	"t": 978663	"P": 1715.5	"F": 2187}
{"v": 1	"t": 978684	"P": 1711.0	"F": 2154}
{"v": 1	"t": 978704	"P": 1718.25	"F": 2205}
{"v": 1	"t": 978724	"P": 1716.75	"F": 2265}
{"v": 1	"t": 978745	"P": 1720.5	"F": 2186}
{"v": 1	"t": 978765	"P": 1719.75	"F": 2155}
{"v": 1	"t": 978785	"P": 1716.75	"F": 2145}
{"v": 1	"t": 978806	"P": 1713.5	"F": 2185}
{"v": 1	"t": 978826	"P": 1720.0	"F": 2209}
{"v": 1	"t": 978846	"P": 1726.0	"F": 2227}
{"v": 1	"t": 978867	"P": 1719.25	"F": 2122	"C": 46.94	"D": 3135	"sn": 54091779688249	"file": "/data/device_log/data0000.out"}
{"v": 1	"t": 978887	"P": 1721.25	"F": 2142}
{"v": 1	"t": 978907	"P": 1724.0	"F": 2201}
{"v": 1	"t": 978928	"P": 1722.75	"F": 2165}
{"v": 1	"t": 978948	"P": 1715.25	"F": 2159}
{"v": 1	"t": 978968	"P": 1719.5	"F": 2207}
{"v": 1	"t": 978989	"P": 1718.25	"F": 2247}
{"v": 1	"t": 979009	"P": 1714.5	"F": 2203}
{"v": 1	"t": 979029	"P": 1714.5	"F": 2143}
{"v": 1	"t": 979050	"P": 1719.5	"F": 2135}
{"v": 1	"t": 979070	"P": 1709.0	"F": 2230}
{"v": 1	"t": 979091	"P": 1706.25	"F": 2096}
{"v": 1	"t": 979111	"P": 1711.5	"F": 2143}
{"v": 1	"t": 979131	"P": 1718.75	"F": 2256}
{"v": 1	"t": 979151	"P": 1714.0	"F": 2220}
{"v": 1	"t": 979172	"P": 1712.0	"F": 2191}
{"v": 1	"t": 979192	"P": 1714.5	"F": 2230}
{"v": 1	"t": 979212	"P": 1717.0	"F": 2182}
{"v": 1	"t": 979233	"P": 1716.5	"F": 2224}
{"v": 1	"t": 979253	"P": 1709.0	"F": 2158}
{"v": 1	"t": 979273	"P": 1710.75	"F": 2161}
{"v": 1	"t": 979294	"P": 1713.25	"F": 2142}
{"v": 1	"t": 979314	"P": 1710.75	"F": 2213}
{"v": 1	"t": 979334	"P": 1707.0	"F": 2173}
{"v": 1	"t": 979355	"P": 1711.5	"F": 2170}
{"v": 1	"t": 979375	"P": 1707.75	"F": 2158}
{"v": 1	"t": 979395	"P": 1705.0	"F": 2218}
{"v": 1	"t": 979415	"P": 1704.5	"F": 2215}
{"v": 1	"t": 979436	"P": 1708.0	"F": 2279}
{"v": 1	"t": 979456	"P": 1709.25	"F": 2221}
{"v": 1	"t": 979477	"P": 1704.0	"F": 2212}
{"v": 1	"t": 979497	"P": 1700.5	"F": 2209}
{"v": 1	"t": 979517	"P": 1710.0	"F": 2032}
{"v": 1	"t": 979538	"P": 1704.75	"F": 2201}
{"v": 1	"t": 979558	"P": 1703.75	"F": 2089}
{"v": 1	"t": 979578	"P": 1702.5	"F": 2147}
{"v": 1	"t": 979599	"P": 1704.25	"F": 2146}
{"v": 1	"t": 979619	"P": 1700.75	"F": 2222}
{"v": 1	"t": 979639	"P": 1696.5	"F": 2105}
{"v": 1	"t": 979659	"P": 1693.25	"F": 2205}
{"v": 1	"t": 979680	"P": 1697.5	"F": 2103}
{"v": 1	"t": 979700	"P": 1684.25	"F": 2185}
{"v": 1	"t": 979720	"P": 1674.5	"F": 2228}
{"v": 1	"t": 979741	"P": 1659.25	"F": 2101}
{"v": 1	"t": 979761	"P": 1655.25	"F": 2231}
{"v": 1	"t": 979781	"P": 1642.25	"F": 2260}
{"v": 1	"t": 979802	"P": 1627.0	"F": 2208}
{"v": 1	"t": 979822	"P": 1625.75	"F": 2259}
{"v": 1	"t": 979842	"P": 1625.0	"F": 2293}
{"v": 1	"t": 979863	"P": 1619.75	"F": 2197}
{"v": 1	"t": 979883	"P": 1617.0	"F": 2253	"C": 46.925	"D": 3135	"sn": 54091779688249	"file": "/data/device_log/data0000.out"}
{"v": 1	"t": 979903	"P": 1615.0	"F": 2005}
{"v": 1	"t": 979923	"P": 1611.75	"F": 2187}
{"v": 1	"t": 979944	"P": 1607.25	"F": 2143}
{"v": 1	"t": 979964	"P": 1601.5	"F": 2175}
{"v": 1	"t": 979984	"P": 1597.5	"F": 2183}
{"v": 1	"t": 980005	"P": 1598.0	"F": 2183}
{"v": 1	"t": 980025	"P": 1590.75	"F": 2201}
{"v": 1	"t": 980046	"P": 1585.0	"F": 2257}
{"v": 1	"t": 980066	"P": 1587.75	"F": 2272}
{"v": 1	"t": 980086	"P": 1581.25	"F": 2263}
{"v": 1	"t": 980107	"P": 1576.0	"F": 2290}
{"v": 1	"t": 980127	"P": 1580.25	"F": 2194}
{"v": 1	"t": 980147	"P": 1574.75	"F": 2102}
{"v": 1	"t": 980168	"P": 1578.5	"F": 2207}
{"v": 1	"t": 980188	"P": 1574.5	"F": 2141}
{"v": 1	"t": 980208	"P": 1578.0	"F": 2168}
{"v": 1	"t": 980229	"P": 1579.75	"F": 2144}
{"v": 1	"t": 980249	"P": 1577.75	"F": 2080}
{"v": 1	"t": 980269	"P": 1576.5	"F": 2270}
{"v": 1	"t": 980289	"P": 1581.75	"F": 2211}
{"v": 1	"t": 980310	"P": 1582.0	"F": 2222}
{"v": 1	"t": 980330	"P": 1586.0	"F": 2134}
{"v": 1	"t": 980350	"P": 1583.75	"F": 2160}
{"v": 1	"t": 980371	"P": 1587.0	"F": 2170}
{"v": 1	"t": 980391	"P": 1600.5	"F": 2147}
{"v": 1	"t": 980411	"P": 1609.0	"F": 2164}
{"v": 1	"t": 980432	"P": 1618.75	"F": 2194}
{"v": 1	"t": 980452	"P": 1630.0	"F": 2113}
{"v": 1	"t": 980472	"P": 1648.75	"F": 2085}
{"v": 1	"t": 980493	"P": 1662.25	"F": 2135}
{"v": 1	"t": 980513	"P": 1663.75	"F": 2110}
{"v": 1	"t": 980533	"P": 1670.0	"F": 2111}
{"v": 1	"t": 980554	"P": 1676.75	"F": 2101}
{"v": 1	"t": 980574	"P": 1672.5	"F": 2153}
{"v": 1	"t": 980595	"P": 1676.25	"F": 2108}
{"v": 1	"t": 980615	"P": 1679.75	"F": 2058}
{"v": 1	"t": 980635	"P": 1685.75	"F": 2172}
{"v": 1	"t": 980656	"P": 1688.5	"F": 2152}
{"v": 1	"t": 980676	"P": 1695.5	"F": 2197}
{"v": 1	"t": 980696	"P": 1690.0	"F": 2253}
{"v": 1	"t": 980717	"P": 1690.25	"F": 2079}
{"v": 1	"t": 980737	"P": 1694.0	"F": 2086}
{"v": 1	"t": 980757	"P": 1699.75	"F": 2109}
{"v": 1	"t": 980778	"P": 1701.25	"F": 2087}
{"v": 1	"t": 980798	"P": 1699.5	"F": 2087}
{"v": 1	"t": 980818	"P": 1699.25	"F": 2125}
{"v": 1	"t": 980838	"P": 1708.25	"F": 2185}
{"v": 1	"t": 980859	"P": 1708.25	"F": 2292}
{"v": 1	"t": 980879	"P": 1708.0	"F": 2235}
{"v": 1	"t": 980899	"P": 1709.0	"F": 2209	"C": 46.965	"D": 3135	"sn": 54091779688249	"file": "/data/device_log/data0000.out"}
{"v": 1	"t": 980920	"P": 1717.75	"F": 2093}
{"v": 1	"t": 980940	"P": 1713.0	"F": 2173}
{"v": 1	"t": 980960	"P": 1716.0	"F": 2186}
{"v": 1	"t": 980981	"P": 1710.0	"F": 2157}
{"v": 1	"t": 981001	"P": 1720.25	"F": 2087}
{"v": 1	"t": 981021	"P": 1717.25	"F": 2187}
{"v": 1	"t": 981042	"P": 1715.25	"F": 2239}
{"v": 1	"t": 981062	"P": 1714.5	"F": 2161}
{"v": 1	"t": 981082	"P": 1724.25	"F": 2247}
{"v": 1	"t": 981103	"P": 1716.5	"F": 2193}
{"v": 1	"t": 981123	"P": 1715.5	"F": 2193}
{"v": 1	"t": 981143	"P": 1716.25	"F": 2167}
{"v": 1	"t": 981164	"P": 1714.25	"F": 2208}
{"v": 1	"t": 981184	"P": 1708.0	"F": 2112}
{"v": 1	"t": 981205	"P": 1714.0	"F": 2159}
{"v": 1	"t": 981225	"P": 1715.0	"F": 2200}
{"v": 1	"t": 981246	"P": 1710.5	"F": 2164}
{"v": 1	"t": 981266	"P": 1713.5	"F": 2143}
{"v": 1	"t": 981287	"P": 1711.25	"F": 2089}
{"v": 1	"t": 981307	"P": 1713.0	"F": 2140}
{"v": 1	"t": 981328	"P": 1713.0	"F": 2197}
{"v": 1	"t": 981348	"P": 1712.0	"F": 2181}
{"v": 1	"t": 981369	"P": 1710.25	"F": 2277}
{"v": 1	"t": 981389	"P": 1708.0	"F": 2100}
{"v": 1	"t": 981409	"P": 1705.5	"F": 2258}
{"v": 1	"t": 981430	"P": 1712.75	"F": 2150}
{"v": 1	"t": 981450	"P": 1710.5	"F": 2087}
{"v": 1	"t": 981470	"P": 1708.0	"F": 2088}
{"v": 1	"t": 981491	"P": 1712.5	"F": 2206}
{"v": 1	"t": 981511	"P": 1712.75	"F": 2181}
{"v": 1	"t": 981531	"P": 1708.75	"F": 2100}
{"v": 1	"t": 981552	"P": 1706.0	"F": 2092}
{"v": 1	"t": 981572	"P": 1712.5	"F": 2070}
{"v": 1	"t": 981592	"P": 1713.0	"F": 2225}
{"v": 1	"t": 981613	"P": 1711.75	"F": 2105}
{"v": 1	"t": 981633	"P": 1711.5	"F": 2203}
{"v": 1	"t": 981653	"P": 1714.5	"F": 2194}
{"v": 1	"t": 981673	"P": 1714.25	"F": 2137}
{"v": 1	"t": 981694	"P": 1713.5	"F": 2161}
{"v": 1	"t": 981714	"P": 1716.5	"F": 2161}
{"v": 1	"t": 981734	"P": 1711.0	"F": 2147}
{"v": 1	"t": 981755	"P": 1720.25	"F": 2142}
{"v": 1	"t": 981775	"P": 1717.75	"F": 2137}
{"v": 1	"t": 981795	"P": 1716.0	"F": 2191}
{"v": 1	"t": 981816	"P": 1719.75	"F": 2253}
{"v": 1	"t": 981836	"P": 1724.25	"F": 2194}
{"v": 1	"t": 981856	"P": 1715.75	"F": 2208}
{"v": 1	"t": 981877	"P": 1716.5	"F": 2169}
{"v": 1	"t": 981897	"P": 1712.5	"F": 2215}
{"v": 1	"t": 981917	"P": 1718.0	"F": 2153	"C": 46.91	"D": 3135	"sn": 54091779688249	"file": "/data/device_log/data0000.out"}
{"v": 1	"t": 981938	"P": 1711.75	"F": 2166}
{"v": 1	"t": 981958	"P": 1704.75	"F": 2133}
{"v": 1	"t": 981979	"P": 1698.25	"F": 2239}
{"v": 1	"t": 981999	"P": 1688.0	"F": 2255}
{"v": 1	"t": 982019	"P": 1668.75	"F": 2299}
{"v": 1	"t": 982039	"P": 1656.75	"F": 2184}
{"v": 1	"t": 982060	"P": 1650.5	"F": 2304}
{"v": 1	"t": 982080	"P": 1639.75	"F": 2186}
{"v": 1	"t": 982100	"P": 1626.0	"F": 2194}
{"v": 1	"t": 982121	"P": 1627.0	"F": 2189}
{"v": 1	"t": 982141	"P": 1630.0	"F": 2176}
{"v": 1	"t": 982161	"P": 1626.75	"F": 2227}
{"v": 1	"t": 982182	"P": 1619.5	"F": 2177}
{"v": 1	"t": 982202	"P": 1618.5	"F": 2225}
{"v": 1	"t": 982222	"P": 1617.0	"F": 2195}
{"v": 1	"t": 982243	"P": 1608.75	"F": 2207}
{"v": 1	"t": 982263	"P": 1600.25	"F": 2189}
{"v": 1	"t": 982283	"P": 1597.25	"F": 2215}
{"v": 1	"t": 982304	"P": 1600.75	"F": 2284}
{"v": 1	"t": 982324	"P": 1588.5	"F": 2163}
{"v": 1	"t": 982344	"P": 1585.5	"F": 2298}
{"v": 1	"t": 982364	"P": 1587.75	"F": 2235}
{"v": 1	"t": 982385	"P": 1593.25	"F": 2186}
{"v": 1	"t": 982405	"P": 1585.5	"F": 2242}
{"v": 1	"t": 982425	"P": 1579.25	"F": 2229}
{"v": 1	"t": 982446	"P": 1581.25	"F": 2156}
{"v": 1	"t": 982466	"P": 1580.5	"F": 2210}
{"v": 1	"t": 982486	"P": 1579.5	"F": 2251}
{"v": 1	"t": 982507	"P": 1581.0	"F": 2192}
{"v": 1	"t": 982527	"P": 1583.75	"F": 2208}
{"v": 1	"t": 982548	"P": 1582.5	"F": 2134}
{"v": 1	"t": 982568	"P": 1581.5	"F": 2196}
{"v": 1	"t": 982588	"P": 1585.25	"F": 2173}
{"v": 1	"t": 982609	"P": 1587.25	"F": 2093}
{"v": 1	"t": 982629	"P": 1586.5	"F": 2110}
{"v": 1	"t": 982649	"P": 1584.75	"F": 2193}
{"v": 1	"t": 982670	"P": 1585.5	"F": 2178}
{"v": 1	"t": 982690	"P": 1597.5	"F": 2186}
{"v": 1	"t": 982710	"P": 1596.25	"F": 2191}
{"v": 1	"t": 982730	"P": 1597.5	"F": 2155}
{"v": 1	"t": 982751	"P": 1610.5	"F": 2200}
{"v": 1	"t": 982771	"P": 1617.25	"F": 2135}
{"v": 1	"t": 982791	"P": 1616.5	"F": 2083}
{"v": 1	"t": 982812	"P": 1620.25	"F": 2260}
{"v": 1	"t": 982832	"P": 1634.0	"F": 2199}
{"v": 1	"t": 982852	"P": 1647.5	"F": 2146}
{"v": 1	"t": 982873	"P": 1652.0	"F": 2126}
{"v": 1	"t": 982893	"P": 1658.25	"F": 2170}
{"v": 1	"t": 982913	"P": 1660.75	"F": 2202}
{"v": 1	"t": 982934	"P": 1666.75	"F": 2193	"C": 46.92	"D": 3135	"sn": 54091779688249	"file": "/data/device_log/data0000.out"}
{"v": 1	"t": 982954	"P": 1666.75	"F": 2183}
{"v": 1	"t": 982974	"P": 1675.5	"F": 2252}
{"v": 1	"t": 982994	"P": 1676.25	"F": 2170}
{"v": 1	"t": 983015	"P": 1686.25	"F": 2153}
{"v": 1	"t": 983035	"P": 1683.75	"F": 2220}
{"v": 1	"t": 983056	"P": 1683.25	"F": 2181}
{"v": 1	"t": 983076	"P": 1689.75	"F": 2244}
{"v": 1	"t": 983096	"P": 1692.0	"F": 2202}
{"v": 1	"t": 983117	"P": 1702.75	"F": 2135}
{"v": 1	"t": 983137	"P": 1701.5	"F": 2213}
{"v": 1	"t": 983157	"P": 1711.5	"F": 2239}
{"v": 1	"t": 983178	"P": 1708.75	"F": 2129}
{"v": 1	"t": 983198	"P": 1711.25	"F": 2168}
{"v": 1	"t": 983218	"P": 1710.25	"F": 2138}
{"v": 1	"t": 983238	"P": 1719.5	"F": 2254}
{"v": 1	"t": 983259	"P": 1725.0	"F": 2204}
{"v": 1	"t": 983279	"P": 1725.25	"F": 2202}
{"v": 1	"t": 983299	"P": 1724.75	"F": 2190}
{"v": 1	"t": 983320	"P": 1728.0	"F": 2088}
{"v": 1	"t": 983340	"P": 1725.75	"F": 2105}
{"v": 1	"t": 983360	"P": 1727.75	"F": 2191}
{"v": 1	"t": 983381	"P": 1728.25	"F": 2149}
{"v": 1	"t": 983401	"P": 1732.5	"F": 2200}
{"v": 1	"t": 983421	"P": 1734.0	"F": 2234}
{"v": 1	"t": 983442	"P": 1733.0	"F": 2099}
{"v": 1	"t": 983462	"P": 1733.25	"F": 2215}
{"v": 1	"t": 983482	"P": 1734.5	"F": 2132}
{"v": 1	"t": 983503	"P": 1734.75	"F": 2155}
{"v": 1	"t": 983523	"P": 1730.75	"F": 2150}
{"v": 1	"t": 983543	"P": 1730.25	"F": 2208}
{"v": 1	"t": 983563	"P": 1738.25	"F": 2174}
{"v": 1	"t": 983584	"P": 1736.0	"F": 2066}
{"v": 1	"t": 983604	"P": 1732.5	"F": 2071}
{"v": 1	"t": 983625	"P": 1739.5	"F": 2196}
{"v": 1	"t": 983645	"P": 1737.5	"F": 2167}
{"v": 1	"t": 983665	"P": 1731.5	"F": 2115}
{"v": 1	"t": 983686	"P": 1736.0	"F": 2203}
{"v": 1	"t": 983706	"P": 1738.5	"F": 2171}
{"v": 1	"t": 983726	"P": 1735.75	"F": 2212}
{"v": 1	"t": 983747	"P": 1738.25	"F": 2144}
{"v": 1	"t": 983767	"P": 1738.25	"F": 2046}
{"v": 1	"t": 983787	"P": 1739.0	"F": 2123}
{"v": 1	"t": 983807	"P": 1738.25	"F": 2146}
{"v": 1	"t": 983828	"P": 1737.75	"F": 2187}
{"v": 1	"t": 983848	"P": 1735.5	"F": 2145}
{"v": 1	"t": 983868	"P": 1737.75	"F": 2159}
{"v": 1	"t": 983889	"P": 1737.75	"F": 2207}
{"v": 1	"t": 983909	"P": 1733.0	"F": 2155}
{"v": 1	"t": 983929	"P": 1727.25	"F": 2192}
{"v": 1	"t": 983950	"P": 1736.0	"F": 2189	"C": 46.9	"D": 3135	"sn": 54091779688249	"file": "/data/device_log/data0000.out"}
{"v": 1	"t": 983970	"P": 1731.75	"F": 2137}
{"v": 1	"t": 983990	"P": 1731.75	"F": 2186}
{"v": 1	"t": 984011	"P": 1729.0	"F": 2120}
{"v": 1	"t": 984031	"P": 1732.5	"F": 2218}
{"v": 1	"t": 984051	"P": 1730.75	"F": 2164}
{"v": 1	"t": 984072	"P": 1730.5	"F": 2153}
{"v": 1	"t": 984092	"P": 1729.25	"F": 2203}
{"v": 1	"t": 984112	"P": 1731.0	"F": 2270}
{"v": 1	"t": 984133	"P": 1729.25	"F": 2232}
{"v": 1	"t": 984153	"P": 1728.75	"F": 2193}
{"v": 1	"t": 984174	"P": 1727.5	"F": 2241}
{"v": 1	"t": 984194	"P": 1728.5	"F": 2190}
{"v": 1	"t": 984214	"P": 1724.25	"F": 2193}
{"v": 1	"t": 984234	"P": 1727.0	"F": 2150}
{"v": 1	"t": 984255	"P": 1726.5	"F": 2054}
{"v": 1	"t": 984275	"P": 1724.0	"F": 2227}
{"v": 1	"t": 984295	"P": 1718.0	"F": 2224}
{"v": 1	"t": 984316	"P": 1715.0	"F": 2188}
{"v": 1	"t": 984336	"P": 1717.5	"F": 2190}
{"v": 1	"t": 984356	"P": 1710.25	"F": 2275}
{"v": 1	"t": 984377	"P": 1695.5	"F": 2152}
{"v": 1	"t": 984397	"P": 1678.0	"F": 2261}
{"v": 1	"t": 984417	"P": 1670.75	"F": 2242}
{"v": 1	"t": 984437	"P": 1657.25	"F": 2267}
{"v": 1	"t": 984458	"P": 1649.0	"F": 2166}
{"v": 1	"t": 984478	"P": 1642.25	"F": 2170}
{"v": 1	"t": 984498	"P": 1637.0	"F": 2220}
{"v": 1	"t": 984519	"P": 1633.0	"F": 2242}
{"v": 1	"t": 984539	"P": 1619.75	"F": 2286}
{"v": 1	"t": 984559	"P": 1618.5	"F": 2142}
{"v": 1	"t": 984580	"P": 1623.0	"F": 2282}
{"v": 1	"t": 984600	"P": 1619.5	"F": 2259}
{"v": 1	"t": 984620	"P": 1616.0	"F": 2208}
{"v": 1	"t": 984641	"P": 1608.5	"F": 2153}
{"v": 1	"t": 984661	"P": 1605.5	"F": 2240}
{"v": 1	"t": 984681	"P": 1606.0	"F": 2193}
{"v": 1	"t": 984702	"P": 1602.75	"F": 2221}
{"v": 1	"t": 984722	"P": 1604.0	"F": 2259}
{"v": 1	"t": 984743	"P": 1593.5	"F": 2228}
{"v": 1	"t": 984763	"P": 1591.75	"F": 2253}
{"v": 1	"t": 984784	"P": 1590.25	"F": 2103}
{"v": 1	"t": 984804	"P": 1586.0	"F": 2209}
{"v": 1	"t": 984825	"P": 1587.75	"F": 2226}
{"v": 1	"t": 984845	"P": 1586.25	"F": 2195}
{"v": 1	"t": 984866	"P": 1578.75	"F": 2162}
{"v": 1	"t": 984886	"P": 1585.5	"F": 2152}
{"v": 1	"t": 984906	"P": 1580.5	"F": 2139}
{"v": 1	"t": 984927	"P": 1573.5	"F": 2266}
{"v": 1	"t": 984947	"P": 1577.5	"F": 2199}
{"v": 1	"t": 984968	"P": 1568.5	"F": 2208	"C": 46.92	"D": 3135	"sn": 54091779688249	"file": "/data/device_log/data0000.out"}
{"v": 1	"t": 984988	"P": 1566.25	"F": 2126}
{"v": 1	"t": 985008	"P": 1568.25	"F": 2176}
{"v": 1	"t": 985029	"P": 1564.75	"F": 2124}
{"v": 1	"t": 985049	"P": 1561.5	"F": 2180}
{"v": 1	"t": 985069	"P": 1557.25	"F": 2256}
{"v": 1	"t": 985090	"P": 1569.25	"F": 2196}
{"v": 1	"t": 985110	"P": 1569.5	"F": 2137}
{"v": 1	"t": 985130	"P": 1564.5	"F": 2246}
{"v": 1	"t": 985151	"P": 1568.0	"F": 2208}
{"v": 1	"t": 985171	"P": 1571.5	"F": 2147}
{"v": 1	"t": 985191	"P": 1568.0	"F": 2132}
{"v": 1	"t": 985212	"P": 1570.25	"F": 2190}
{"v": 1	"t": 985232	"P": 1573.0	"F": 2166}
{"v": 1	"t": 985252	"P": 1585.75	"F": 2237}
{"v": 1	"t": 985272	"P": 1591.5	"F": 2192}
{"v": 1	"t": 985293	"P": 1597.5	"F": 2211}
{"v": 1	"t": 985313	"P": 1610.25	"F": 2134}
{"v": 1	"t": 985333	"P": 1628.5	"F": 2191}
{"v": 1	"t": 985354	"P": 1648.0	"F": 2204}
{"v": 1	"t": 985374	"P": 1663.75	"F": 2152}
{"v": 1	"t": 985394	"P": 1673.75	"F": 2172}
{"v": 1	"t": 985415	"P": 1674.0	"F": 2060}
{"v": 1	"t": 985435	"P": 1681.0	"F": 2204}
{"v": 1	"t": 985455	"P": 1681.25	"F": 2219}
{"v": 1	"t": 985476	"P": 1681.0	"F": 2196}
{"v": 1	"t": 985496	"P": 1683.5	"F": 2184}
{"v": 1	"t": 985517	"P": 1689.0	"F": 2133}
{"v": 1	"t": 985537	"P": 1691.25	"F": 2180}
{"v": 1	"t": 985557	"P": 1693.75	"F": 2183}
{"v": 1	"t": 985577	"P": 1695.5	"F": 2161}
{"v": 1	"t": 985598	"P": 1697.5	"F": 2185}
{"v": 1	"t": 985618	"P": 1700.5	"F": 2151}
{"v": 1	"t": 985638	"P": 1703.75	"F": 2250}
{"v": 1	"t": 985659	"P": 1701.0	"F": 2150}
{"v": 1	"t": 985679	"P": 1709.75	"F": 2228}
{"v": 1	"t": 985699	"P": 1704.0	"F": 2161}
{"v": 1	"t": 985720	"P": 1709.25	"F": 2261}
{"v": 1	"t": 985740	"P": 1713.0	"F": 2195}
{"v": 1	"t": 985760	"P": 1713.75	"F": 2236}
{"v": 1	"t": 985781	"P": 1711.0	"F": 2241}
{"v": 1	"t": 985801	"P": 1722.75	"F": 2192}
{"v": 1	"t": 985821	"P": 1721.25	"F": 2209}
{"v": 1	"t": 985842	"P": 1714.75	"F": 2125}
{"v": 1	"t": 985862	"P": 1718.0	"F": 2226}
{"v": 1	"t": 985882	"P": 1728.25	"F": 2205}
{"v": 1	"t": 985902	"P": 1721.75	"F": 2230}
{"v": 1	"t": 985923	"P": 1725.75	"F": 2204}
{"v": 1	"t": 985943	"P": 1725.5	"F": 2082}
{"v": 1	"t": 985963	"P": 1730.75	"F": 2157}
{"v": 1	"t": 985984	"P": 1727.5	"F": 2198	"C": 46.935	"D": 3135	"sn": 54091779688249	"file": "/data/device_log/data0000.out"}
{"v": 1	"t": 986004	"P": 1725.75	"F": 2213}
{"v": 1	"t": 986024	"P": 1727.0	"F": 2132}
{"v": 1	"t": 986045	"P": 1732.0	"F": 2192}
{"v": 1	"t": 986065	"P": 1726.25	"F": 2148}
{"v": 1	"t": 986086	"P": 1733.0	"F": 2189}
{"v": 1	"t": 986106	"P": 1735.5	"F": 2255}
{"v": 1	"t": 986126	"P": 1730.0	"F": 2125}
{"v": 1	"t": 986147	"P": 1723.0	"F": 2162}
{"v": 1	"t": 986167	"P": 1734.0	"F": 2175}
{"v": 1	"t": 986187	"P": 1738.25	"F": 2136}
{"v": 1	"t": 986208	"P": 1731.75	"F": 2172}
{"v": 1	"t": 986228	"P": 1733.0	"F": 2186}
{"v": 1	"t": 986248	"P": 1729.5	"F": 2155}
{"v": 1	"t": 986269	"P": 1738.5	"F": 2233}
{"v": 1	"t": 986289	"P": 1734.25	"F": 2195}
{"v": 1	"t": 986309	"P": 1733.75	"F": 2176}
{"v": 1	"t": 986329	"P": 1733.0	"F": 2244}
{"v": 1	"t": 986350	"P": 1734.75	"F": 2187}
{"v": 1	"t": 986370	"P": 1737.0	"F": 2247}
{"v": 1	"t": 986390	"P": 1730.5	"F": 2141}
{"v": 1	"t": 986411	"P": 1728.5	"F": 2203}
{"v": 1	"t": 986431	"P": 1738.75	"F": 2165}
{"v": 1	"t": 986451	"P": 1731.25	"F": 2206}
{"v": 1	"t": 986472	"P": 1728.5	"F": 2142}
{"v": 1	"t": 986492	"P": 1729.25	"F": 2097}
{"v": 1	"t": 986512	"P": 1734.5	"F": 2119}
{"v": 1	"t": 986533	"P": 1731.75	"F": 2209}
{"v": 1	"t": 986553	"P": 1727.25	"F": 2109}
{"v": 1	"t": 986573	"P": 1731.25	"F": 2231}
{"v": 1	"t": 986594	"P": 1730.5	"F": 2246}
{"v": 1	"t": 986614	"P": 1731.25	"F": 2098}
{"v": 1	"t": 986635	"P": 1732.75	"F": 2222}
{"v": 1	"t": 986655	"P": 1729.75	"F": 2174}
{"v": 1	"t": 986675	"P": 1732.75	"F": 2148}
{"v": 1	"t": 986696	"P": 1730.5	"F": 2127}
{"v": 1	"t": 986716	"P": 1732.5	"F": 2117}
{"v": 1	"t": 986736	"P": 1727.25	"F": 2117}
{"v": 1	"t": 986756	"P": 1735.25	"F": 2174}
{"v": 1	"t": 986777	"P": 1726.5	"F": 2302}
{"v": 1	"t": 986797	"P": 1728.0	"F": 2167}
{"v": 1	"t": 986817	"P": 1731.75	"F": 2131}
{"v": 1	"t": 986838	"P": 1724.25	"F": 2083}
{"v": 1	"t": 986858	"P": 1724.25	"F": 2232}
{"v": 1	"t": 986878	"P": 1722.25	"F": 2189}
{"v": 1	"t": 986898	"P": 1726.5	"F": 2214}
{"v": 1	"t": 986919	"P": 1719.75	"F": 2227}
{"v": 1	"t": 986939	"P": 1717.25	"F": 2240}
{"v": 1	"t": 986959	"P": 1709.0	"F": 2174}
{"v": 1	"t": 986980	"P": 1709.0	"F": 2115}
{"v": 1	"t": 987000	"P": 1699.0	"F": 2107	"C": 46.945	"D": 3135	"sn": 54091779688249	"file": "/data/device_log/data0000.out"}
{"v": 1	"t": 987020	"P": 1698.25	"F": 2178}
{"v": 1	"t": 987041	"P": 1695.0	"F": 2238}
{"v": 1	"t": 987061	"P": 1687.25	"F": 2182}
{"v": 1	"t": 987081	"P": 1678.75	"F": 2282}
{"v": 1	"t": 987102	"P": 1665.5	"F": 2198}
{"v": 1	"t": 987122	"P": 1656.25	"F": 2256}
{"v": 1	"t": 987142	"P": 1645.5	"F": 2165}
{"v": 1	"t": 987163	"P": 1639.5	"F": 2240}
{"v": 1	"t": 987183	"P": 1641.5	"F": 2205}
{"v": 1	"t": 987204	"P": 1637.75	"F": 2292}
{"v": 1	"t": 987224	"P": 1621.0	"F": 2224}
{"v": 1	"t": 987244	"P": 1612.5	"F": 2211}
{"v": 1	"t": 987265	"P": 1617.25	"F": 2237}
{"v": 1	"t": 987285	"P": 1617.5	"F": 2242}
{"v": 1	"t": 987305	"P": 1609.0	"F": 2092}
{"v": 1	"t": 987325	"P": 1604.0	"F": 2156}
{"v": 1	"t": 987346	"P": 1608.25	"F": 2260}
{"v": 1	"t": 987366	"P": 1597.75	"F": 2250}
{"v": 1	"t": 987386	"P": 1588.5	"F": 2221}
{"v": 1	"t": 987407	"P": 1589.25	"F": 2284}
{"v": 1	"t": 987427	"P": 1578.5	"F": 2177}
{"v": 1	"t": 987447	"P": 1581.75	"F": 2248}
{"v": 1	"t": 987468	"P": 1576.0	"F": 2246}
{"v": 1	"t": 987488	"P": 1566.5	"F": 2184}
{"v": 1	"t": 987508	"P": 1563.0	"F": 2176}
{"v": 1	"t": 987528	"P": 1570.25	"F": 2158}
{"v": 1	"t": 987549	"P": 1559.25	"F": 2206}
{"v": 1	"t": 987569	"P": 1561.0	"F": 2167}
{"v": 1	"t": 987589	"P": 1554.25	"F": 2234}
{"v": 1	"t": 987610	"P": 1560.0	"F": 2272}
{"v": 1	"t": 987630	"P": 1561.0	"F": 2233}
{"v": 1	"t": 987650	"P": 1556.0	"F": 2168}
{"v": 1	"t": 987671	"P": 1560.0	"F": 2239}
{"v": 1	"t": 987691	"P": 1563.5	"F": 2121}
{"v": 1	"t": 987712	"P": 1564.0	"F": 2088}
{"v": 1	"t": 987732	"P": 1561.75	"F": 2067}
{"v": 1	"t": 987752	"P": 1569.0	"F": 2189}
{"v": 1	"t": 987773	"P": 1573.75	"F": 2223}
{"v": 1	"t": 987793	"P": 1570.75	"F": 2228}
{"v": 1	"t": 987813	"P": 1575.25	"F": 2258}
{"v": 1	"t": 987833	"P": 1590.75	"F": 2217}
{"v": 1	"t": 987854	"P": 1582.0	"F": 2306}
{"v": 1	"t": 987874	"P": 1584.0	"F": 2081}
{"v": 1	"t": 987894	"P": 1594.0	"F": 2247}
{"v": 1	"t": 987915	"P": 1601.25	"F": 2188}
{"v": 1	"t": 987935	"P": 1607.25	"F": 2223}
{"v": 1	"t": 987955	"P": 1613.5	"F": 2200}
{"v": 1	"t": 987976	"P": 1622.0	"F": 2130}
{"v": 1	"t": 987996	"P": 1636.25	"F": 2102}
{"v": 1	"t": 988016	"P": 1647.5	"F": 2067	"C": 46.955	"D": 3135	"sn": 54091779688249	"file": "/data/device_log/data0000.out"}
{"v": 1	"t": 988037	"P": 1656.0	"F": 2081}
{"v": 1	"t": 988057	"P": 1662.0	"F": 2136}
{"v": 1	"t": 988077	"P": 1670.0	"F": 2163}
{"v": 1	"t": 988098	"P": 1680.0	"F": 2139}
{"v": 1	"t": 988118	"P": 1674.75	"F": 2122}
{"v": 1	"t": 988138	"P": 1687.25	"F": 2228}
{"v": 1	"t": 988158	"P": 1698.0	"F": 2163}
{"v": 1	"t": 988179	"P": 1693.0	"F": 2165}
{"v": 1	"t": 988199	"P": 1699.75	"F": 2085}
{"v": 1	"t": 988219	"P": 1699.5	"F": 2072}
{"v": 1	"t": 988240	"P": 1710.0	"F": 2060}
{"v": 1	"t": 988260	"P": 1712.5	"F": 2149}
{"v": 1	"t": 988281	"P": 1716.5	"F": 2144}
{"v": 1	"t": 988301	"P": 1721.0	"F": 2185}
{"v": 1	"t": 988322	"P": 1714.0	"F": 2116}
{"v": 1	"t": 988342	"P": 1724.0	"F": 2128}
{"v": 1	"t": 988363	"P": 1725.25	"F": 2199}
{"v": 1	"t": 988383	"P": 1726.75	"F": 2151}
{"v": 1	"t": 988404	"P": 1729.5	"F": 2204}
{"v": 1	"t": 988424	"P": 1724.75	"F": 2264}
{"v": 1	"t": 988445	"P": 1726.0	"F": 2112}
{"v": 1	"t": 988465	"P": 1729.75	"F": 2207}
{"v": 1	"t": 988485	"P": 1731.25	"F": 2154}
{"v": 1	"t": 988506	"P": 1731.5	"F": 2113}
{"v": 1	"t": 988526	"P": 1732.5	"F": 2206}
{"v": 1	"t": 988547	"P": 1730.25	"F": 2192}
{"v": 1	"t": 988567	"P": 1738.0	"F": 2245}
{"v": 1	"t": 988588	"P": 1733.75	"F": 2189}
{"v": 1	"t": 988608	"P": 1734.0	"F": 2149}
{"v": 1	"t": 988628	"P": 1732.25	"F": 2221}
{"v": 1	"t": 988648	"P": 1740.25	"F": 2127}
{"v": 1	"t": 988669	"P": 1736.5	"F": 2194}
{"v": 1	"t": 988689	"P": 1734.5	"F": 2159}
{"v": 1	"t": 988709	"P": 1736.25	"F": 2153}
{"v": 1	"t": 988730	"P": 1740.5	"F": 2109}
{"v": 1	"t": 988750	"P": 1739.75	"F": 2107}
{"v": 1	"t": 988770	"P": 1739.25	"F": 2225}
{"v": 1	"t": 988791	"P": 1737.75	"F": 2142}
{"v": 1	"t": 988811	"P": 1741.5	"F": 2229}
{"v": 1	"t": 988831	"P": 1743.25	"F": 2130}
{"v": 1	"t": 988852	"P": 1740.0	"F": 2130}
{"v": 1	"t": 988872	"P": 1741.25	"F": 2223}
{"v": 1	"t": 988892	"P": 1742.0	"F": 2245}
{"v": 1	"t": 988912	"P": 1744.75	"F": 2201}
{"v": 1	"t": 988933	"P": 1737.75	"F": 2174}
{"v": 1	"t": 988953	"P": 1742.5	"F": 2201}
{"v": 1	"t": 988973	"P": 1739.5	"F": 2194}
{"v": 1	"t": 988994	"P": 1739.0	"F": 2207}
{"v": 1	"t": 989014	"P": 1741.75	"F": 2165}
{"v": 1	"t": 989034	"P": 1734.25	"F": 2150	"C": 46.9	"D": 3135	"sn": 54091779688249	"file": "/data/device_log/data0000.out"}
{"v": 1	"t": 989055	"P": 1741.0	"F": 2082}
{"v": 1	"t": 989075	"P": 1733.0	"F": 2160}
{"v": 1	"t": 989096	"P": 1735.75	"F": 2214}
{"v": 1	"t": 989116	"P": 1732.25	"F": 2206}
{"v": 1	"t": 989136	"P": 1731.75	"F": 2073}
{"v": 1	"t": 989157	"P": 1730.5	"F": 2210}
{"v": 1	"t": 989177	"P": 1725.25	"F": 2172}
{"v": 1	"t": 989197	"P": 1728.75	"F": 2116}
{"v": 1	"t": 989217	"P": 1731.0	"F": 2168}
{"v": 1	"t": 989238	"P": 1724.75	"F": 2198}
{"v": 1	"t": 989258	"P": 1725.25	"F": 2180}
{"v": 1	"t": 989278	"P": 1727.75	"F": 2193}
{"v": 1	"t": 989299	"P": 1728.5	"F": 2182}
{"v": 1	"t": 989319	"P": 1720.75	"F": 2099}
{"v": 1	"t": 989339	"P": 1720.5	"F": 2229}
{"v": 1	"t": 989360	"P": 1723.0	"F": 2255}
{"v": 1	"t": 989380	"P": 1722.5	"F": 2241}
{"v": 1	"t": 989400	"P": 1723.25	"F": 2232}
{"v": 1	"t": 989421	"P": 1718.25	"F": 2257}
{"v": 1	"t": 989441	"P": 1723.5	"F": 2139}
{"v": 1	"t": 989461	"P": 1719.5	"F": 2161}
{"v": 1	"t": 989481	"P": 1714.0	"F": 2231}
{"v": 1	"t": 989502	"P": 1719.5	"F": 2131}
{"v": 1	"t": 989522	"P": 1716.75	"F": 2206}
{"v": 1	"t": 989542	"P": 1717.25	"F": 2218}
{"v": 1	"t": 989563	"P": 1711.5	"F": 2185}
{"v": 1	"t": 989583	"P": 1712.75	"F": 2229}
{"v": 1	"t": 989603	"P": 1709.75	"F": 2211}
{"v": 1	"t": 989624	"P": 1708.25	"F": 2244}
{"v": 1	"t": 989644	"P": 1706.25	"F": 2232}
{"v": 1	"t": 989665	"P": 1703.75	"F": 2204}
{"v": 1	"t": 989685	"P": 1701.0	"F": 2172}
{"v": 1	"t": 989705	"P": 1691.5	"F": 2289}
{"v": 1	"t": 989726	"P": 1686.0	"F": 2247}
{"v": 1	"t": 989746	"P": 1679.5	"F": 2230}
{"v": 1	"t": 989766	"P": 1663.0	"F": 2203}
{"v": 1	"t": 989786	"P": 1653.0	"F": 2144}
{"v": 1	"t": 989807	"P": 1647.75	"F": 2177}
{"v": 1	"t": 989827	"P": 1641.5	"F": 2124}
{"v": 1	"t": 989847	"P": 1640.0	"F": 2180}
{"v": 1	"t": 989868	"P": 1631.25	"F": 2105}
{"v": 1	"t": 989888	"P": 1619.5	"F": 2165}
{"v": 1	"t": 989908	"P": 1618.25	"F": 2222}
{"v": 1	"t": 989929	"P": 1614.5	"F": 2125}
{"v": 1	"t": 989949	"P": 1610.0	"F": 2100}
{"v": 1	"t": 989969	"P": 1604.75	"F": 2139}
{"v": 1	"t": 989990	"P": 1606.0	"F": 2194}
{"v": 1	"t": 990010	"P": 1595.5	"F": 2136}
{"v": 1	"t": 990030	"P": 1587.5	"F": 2192}
{"v": 1	"t": 990051	"P": 1586.0	"F": 2248	"C": 46.89	"D": 3135	"sn": 54091779688249	"file": "/data/device_log/data0000.out"}
{"v": 1	"t": 990071	"P": 1585.75	"F": 2131}
{"v": 1	"t": 990091	"P": 1579.75	"F": 2168}
{"v": 1	"t": 990112	"P": 1579.25	"F": 2182}
{"v": 1	"t": 990132	"P": 1572.25	"F": 2202}
{"v": 1	"t": 990152	"P": 1569.0	"F": 2303}
{"v": 1	"t": 990173	"P": 1566.25	"F": 2182}
{"v": 1	"t": 990193	"P": 1563.5	"F": 2194}
{"v": 1	"t": 990214	"P": 1566.75	"F": 2244}
{"v": 1	"t": 990234	"P": 1555.25	"F": 2227}
{"v": 1	"t": 990254	"P": 1554.75	"F": 2194}
{"v": 1	"t": 990275	"P": 1554.25	"F": 2171}
{"v": 1	"t": 990295	"P": 1556.5	"F": 2169}
{"v": 1	"t": 990315	"P": 1551.25	"F": 2160}
{"v": 1	"t": 990335	"P": 1556.25	"F": 2163}
{"v": 1	"t": 990356	"P": 1555.75	"F": 2230}
{"v": 1	"t": 990376	"P": 1564.0	"F": 2150}
{"v": 1	"t": 990396	"P": 1565.5	"F": 2183}
{"v": 1	"t": 990417	"P": 1565.5	"F": 2192}
{"v": 1	"t": 990437	"P": 1569.0	"F": 2156}
{"v": 1	"t": 990457	"P": 1583.0	"F": 2176}
{"v": 1	"t": 990478	"P": 1587.75	"F": 2099}
{"v": 1	"t": 990498	"P": 1596.0	"F": 2138}
{"v": 1	"t": 990518	"P": 1609.0	"F": 2110}
{"v": 1	"t": 990538	"P": 1623.0	"F": 2182}
{"v": 1	"t": 990559	"P": 1636.25	"F": 2107}
{"v": 1	"t": 990579	"P": 1646.0	"F": 2137}
{"v": 1	"t": 990599	"P": 1654.25	"F": 2104}
{"v": 1	"t": 990620	"P": 1666.5	"F": 2203}
{"v": 1	"t": 990640	"P": 1668.75	"F": 2280}
{"v": 1	"t": 990660	"P": 1672.5	"F": 2160}
{"v": 1	"t": 990681	"P": 1676.5	"F": 2159}
{"v": 1	"t": 990701	"P": 1682.25	"F": 2261}
{"v": 1	"t": 990721	"P": 1686.25	"F": 2121}
{"v": 1	"t": 990742	"P": 1690.25	"F": 2038}
{"v": 1	"t": 990762	"P": 1699.5	"F": 2185}
{"v": 1	"t": 990783	"P": 1696.25	"F": 2202}
{"v": 1	"t": 990803	"P": 1702.5	"F": 2122}
{"v": 1	"t": 990823	"P": 1705.0	"F": 2254}
{"v": 1	"t": 990844	"P": 1708.0	"F": 2117}
{"v": 1	"t": 990864	"P": 1709.5	"F": 2225}
{"v": 1	"t": 990884	"P": 1711.0	"F": 2122}
{"v": 1	"t": 990905	"P": 1716.75	"F": 2223}
{"v": 1	"t": 990925	"P": 1718.0	"F": 2284}
{"v": 1	"t": 990945	"P": 1721.0	"F": 2249}
{"v": 1	"t": 990966	"P": 1720.75	"F": 2189}
{"v": 1	"t": 990986	"P": 1726.5	"F": 2101}
{"v": 1	"t": 991006	"P": 1727.5	"F": 2039}
{"v": 1	"t": 991026	"P": 1727.75	"F": 2130}
{"v": 1	"t": 991047	"P": 1727.5	"F": 2141}
{"v": 1	"t": 991067	"P": 1735.75	"F": 2174	"C": 46.905	"D": 3135	"sn": 54091779688249	"file": "/data/device_log/data0000.out"}
{"v": 1	"t": 991087	"P": 1733.75	"F": 2103}
{"v": 1	"t": 991108	"P": 1736.5	"F": 2159}
{"v": 1	"t": 991128	"P": 1738.75	"F": 2142}
{"v": 1	"t": 991148	"P": 1741.5	"F": 2108}
{"v": 1	"t": 991169	"P": 1747.5	"F": 2141}
{"v": 1	"t": 991189	"P": 1748.0	"F": 2176}
{"v": 1	"t": 991209	"P": 1744.25	"F": 2144}
{"v": 1	"t": 991230	"P": 1750.25	"F": 2167}
{"v": 1	"t": 991250	"P": 1748.75	"F": 2123}
{"v": 1	"t": 991270	"P": 1749.5	"F": 2211}
{"v": 1	"t": 991291	"P": 1746.0	"F": 2150}
{"v": 1	"t": 991311	"P": 1754.75	"F": 2204}
{"v": 1	"t": 991332	"P": 1749.75	"F": 2191}
{"v": 1	"t": 991352	"P": 1750.0	"F": 2173}
{"v": 1	"t": 991372	"P": 1755.75	"F": 2156}
{"v": 1	"t": 991393	"P": 1755.0	"F": 2228}
{"v": 1	"t": 991413	"P": 1755.5	"F": 2192}
{"v": 1	"t": 991433	"P": 1753.0	"F": 2200}
{"v": 1	"t": 991453	"P": 1758.5	"F": 2020}
{"v": 1	"t": 991474	"P": 1755.75	"F": 2198}
{"v": 1	"t": 991494	"P": 1749.75	"F": 2196}
{"v": 1	"t": 991514	"P": 1751.75	"F": 2187}
{"v": 1	"t": 991535	"P": 1755.75	"F": 2221}
{"v": 1	"t": 991555	"P": 1751.25	"F": 2150}
{"v": 1	"t": 991575	"P": 1754.0	"F": 2133}
{"v": 1	"t": 991596	"P": 1749.5	"F": 2271}
{"v": 1	"t": 991616	"P": 1755.75	"F": 2094}
{"v": 1	"t": 991636	"P": 1749.0	"F": 2120}
{"v": 1	"t": 991657	"P": 1747.0	"F": 2174}
{"v": 1	"t": 991677	"P": 1749.25	"F": 2089}
{"v": 1	"t": 991697	"P": 1747.0	"F": 2120}
{"v": 1	"t": 991717	"P": 1748.5	"F": 2150}
{"v": 1	"t": 991738	"P": 1741.25	"F": 2204}
{"v": 1	"t": 991758	"P": 1743.0	"F": 2119}
{"v": 1	"t": 991778	"P": 1744.0	"F": 2192}
{"v": 1	"t": 991799	"P": 1741.25	"F": 2127}
{"v": 1	"t": 991819	"P": 1735.25	"F": 2149}
{"v": 1	"t": 991839	"P": 1731.75	"F": 2219}
{"v": 1	"t": 991860	"P": 1740.5	"F": 2194}
{"v": 1	"t": 991880	"P": 1731.25	"F": 2037}
{"v": 1	"t": 991901	"P": 1729.5	"F": 2079}
{"v": 1	"t": 991921	"P": 1736.75	"F": 2139}
{"v": 1	"t": 991942	"P": 1727.25	"F": 2217}
{"v": 1	"t": 991962	"P": 1731.0	"F": 2149}
{"v": 1	"t": 991983	"P": 1729.75	"F": 2152}
{"v": 1	"t": 992003	"P": 1724.5	"F": 2189}
{"v": 1	"t": 992024	"P": 1726.0	"F": 2126}
{"v": 1	"t": 992044	"P": 1722.5	"F": 2264}
{"v": 1	"t": 992065	"P": 1726.5	"F": 2199}
{"v": 1	"t": 992085	"P": 1727.5	"F": 2181	"C": 46.88	"D": 3135	"sn": 54091779688249	"file": "/data/device_log/data0000.out"}
{"v": 1	"t": 992105	"P": 1717.5	"F": 2151}
{"v": 1	"t": 992126	"P": 1714.75	"F": 2183}
{"v": 1	"t": 992146	"P": 1714.5	"F": 2168}
{"v": 1	"t": 992166	"P": 1704.5	"F": 2241}
{"v": 1	"t": 992187	"P": 1695.0	"F": 2181}
{"v": 1	"t": 992207	"P": 1683.5	"F": 2161}
{"v": 1	"t": 992227	"P": 1672.5	"F": 2249}
{"v": 1	"t": 992248	"P": 1662.5	"F": 2198}
{"v": 1	"t": 992268	"P": 1647.75	"F": 2224}
{"v": 1	"t": 992288	"P": 1645.75	"F": 2292}
{"v": 1	"t": 992309	"P": 1638.0	"F": 2215}
{"v": 1	"t": 992329	"P": 1630.0	"F": 2219}
{"v": 1	"t": 992349	"P": 1618.0	"F": 2189}
{"v": 1	"t": 992369	"P": 1613.0	"F": 2167}
{"v": 1	"t": 992390	"P": 1611.25	"F": 2176}
{"v": 1	"t": 992410	"P": 1611.5	"F": 2177}
{"v": 1	"t": 992430	"P": 1594.75	"F": 2270}
{"v": 1	"t": 992451	"P": 1596.25	"F": 2182}
{"v": 1	"t": 992471	"P": 1593.25	"F": 2169}
{"v": 1	"t": 992491	"P": 1585.0	"F": 2195}
{"v": 1	"t": 992512	"P": 1577.0	"F": 2215}
{"v": 1	"t": 992532	"P": 1570.0	"F": 2246}
{"v": 1	"t": 992552	"P": 1574.5	"F": 2172}
{"v": 1	"t": 992573	"P": 1565.5	"F": 2256}
{"v": 1	"t": 992593	"P": 1565.5	"F": 2287}
{"v": 1	"t": 992613	"P": 1557.25	"F": 2247}
{"v": 1	"t": 992634	"P": 1556.75	"F": 2208}
{"v": 1	"t": 992654	"P": 1551.75	"F": 2210}
{"v": 1	"t": 992675	"P": 1557.0	"F": 2213}
{"v": 1	"t": 992695	"P": 1554.0	"F": 2212}
{"v": 1	"t": 992715	"P": 1550.75	"F": 2171}
{"v": 1	"t": 992735	"P": 1542.5	"F": 2217}
{"v": 1	"t": 992756	"P": 1548.5	"F": 2131}
{"v": 1	"t": 992776	"P": 1554.5	"F": 2205}
{"v": 1	"t": 992796	"P": 1545.75	"F": 2196}
{"v": 1	"t": 992817	"P": 1545.0	"F": 2265}
{"v": 1	"t": 992837	"P": 1553.75	"F": 2188}
{"v": 1	"t": 992857	"P": 1558.5	"F": 2189}
{"v": 1	"t": 992878	"P": 1550.5	"F": 2123}
{"v": 1	"t": 992898	"P": 1555.0	"F": 2204}
{"v": 1	"t": 992918	"P": 1560.75	"F": 2293}
{"v": 1	"t": 992939	"P": 1568.75	"F": 2163}
{"v": 1	"t": 992959	"P": 1572.0	"F": 2184}
{"v": 1	"t": 992979	"P": 1570.75	"F": 2191}
{"v": 1	"t": 992999	"P": 1575.25	"F": 2249}
{"v": 1	"t": 993020	"P": 1582.5	"F": 2212}
{"v": 1	"t": 993040	"P": 1586.5	"F": 2259}
{"v": 1	"t": 993060	"P": 1587.75	"F": 2121}
{"v": 1	"t": 993081	"P": 1596.75	"F": 2179}
{"v": 1	"t": 993101	"P": 1606.5	"F": 2188	"C": 46.92	"D": 3135	"sn": 54091779688249	"file": "/data/device_log/data0000.out"}
{"v": 1	"t": 993121	"P": 1608.0	"F": 2241}
{"v": 1	"t": 993142	"P": 1610.0	"F": 2052}
{"v": 1	"t": 993162	"P": 1616.0	"F": 2217}
{"v": 1	"t": 993183	"P": 1626.25	"F": 2183}
{"v": 1	"t": 993203	"P": 1625.25	"F": 2213}
{"v": 1	"t": 993223	"P": 1637.0	"F": 2107}
{"v": 1	"t": 993244	"P": 1643.75	"F": 2189}
{"v": 1	"t": 993264	"P": 1655.5	"F": 2127}
{"v": 1	"t": 993284	"P": 1653.0	"F": 2169}
{"v": 1	"t": 993305	"P": 1663.25	"F": 2214}
{"v": 1	"t": 993325	"P": 1668.0	"F": 2162}
{"v": 1	"t": 993345	"P": 1670.25	"F": 2129}
{"v": 1	"t": 993365	"P": 1675.75	"F": 2129}
{"v": 1	"t": 993386	"P": 1673.5	"F": 2112}
{"v": 1	"t": 993406	"P": 1678.5	"F": 2110}
{"v": 1	"t": 993426	"P": 1679.0	"F": 2218}
{"v": 1	"t": 993447	"P": 1679.25	"F": 2122}
{"v": 1	"t": 993467	"P": 1690.0	"F": 2210}
{"v": 1	"t": 993487	"P": 1693.0	"F": 2222}
{"v": 1	"t": 993508	"P": 1687.0	"F": 2137}
{"v": 1	"t": 993528	"P": 1690.5	"F": 2195}
{"v": 1	"t": 993548	"P": 1695.0	"F": 2190}
{"v": 1	"t": 993569	"P": 1699.75	"F": 2168}
{"v": 1	"t": 993589	"P": 1702.25	"F": 2281}
{"v": 1	"t": 993609	"P": 1700.75	"F": 2222}
{"v": 1	"t": 993629	"P": 1707.0	"F": 2182}
{"v": 1	"t": 993650	"P": 1711.0	"F": 2163}
{"v": 1	"t": 993670	"P": 1710.75	"F": 2096}
{"v": 1	"t": 993690	"P": 1717.75	"F": 2087}
{"v": 1	"t": 993711	"P": 1720.25	"F": 2143}
{"v": 1	"t": 993731	"P": 1723.0	"F": 2211}
{"v": 1	"t": 993752	"P": 1723.5	"F": 2140}
{"v": 1	"t": 993772	"P": 1725.5	"F": 2096}
{"v": 1	"t": 993792	"P": 1729.5	"F": 2199}
{"v": 1	"t": 993813	"P": 1729.25	"F": 2184}
{"v": 1	"t": 993833	"P": 1726.5	"F": 2175}
{"v": 1	"t": 993853	"P": 1732.0	"F": 2172}
{"v": 1	"t": 993874	"P": 1737.25	"F": 2202}
{"v": 1	"t": 993894	"P": 1725.75	"F": 2076}
{"v": 1	"t": 993914	"P": 1731.5	"F": 2159}
{"v": 1	"t": 993935	"P": 1732.25	"F": 2242}
{"v": 1	"t": 993955	"P": 1736.0	"F": 2145}
{"v": 1	"t": 993975	"P": 1734.25	"F": 2206}
{"v": 1	"t": 993995	"P": 1735.25	"F": 2226}
{"v": 1	"t": 994016	"P": 1734.5	"F": 2183}
{"v": 1	"t": 994036	"P": 1748.0	"F": 2227}
{"v": 1	"t": 994056	"P": 1740.25	"F": 2198}
{"v": 1	"t": 994077	"P": 1740.5	"F": 2226}
{"v": 1	"t": 994097	"P": 1739.5	"F": 2123}
{"v": 1	"t": 994117	"P": 1743.25	"F": 2167	"C": 46.925	"D": 3135	"sn": 54091779688249	"file": "/data/device_log/data0000.out"}
{"v": 1	"t": 994138	"P": 1740.75	"F": 2179}
{"v": 1	"t": 994158	"P": 1741.0	"F": 2238}
{"v": 1	"t": 994178	"P": 1741.75	"F": 2236}
{"v": 1	"t": 994199	"P": 1746.0	"F": 2120}
{"v": 1	"t": 994219	"P": 1738.75	"F": 2226}
{"v": 1	"t": 994239	"P": 1743.0	"F": 2197}
{"v": 1	"t": 994260	"P": 1740.25	"F": 2209}
{"v": 1	"t": 994280	"P": 1742.25	"F": 2223}
{"v": 1	"t": 994301	"P": 1734.75	"F": 2156}
{"v": 1	"t": 994321	"P": 1740.0	"F": 2137}
{"v": 1	"t": 994341	"P": 1735.5	"F": 2093}
{"v": 1	"t": 994361	"P": 1731.5	"F": 2194}
{"v": 1	"t": 994382	"P": 1734.5	"F": 2165}
{"v": 1	"t": 994402	"P": 1740.75	"F": 2182}
{"v": 1	"t": 994422	"P": 1739.75	"F": 2176}
{"v": 1	"t": 994443	"P": 1739.0	"F": 2227}
{"v": 1	"t": 994463	"P": 1735.0	"F": 2147}
{"v": 1	"t": 994483	"P": 1739.5	"F": 2187}
{"v": 1	"t": 994504	"P": 1743.0	"F": 2149}
{"v": 1	"t": 994524	"P": 1733.5	"F": 2093}
{"v": 1	"t": 994544	"P": 1732.75	"F": 2161}
{"v": 1	"t": 994565	"P": 1735.75	"F": 2186}
{"v": 1	"t": 994585	"P": 1734.5	"F": 2283}
{"v": 1	"t": 994605	"P": 1732.5	"F": 2247}
{"v": 1	"t": 994625	"P": 1724.5	"F": 2142}
{"v": 1	"t": 994646	"P": 1728.0	"F": 2227}
{"v": 1	"t": 994666	"P": 1733.25	"F": 2194}
{"v": 1	"t": 994686	"P": 1725.25	"F": 2087}
{"v": 1	"t": 994707	"P": 1725.5	"F": 2121}
{"v": 1	"t": 994727	"P": 1725.25	"F": 2184}
{"v": 1	"t": 994747	"P": 1720.5	"F": 2171}
{"v": 1	"t": 994768	"P": 1720.25	"F": 2111}
{"v": 1	"t": 994788	"P": 1714.5	"F": 2258}
{"v": 1	"t": 994808	"P": 1718.5	"F": 2207}
{"v": 1	"t": 994829	"P": 1710.0	"F": 2233}
{"v": 1	"t": 994849	"P": 1708.5	"F": 2147}
{"v": 1	"t": 994870	"P": 1702.0	"F": 2271}
{"v": 1	"t": 994890	"P": 1689.0	"F": 2264}
{"v": 1	"t": 994910	"P": 1670.0	"F": 2183}
{"v": 1	"t": 994930	"P": 1661.75	"F": 2257}
{"v": 1	"t": 994951	"P": 1651.25	"F": 2239}
{"v": 1	"t": 994971	"P": 1646.5	"F": 2179}
{"v": 1	"t": 994991	"P": 1638.5	"F": 2240}
{"v": 1	"t": 995012	"P": 1629.0	"F": 2229}
{"v": 1	"t": 995032	"P": 1624.25	"F": 2239}
{"v": 1	"t": 995052	"P": 1616.0	"F": 2114}
{"v": 1	"t": 995073	"P": 1608.75	"F": 2139}
{"v": 1	"t": 995093	"P": 1606.5	"F": 2101}
{"v": 1	"t": 995113	"P": 1598.75	"F": 2237}
{"v": 1	"t": 995134	"P": 1597.25	"F": 2248	"C": 46.89	"D": 3135	"sn": 54091779688249	"file": "/data/device_log/data0000.out"}
{"v": 1	"t": 995154	"P": 1588.75	"F": 2241}
{"v": 1	"t": 995174	"P": 1579.75	"F": 2200}
{"v": 1	"t": 995195	"P": 1577.25	"F": 2226}
{"v": 1	"t": 995215	"P": 1575.5	"F": 2219}
{"v": 1	"t": 995235	"P": 1563.0	"F": 2299}
{"v": 1	"t": 995255	"P": 1559.5	"F": 2282}
{"v": 1	"t": 995276	"P": 1561.5	"F": 2219}
{"v": 1	"t": 995296	"P": 1556.25	"F": 2169}
{"v": 1	"t": 995316	"P": 1556.75	"F": 2255}
{"v": 1	"t": 995337	"P": 1549.25	"F": 2182}
{"v": 1	"t": 995357	"P": 1553.0	"F": 2087}
{"v": 1	"t": 995378	"P": 1554.5	"F": 2112}
{"v": 1	"t": 995398	"P": 1556.5	"F": 2118}
{"v": 1	"t": 995419	"P": 1561.5	"F": 2164}
{"v": 1	"t": 995439	"P": 1559.25	"F": 2274}
{"v": 1	"t": 995460	"P": 1566.0	"F": 2172}
{"v": 1	"t": 995480	"P": 1568.5	"F": 2254}
{"v": 1	"t": 995500	"P": 1567.75	"F": 2244}
{"v": 1	"t": 995521	"P": 1575.75	"F": 2189}
{"v": 1	"t": 995541	"P": 1573.25	"F": 2236}
{"v": 1	"t": 995562	"P": 1573.25	"F": 2142}
{"v": 1	"t": 995582	"P": 1580.25	"F": 2147}
{"v": 1	"t": 995603	"P": 1577.0	"F": 2109}
{"v": 1	"t": 995623	"P": 1582.5	"F": 2189}
{"v": 1	"t": 995643	"P": 1581.0	"F": 2205}
{"v": 1	"t": 995663	"P": 1585.75	"F": 2130}
{"v": 1	"t": 995684	"P": 1590.0	"F": 2132}
{"v": 1	"t": 995704	"P": 1592.0	"F": 2106}
{"v": 1	"t": 995724	"P": 1597.0	"F": 2197}
{"v": 1	"t": 995745	"P": 1607.0	"F": 2144}
{"v": 1	"t": 995765	"P": 1608.25	"F": 2172}
{"v": 1	"t": 995785	"P": 1611.25	"F": 2105}
{"v": 1	"t": 995806	"P": 1612.5	"F": 2107}
{"v": 1	"t": 995826	"P": 1627.25	"F": 2222}
{"v": 1	"t": 995846	"P": 1636.75	"F": 2099}
{"v": 1	"t": 995867	"P": 1647.0	"F": 2125}
{"v": 1	"t": 995887	"P": 1657.25	"F": 2172}
{"v": 1	"t": 995907	"P": 1665.5	"F": 2077}
{"v": 1	"t": 995927	"P": 1667.75	"F": 2152}
{"v": 1	"t": 995948	"P": 1670.25	"F": 2098}
{"v": 1	"t": 995968	"P": 1671.75	"F": 2221}
{"v": 1	"t": 995988	"P": 1685.75	"F": 2156}
{"v": 1	"t": 996009	"P": 1684.0	"F": 2105}
{"v": 1	"t": 996029	"P": 1688.75	"F": 2196}
{"v": 1	"t": 996049	"P": 1686.5	"F": 2136}
{"v": 1	"t": 996070	"P": 1696.25	"F": 2194}
{"v": 1	"t": 996090	"P": 1696.75	"F": 2150}
{"v": 1	"t": 996110	"P": 1703.25	"F": 2181}
{"v": 1	"t": 996131	"P": 1699.0	"F": 2231}
{"v": 1	"t": 996151	"P": 1709.0	"F": 2225	"C": 46.91	"D": 3135	"sn": 54091779688249	"file": "/data/device_log/data0000.out"}
{"v": 1	"t": 996172	"P": 1709.25	"F": 2159}
{"v": 1	"t": 996192	"P": 1715.0	"F": 2225}
{"v": 1	"t": 996212	"P": 1721.0	"F": 2237}
{"v": 1	"t": 996232	"P": 1724.25	"F": 2160}
{"v": 1	"t": 996253	"P": 1723.25	"F": 2143}
{"v": 1	"t": 996273	"P": 1727.5	"F": 2187}
{"v": 1	"t": 996293	"P": 1726.0	"F": 2140}
{"v": 1	"t": 996314	"P": 1730.0	"F": 2233}
{"v": 1	"t": 996334	"P": 1726.75	"F": 2121}
{"v": 1	"t": 996354	"P": 1726.75	"F": 2182}
{"v": 1	"t": 996375	"P": 1732.5	"F": 2240}
{"v": 1	"t": 996395	"P": 1734.75	"F": 2209}
{"v": 1	"t": 996415	"P": 1726.0	"F": 2095}
{"v": 1	"t": 996436	"P": 1726.25	"F": 2191}
{"v": 1	"t": 996456	"P": 1728.25	"F": 2159}
{"v": 1	"t": 996476	"P": 1730.75	"F": 2208}
{"v": 1	"t": 996496	"P": 1731.5	"F": 2115}
{"v": 1	"t": 996517	"P": 1729.5	"F": 2217}
{"v": 1	"t": 996537	"P": 1735.5	"F": 2144}
{"v": 1	"t": 996557	"P": 1734.5	"F": 2199}
{"v": 1	"t": 996578	"P": 1730.0	"F": 2121}
{"v": 1	"t": 996598	"P": 1729.25	"F": 2112}
{"v": 1	"t": 996618	"P": 1732.0	"F": 2228}
{"v": 1	"t": 996639	"P": 1729.5	"F": 2073}
{"v": 1	"t": 996659	"P": 1724.5	"F": 2173}
{"v": 1	"t": 996680	"P": 1730.0	"F": 2170}
{"v": 1	"t": 996700	"P": 1727.0	"F": 2195}
{"v": 1	"t": 996720	"P": 1723.5	"F": 2155}
{"v": 1	"t": 996741	"P": 1728.75	"F": 2194}
{"v": 1	"t": 996761	"P": 1721.75	"F": 2253}
{"v": 1	"t": 996782	"P": 1728.75	"F": 2247}
{"v": 1	"t": 996802	"P": 1722.25	"F": 2146}
{"v": 1	"t": 996822	"P": 1726.75	"F": 2207}
{"v": 1	"t": 996843	"P": 1728.25	"F": 2182}
{"v": 1	"t": 996863	"P": 1721.75	"F": 2220}
{"v": 1	"t": 996883	"P": 1727.25	"F": 2240}
{"v": 1	"t": 996904	"P": 1720.75	"F": 2253}
{"v": 1	"t": 996924	"P": 1722.0	"F": 2264}
{"v": 1	"t": 996945	"P": 1724.75	"F": 2202}
{"v": 1	"t": 996965	"P": 1725.25	"F": 2167}
{"v": 1	"t": 996985	"P": 1719.5	"F": 2107}
{"v": 1	"t": 997006	"P": 1719.0	"F": 2215}
{"v": 1	"t": 997026	"P": 1722.25	"F": 2226}
{"v": 1	"t": 997046	"P": 1721.25	"F": 2176}
{"v": 1	"t": 997067	"P": 1717.25	"F": 2176}
{"v": 1	"t": 997087	"P": 1721.5	"F": 2219}
{"v": 1	"t": 997107	"P": 1722.75	"F": 2259}
{"v": 1	"t": 997128	"P": 1716.0	"F": 2197}
{"v": 1	"t": 997148	"P": 1715.5	"F": 2168}
{"v": 1	"t": 997169	"P": 1716.75	"F": 2172	"C": 46.91	"D": 3135	"sn": 54091779688249	"file": "/data/device_log/data0000.out"}
{"v": 1	"t": 997189	"P": 1719.75	"F": 2119}
{"v": 1	"t": 997210	"P": 1718.75	"F": 2188}
{"v": 1	"t": 997230	"P": 1719.75	"F": 2096}
{"v": 1	"t": 997250	"P": 1716.75	"F": 2163}
{"v": 1	"t": 997271	"P": 1716.5	"F": 2223}
{"v": 1	"t": 997291	"P": 1713.5	"F": 2210}
{"v": 1	"t": 997311	"P": 1713.75	"F": 2193}
{"v": 1	"t": 997332	"P": 1708.75	"F": 2163}
{"v": 1	"t": 997352	"P": 1709.75	"F": 2163}
{"v": 1	"t": 997372	"P": 1709.0	"F": 2141}
{"v": 1	"t": 997393	"P": 1702.75	"F": 2180}
{"v": 1	"t": 997413	"P": 1703.75	"F": 2257}
{"v": 1	"t": 997434	"P": 1698.75	"F": 2180}
{"v": 1	"t": 997454	"P": 1683.0	"F": 2235}
{"v": 1	"t": 997474	"P": 1663.75	"F": 2239}
{"v": 1	"t": 997495	"P": 1664.25	"F": 2254}
{"v": 1	"t": 997515	"P": 1649.0	"F": 2300}
{"v": 1	"t": 997535	"P": 1637.5	"F": 2190}
{"v": 1	"t": 997556	"P": 1635.75	"F": 2218}
{"v": 1	"t": 997576	"P": 1638.0	"F": 2271}
{"v": 1	"t": 997597	"P": 1627.75	"F": 2212}
{"v": 1	"t": 997617	"P": 1625.25	"F": 2249}
{"v": 1	"t": 997637	"P": 1622.75	"F": 2214}
{"v": 1	"t": 997658	"P": 1613.75	"F": 2227}
{"v": 1	"t": 997678	"P": 1615.0	"F": 2188}
{"v": 1	"t": 997698	"P": 1611.25	"F": 2195}
{"v": 1	"t": 997719	"P": 1603.25	"F": 2230}
{"v": 1	"t": 997739	"P": 1596.25	"F": 2235}
{"v": 1	"t": 997760	"P": 1588.75	"F": 2226}
{"v": 1	"t": 997780	"P": 1585.25	"F": 2168}
{"v": 1	"t": 997800	"P": 1580.25	"F": 2266}
{"v": 1	"t": 997821	"P": 1576.75	"F": 2218}
{"v": 1	"t": 997841	"P": 1574.0	"F": 2172}
{"v": 1	"t": 997862	"P": 1566.25	"F": 2170}
{"v": 1	"t": 997882	"P": 1563.25	"F": 2125}
{"v": 1	"t": 997902	"P": 1565.25	"F": 2309}
{"v": 1	"t": 997923	"P": 1558.75	"F": 2159}
{"v": 1	"t": 997943	"P": 1556.75	"F": 2140}
{"v": 1	"t": 997963	"P": 1558.25	"F": 2208}
{"v": 1	"t": 997984	"P": 1562.75	"F": 2150}
{"v": 1	"t": 998004	"P": 1556.5	"F": 2190}
{"v": 1	"t": 998024	"P": 1556.75	"F": 2231}
{"v": 1	"t": 998045	"P": 1562.75	"F": 2259}
{"v": 1	"t": 998065	"P": 1565.25	"F": 2289}
{"v": 1	"t": 998086	"P": 1557.75	"F": 2160}
{"v": 1	"t": 998106	"P": 1571.5	"F": 2270}
{"v": 1	"t": 998126	"P": 1565.75	"F": 2185}
{"v": 1	"t": 998147	"P": 1565.25	"F": 2105}
{"v": 1	"t": 998167	"P": 1572.5	"F": 2173}
{"v": 1	"t": 998187	"P": 1575.0	"F": 2219	"C": 46.865	"D": 3135	"sn": 54091779688249	"file": "/data/device_log/data0000.out"}
{"v": 1	"t": 998208	"P": 1573.0	"F": 2191}
{"v": 1	"t": 998228	"P": 1582.5	"F": 2225}
{"v": 1	"t": 998249	"P": 1588.0	"F": 2190}
{"v": 1	"t": 998269	"P": 1593.25	"F": 2223}
{"v": 1	"t": 998289	"P": 1597.25	"F": 2183}
{"v": 1	"t": 998310	"P": 1610.25	"F": 2180}
{"v": 1	"t": 998330	"P": 1615.0	"F": 2042}
{"v": 1	"t": 998350	"P": 1625.75	"F": 2134}
{"v": 1	"t": 998371	"P": 1634.0	"F": 2184}
{"v": 1	"t": 998391	"P": 1651.25	"F": 2138}
{"v": 1	"t": 998412	"P": 1655.75	"F": 2130}
{"v": 1	"t": 998432	"P": 1669.5	"F": 2097}
{"v": 1	"t": 998452	"P": 1674.75	"F": 2178}
{"v": 1	"t": 998473	"P": 1665.75	"F": 2198}
{"v": 1	"t": 998493	"P": 1670.75	"F": 2159}
{"v": 1	"t": 998514	"P": 1682.0	"F": 2104}
{"v": 1	"t": 998534	"P": 1682.25	"F": 2180}
{"v": 1	"t": 998554	"P": 1683.5	"F": 2210}
{"v": 1	"t": 998575	"P": 1692.0	"F": 2183}
{"v": 1	"t": 998595	"P": 1696.0	"F": 2088}
{"v": 1	"t": 998615	"P": 1689.75	"F": 2100}
{"v": 1	"t": 998636	"P": 1692.25	"F": 2210}
{"v": 1	"t": 998656	"P": 1701.75	"F": 2156}
{"v": 1	"t": 998676	"P": 1703.75	"F": 2118}
{"v": 1	"t": 998697	"P": 1700.75	"F": 2171}
{"v": 1	"t": 998717	"P": 1710.0	"F": 2207}
{"v": 1	"t": 998738	"P": 1707.25	"F": 2127}
{"v": 1	"t": 998758	"P": 1709.5	"F": 2179}
{"v": 1	"t": 998778	"P": 1713.25	"F": 2216}
{"v": 1	"t": 998799	"P": 1717.75	"F": 2149}
{"v": 1	"t": 998819	"P": 1715.25	"F": 2142}
{"v": 1	"t": 998839	"P": 1721.25	"F": 2258}
{"v": 1	"t": 998860	"P": 1724.5	"F": 2153}
{"v": 1	"t": 998880	"P": 1720.75	"F": 2101}
{"v": 1	"t": 998901	"P": 1719.0	"F": 2090}
{"v": 1	"t": 998921	"P": 1725.75	"F": 2177}
{"v": 1	"t": 998941	"P": 1724.25	"F": 2126}
{"v": 1	"t": 998962	"P": 1721.5	"F": 2046}
{"v": 1	"t": 998982	"P": 1723.25	"F": 2212}
{"v": 1	"t": 999003	"P": 1727.0	"F": 2220}
{"v": 1	"t": 999023	"P": 1721.75	"F": 2186}
{"v": 1	"t": 999043	"P": 1720.75	"F": 2192}
{"v": 1	"t": 999064	"P": 1724.0	"F": 2179}
{"v": 1	"t": 999084	"P": 1717.5	"F": 2090}
{"v": 1	"t": 999105	"P": 1722.25	"F": 2176}
{"v": 1	"t": 999125	"P": 1725.5	"F": 2182}
{"v": 1	"t": 999146	"P": 1720.0	"F": 2122}
{"v": 1	"t": 999166	"P": 1727.75	"F": 2192}
{"v": 1	"t": 999186	"P": 1721.25	"F": 2304}
{"v": 1	"t": 999207	"P": 1718.5	"F": 2216	"C": 46.86	"D": 3135	"sn": 54091779688249	"file": "/data/device_log/data0000.out"}
{"v": 1	"t": 999227	"P": 1725.75	"F": 2186}
{"v": 1	"t": 999248	"P": 1726.75	"F": 2197}
{"v": 1	"t": 999268	"P": 1724.75	"F": 2160}
{"v": 1	"t": 999288	"P": 1724.75	"F": 2214}
{"v": 1	"t": 999309	"P": 1728.75	"F": 2083}
{"v": 1	"t": 999329	"P": 1723.5	"F": 2076}
{"v": 1	"t": 999349	"P": 1724.75	"F": 2156}
{"v": 1	"t": 999370	"P": 1728.25	"F": 2249}
{"v": 1	"t": 999390	"P": 1722.5	"F": 2168}
{"v": 1	"t": 999411	"P": 1720.0	"F": 2193}
{"v": 1	"t": 999431	"P": 1726.75	"F": 2160}
{"v": 1	"t": 999451	"P": 1730.5	"F": 2154}
{"v": 1	"t": 999472	"P": 1723.5	"F": 2176}
{"v": 1	"t": 999492	"P": 1725.25	"F": 2218}
{"v": 1	"t": 999512	"P": 1729.5	"F": 2186}
{"v": 1	"t": 999533	"P": 1725.25	"F": 2078}
{"v": 1	"t": 999553	"P": 1724.0	"F": 2085}
{"v": 1	"t": 999573	"P": 1726.5	"F": 2164}
{"v": 1	"t": 999594	"P": 1724.75	"F": 2214}
{"v": 1	"t": 999614	"P": 1722.75	"F": 2106}
{"v": 1	"t": 999635	"P": 1722.5	"F": 2124}
{"v": 1	"t": 999655	"P": 1726.5	"F": 2264}
{"v": 1	"t": 999675	"P": 1719.75	"F": 2165}
{"v": 1	"t": 999696	"P": 1725.25	"F": 2098}
{"v": 1	"t": 999716	"P": 1722.25	"F": 2200}
{"v": 1	"t": 999737	"P": 1720.0	"F": 2182}
{"v": 1	"t": 999757	"P": 1720.0	"F": 2140}
{"v": 1	"t": 999777	"P": 1718.75	"F": 2120}
{"v": 1	"t": 999798	"P": 1708.5	"F": 2156}
{"v": 1	"t": 999818	"P": 1700.25	"F": 2224}
{"v": 1	"t": 999838	"P": 1687.25	"F": 2317}
{"v": 1	"t": 999859	"P": 1673.0	"F": 2212}
{"v": 1	"t": 999879	"P": 1653.75	"F": 2260}
{"v": 1	"t": 999900	"P": 1649.0	"F": 2291}
{"v": 1	"t": 999920	"P": 1631.25	"F": 2293}
{"v": 1	"t": 999940	"P": 1623.5	"F": 2192}
{"v": 1	"t": 999961	"P": 1618.25	"F": 2251}
{"v": 1	"t": 999981	"P": 1626.25	"F": 2137}
{"v": 1	"t": 1000001	"P": 1620.5	"F": 2294}
{"v": 1	"t": 1000022	"P": 1614.75	"F": 2124}
{"v": 1	"t": 1000042	"P": 1610.0	"F": 2230}
{"v": 1	"t": 1000063	"P": 1607.75	"F": 2128}
{"v": 1	"t": 1000083	"P": 1600.75	"F": 2221}
{"v": 1	"t": 1000103	"P": 1592.25	"F": 2205}
{"v": 1	"t": 1000124	"P": 1593.25	"F": 2261}
{"v": 1	"t": 1000144	"P": 1584.25	"F": 2218}
{"v": 1	"t": 1000164	"P": 1583.0	"F": 2185}
{"v": 1	"t": 1000185	"P": 1580.75	"F": 2131}
{"v": 1	"t": 1000205	"P": 1578.5	"F": 2147}
{"v": 1	"t": 1000225	"P": 1574.25	"F": 2133	"C": 46.89	"D": 3135	"sn": 54091779688249	"file": "/data/device_log/data0000.out"}
{"v": 1	"t": 1000246	"P": 1572.25	"F": 2269}
{"v": 1	"t": 1000266	"P": 1572.25	"F": 2226}
{"v": 1	"t": 1000287	"P": 1571.75	"F": 2139}
{"v": 1	"t": 1000307	"P": 1569.5	"F": 2126}
{"v": 1	"t": 1000327	"P": 1566.75	"F": 2205}
{"v": 1	"t": 1000348	"P": 1568.0	"F": 2241}
{"v": 1	"t": 1000368	"P": 1567.25	"F": 2223}
{"v": 1	"t": 1000389	"P": 1577.0	"F": 2149}
{"v": 1	"t": 1000409	"P": 1576.5	"F": 2197}
{"v": 1	"t": 1000429	"P": 1573.75	"F": 2058}
{"v": 1	"t": 1000450	"P": 1586.0	"F": 2181}
{"v": 1	"t": 1000470	"P": 1584.0	"F": 2213}
{"v": 1	"t": 1000490	"P": 1584.25	"F": 2076}
{"v": 1	"t": 1000511	"P": 1588.0	"F": 2151}
{"v": 1	"t": 1000531	"P": 1597.25	"F": 2257}
{"v": 1	"t": 1000552	"P": 1600.5	"F": 2095}
{"v": 1	"t": 1000572	"P": 1604.5	"F": 2145}
{"v": 1	"t": 1000592	"P": 1612.0	"F": 2128}
{"v": 1	"t": 1000613	"P": 1616.75	"F": 2238}
{"v": 1	"t": 1000633	"P": 1619.0	"F": 2094}
{"v": 1	"t": 1000653	"P": 1631.5	"F": 2197}
{"v": 1	"t": 1000674	"P": 1640.75	"F": 2134}
{"v": 1	"t": 1000694	"P": 1651.0	"F": 2065}
{"v": 1	"t": 1000715	"P": 1661.25	"F": 2129}
{"v": 1	"t": 1000735	"P": 1670.5	"F": 2142}
{"v": 1	"t": 1000755	"P": 1667.0	"F": 2180}
{"v": 1	"t": 1000776	"P": 1678.0	"F": 2182}
{"v": 1	"t": 1000796	"P": 1687.25	"F": 2241}
{"v": 1	"t": 1000816	"P": 1681.25	"F": 2193}
{"v": 1	"t": 1000837	"P": 1685.5	"F": 2076}
{"v": 1	"t": 1000857	"P": 1692.5	"F": 2226}
{"v": 1	"t": 1000877	"P": 1697.75	"F": 2178}
{"v": 1	"t": 1000898	"P": 1697.75	"F": 2188}
{"v": 1	"t": 1000918	"P": 1707.0	"F": 2126}
{"v": 1	"t": 1000939	"P": 1709.0	"F": 2206}
{"v": 1	"t": 1000959	"P": 1710.25	"F": 2139}
{"v": 1	"t": 1000979	"P": 1710.0	"F": 2161}
{"v": 1	"t": 1001000	"P": 1718.75	"F": 2173}
{"v": 1	"t": 1001020	"P": 1717.5	"F": 2249}
{"v": 1	"t": 1001041	"P": 1718.5	"F": 2152}
{"v": 1	"t": 1001061	"P": 1727.25	"F": 2182}
{"v": 1	"t": 1001081	"P": 1724.25	"F": 2198}
{"v": 1	"t": 1001102	"P": 1722.75	"F": 2238}
{"v": 1	"t": 1001122	"P": 1722.5	"F": 2242}
{"v": 1	"t": 1001142	"P": 1725.0	"F": 2189}
{"v": 1	"t": 1001163	"P": 1722.5	"F": 2232}
{"v": 1	"t": 1001183	"P": 1718.75	"F": 2191}
{"v": 1	"t": 1001204	"P": 1727.25	"F": 2267}
{"v": 1	"t": 1001224	"P": 1727.75	"F": 2144}
{"v": 1	"t": 1001244	"P": 1722.5	"F": 2197	"C": 46.89	"D": 3135	"sn": 54091779688249	"file": "/data/device_log/data0000.out"}
{"v": 1	"t": 1001265	"P": 1725.25	"F": 2243}
{"v": 1	"t": 1001285	"P": 1719.75	"F": 2221}
{"v": 1	"t": 1001305	"P": 1715.75	"F": 2173}
{"v": 1	"t": 1001326	"P": 1710.0	"F": 2221}
{"v": 1	"t": 1001346	"P": 1722.5	"F": 2236}
{"v": 1	"t": 1001367	"P": 1717.25	"F": 2240}
{"v": 1	"t": 1001387	"P": 1708.0	"F": 2193}
{"v": 1	"t": 1001407	"P": 1716.25	"F": 2109}
{"v": 1	"t": 1001428	"P": 1713.75	"F": 2150}
{"v": 1	"t": 1001448	"P": 1711.25	"F": 2140}
{"v": 1	"t": 1001468	"P": 1711.75	"F": 2232}
{"v": 1	"t": 1001489	"P": 1713.0	"F": 2150}
{"v": 1	"t": 1001509	"P": 1711.0	"F": 2187}
{"v": 1	"t": 1001530	"P": 1712.0	"F": 2260}
{"v": 1	"t": 1001550	"P": 1712.25	"F": 2194}
{"v": 1	"t": 1001570	"P": 1710.25	"F": 2191}
{"v": 1	"t": 1001591	"P": 1708.0	"F": 2189}
{"v": 1	"t": 1001611	"P": 1712.75	"F": 2212}
{"v": 1	"t": 1001632	"P": 1711.0	"F": 2219}
{"v": 1	"t": 1001652	"P": 1710.25	"F": 2185}
{"v": 1	"t": 1001672	"P": 1719.25	"F": 2246}
{"v": 1	"t": 1001693	"P": 1707.5	"F": 2169}
{"v": 1	"t": 1001713	"P": 1711.75	"F": 2177}
{"v": 1	"t": 1001733	"P": 1714.5	"F": 2192}
{"v": 1	"t": 1001754	"P": 1709.25	"F": 2145}
{"v": 1	"t": 1001774	"P": 1713.0	"F": 2156}
{"v": 1	"t": 1001795	"P": 1713.25	"F": 2205}
{"v": 1	"t": 1001815	"P": 1717.0	"F": 2140}
{"v": 1	"t": 1001835	"P": 1710.0	"F": 2251}
{"v": 1	"t": 1001856	"P": 1712.0	"F": 2205}
{"v": 1	"t": 1001876	"P": 1715.0	"F": 2178}
{"v": 1	"t": 1001896	"P": 1710.75	"F": 2129}
{"v": 1	"t": 1001917	"P": 1708.75	"F": 2184}
{"v": 1	"t": 1001937	"P": 1716.0	"F": 2240}
{"v": 1	"t": 1001957	"P": 1715.25	"F": 2171}
{"v": 1	"t": 1001978	"P": 1711.5	"F": 2192}
{"v": 1	"t": 1001998	"P": 1707.5	"F": 2205}
{"v": 1	"t": 1002019	"P": 1714.75	"F": 2237}
{"v": 1	"t": 1002039	"P": 1711.75	"F": 2132}
{"v": 1	"t": 1002059	"P": 1706.0	"F": 2196}
{"v": 1	"t": 1002080	"P": 1708.5	"F": 2155}
{"v": 1	"t": 1002100	"P": 1703.25	"F": 2196}
{"v": 1	"t": 1002120	"P": 1697.75	"F": 2208}
{"v": 1	"t": 1002141	"P": 1696.0	"F": 2218}
{"v": 1	"t": 1002161	"P": 1692.25	"F": 2231}
{"v": 1	"t": 1002182	"P": 1686.5	"F": 2298}
{"v": 1	"t": 1002203	"P": 1683.5	"F": 2317}
{"v": 1	"t": 1002223	"P": 1673.0	"F": 2258}
{"v": 1	"t": 1002243	"P": 1662.0	"F": 2218}
{"v": 1	"t": 1002264	"P": 1659.5	"F": 2213	"C": 46.9	"D": 3135	"sn": 54091779688249	"file": "/data/device_log/data0000.out"}
{"v": 1	"t": 1002284	"P": 1651.0	"F": 2178}
{"v": 1	"t": 1002304	"P": 1633.75	"F": 2240}
{"v": 1	"t": 1002325	"P": 1629.5	"F": 2129}
{"v": 1	"t": 1002345	"P": 1625.75	"F": 2183}
{"v": 1	"t": 1002365	"P": 1614.25	"F": 2198}
{"v": 1	"t": 1002386	"P": 1621.0	"F": 2222}
{"v": 1	"t": 1002406	"P": 1618.75	"F": 2181}
{"v": 1	"t": 1002426	"P": 1611.0	"F": 2176}
{"v": 1	"t": 1002447	"P": 1606.5	"F": 2177}
{"v": 1	"t": 1002467	"P": 1605.75	"F": 2185}
{"v": 1	"t": 1002488	"P": 1598.75	"F": 2195}
{"v": 1	"t": 1002508	"P": 1594.5	"F": 2175}
{"v": 1	"t": 1002528	"P": 1595.5	"F": 2231}
{"v": 1	"t": 1002549	"P": 1598.5	"F": 2248}
{"v": 1	"t": 1002569	"P": 1595.5	"F": 2217}
{"v": 1	"t": 1002589	"P": 1591.0	"F": 2192}
{"v": 1	"t": 1002610	"P": 1596.5	"F": 2226}
{"v": 1	"t": 1002630	"P": 1600.0	"F": 2193}
{"v": 1	"t": 1002650	"P": 1592.5	"F": 2051}
{"v": 1	"t": 1002671	"P": 1599.75	"F": 2152}
{"v": 1	"t": 1002691	"P": 1606.75	"F": 2176}
{"v": 1	"t": 1002712	"P": 1602.0	"F": 2230}
{"v": 1	"t": 1002732	"P": 1600.5	"F": 2180}
{"v": 1	"t": 1002752	"P": 1608.25	"F": 2113}
{"v": 1	"t": 1002773	"P": 1603.75	"F": 2114}
{"v": 1	"t": 1002793	"P": 1606.25	"F": 2222}
{"v": 1	"t": 1002813	"P": 1608.5	"F": 2188}
{"v": 1	"t": 1002834	"P": 1617.25	"F": 2153}
{"v": 1	"t": 1002854	"P": 1614.75	"F": 2192}
{"v": 1	"t": 1002874	"P": 1618.0	"F": 2183}
{"v": 1	"t": 1002894	"P": 1616.75	"F": 2182}
{"v": 1	"t": 1002915	"P": 1626.75	"F": 2137}
{"v": 1	"t": 1002935	"P": 1625.75	"F": 2236}
{"v": 1	"t": 1002955	"P": 1626.75	"F": 2263}
{"v": 1	"t": 1002976	"P": 1628.75	"F": 2210}
{"v": 1	"t": 1002996	"P": 1638.75	"F": 2229}
{"v": 1	"t": 1003016	"P": 1645.75	"F": 2133}
{"v": 1	"t": 1003036	"P": 1648.0	"F": 2116}
{"v": 1	"t": 1003057	"P": 1648.0	"F": 2077}
{"v": 1	"t": 1003077	"P": 1657.0	"F": 2190}
{"v": 1	"t": 1003097	"P": 1663.75	"F": 2220}
{"v": 1	"t": 1003118	"P": 1662.5	"F": 2208}
{"v": 1	"t": 1003138	"P": 1669.75	"F": 2223}
{"v": 1	"t": 1003158	"P": 1672.5	"F": 2143}
{"v": 1	"t": 1003178	"P": 1672.5	"F": 2116}
{"v": 1	"t": 1003199	"P": 1684.0	"F": 2097}
{"v": 1	"t": 1003219	"P": 1679.0	"F": 2211}
{"v": 1	"t": 1003239	"P": 1679.5	"F": 2062}
{"v": 1	"t": 1003259	"P": 1681.25	"F": 2186}
{"v": 1	"t": 1003280	"P": 1691.25	"F": 2109	"C": 46.875	"D": 3135	"sn": 54091779688249	"file": "/data/device_log/data0000.out"}
{"v": 1	"t": 1003300	"P": 1685.25	"F": 2253}
{"v": 1	"t": 1003320	"P": 1687.5	"F": 2257}
{"v": 1	"t": 1003341	"P": 1690.0	"F": 2247}
{"v": 1	"t": 1003361	"P": 1691.25	"F": 2120}
{"v": 1	"t": 1003381	"P": 1698.0	"F": 2176}
{"v": 1	"t": 1003402	"P": 1698.5	"F": 2131}
{"v": 1	"t": 1003422	"P": 1696.75	"F": 2144}
{"v": 1	"t": 1003442	"P": 1704.75	"F": 2145}
{"v": 1	"t": 1003462	"P": 1706.75	"F": 2110}
{"v": 1	"t": 1003483	"P": 1702.5	"F": 2208}
{"v": 1	"t": 1003503	"P": 1703.5	"F": 2092}
{"v": 1	"t": 1003523	"P": 1707.75	"F": 2184}
{"v": 1	"t": 1003544	"P": 1710.0	"F": 2134}
{"v": 1	"t": 1003564	"P": 1712.25	"F": 2172}
{"v": 1	"t": 1003584	"P": 1715.25	"F": 2216}
{"v": 1	"t": 1003604	"P": 1707.75	"F": 2147}
{"v": 1	"t": 1003625	"P": 1711.25	"F": 2098}
{"v": 1	"t": 1003645	"P": 1715.75	"F": 2189}
{"v": 1	"t": 1003665	"P": 1715.75	"F": 2188}
{"v": 1	"t": 1003686	"P": 1711.25	"F": 2134}
{"v": 1	"t": 1003706	"P": 1717.25	"F": 2135}
{"v": 1	"t": 1003726	"P": 1720.5	"F": 2157}
{"v": 1	"t": 1003746	"P": 1715.75	"F": 2255}
{"v": 1	"t": 1003767	"P": 1715.0	"F": 2098}
{"v": 1	"t": 1003787	"P": 1713.5	"F": 2200}
{"v": 1	"t": 1003807	"P": 1713.75	"F": 2134}
{"v": 1	"t": 1003827	"P": 1716.5	"F": 2160}
{"v": 1	"t": 1003848	"P": 1715.25	"F": 2199}
{"v": 1	"t": 1003868	"P": 1710.5	"F": 2079}
{"v": 1	"t": 1003888	"P": 1714.75	"F": 2090}
{"v": 1	"t": 1003909	"P": 1719.25	"F": 2180}
{"v": 1	"t": 1003929	"P": 1716.75	"F": 2146}
{"v": 1	"t": 1003949	"P": 1713.5	"F": 2285}
{"v": 1	"t": 1003969	"P": 1714.75	"F": 2200}
{"v": 1	"t": 1003990	"P": 1714.75	"F": 2222}
{"v": 1	"t": 1004010	"P": 1715.25	"F": 2144}
{"v": 1	"t": 1004030	"P": 1718.5	"F": 2219}
{"v": 1	"t": 1004051	"P": 1715.25	"F": 2111}
{"v": 1	"t": 1004071	"P": 1719.0	"F": 2181}
{"v": 1	"t": 1004091	"P": 1722.0	"F": 2179}
{"v": 1	"t": 1004111	"P": 1719.75	"F": 2268}
{"v": 1	"t": 1004132	"P": 1714.0	"F": 2192}
{"v": 1	"t": 1004152	"P": 1723.25	"F": 2211}
{"v": 1	"t": 1004172	"P": 1726.25	"F": 2109}
{"v": 1	"t": 1004193	"P": 1718.75	"F": 2144}
{"v": 1	"t": 1004213	"P": 1721.0	"F": 2117}
{"v": 1	"t": 1004233	"P": 1720.75	"F": 2173}
{"v": 1	"t": 1004253	"P": 1723.75	"F": 2090}
{"v": 1	"t": 1004274	"P": 1730.25	"F": 2152}
{"v": 1	"t": 1004294	"P": 1722.0	"F": 2240	"C": 46.855	"D": 3135	"sn": 54091779688249	"file": "/data/device_log/data0000.out"}
{"v": 1	"t": 1004314	"P": 1718.25	"F": 2182}
{"v": 1	"t": 1004335	"P": 1721.75	"F": 2106}
{"v": 1	"t": 1004355	"P": 1727.0	"F": 2169}
{"v": 1	"t": 1004375	"P": 1722.0	"F": 2245}
{"v": 1	"t": 1004395	"P": 1719.0	"F": 2241}
{"v": 1	"t": 1004416	"P": 1717.25	"F": 2312}
{"v": 1	"t": 1004436	"P": 1722.5	"F": 2104}
{"v": 1	"t": 1004456	"P": 1722.5	"F": 2181}
{"v": 1	"t": 1004476	"P": 1721.5	"F": 2243}
{"v": 1	"t": 1004497	"P": 1720.75	"F": 2178}
{"v": 1	"t": 1004517	"P": 1722.0	"F": 2290}
{"v": 1	"t": 1004537	"P": 1726.0	"F": 2122}
{"v": 1	"t": 1004558	"P": 1722.0	"F": 2235}
{"v": 1	"t": 1004578	"P": 1718.75	"F": 2135}
{"v": 1	"t": 1004598	"P": 1712.0	"F": 2171}
{"v": 1	"t": 1004618	"P": 1722.5	"F": 2213}
{"v": 1	"t": 1004639	"P": 1710.0	"F": 2178}
{"v": 1	"t": 1004659	"P": 1696.5	"F": 2193}
{"v": 1	"t": 1004679	"P": 1679.0	"F": 2221}
{"v": 1	"t": 1004700	"P": 1672.5	"F": 2295}
{"v": 1	"t": 1004720	"P": 1659.0	"F": 2268}
{"v": 1	"t": 1004740	"P": 1642.25	"F": 2140}
{"v": 1	"t": 1004760	"P": 1631.25	"F": 2243}
{"v": 1	"t": 1004781	"P": 1626.0	"F": 2189}
{"v": 1	"t": 1004801	"P": 1634.0	"F": 2189}
{"v": 1	"t": 1004821	"P": 1635.25	"F": 2246}
{"v": 1	"t": 1004842	"P": 1633.0	"F": 2155}
{"v": 1	"t": 1004862	"P": 1632.75	"F": 2167}
{"v": 1	"t": 1004882	"P": 1632.0	"F": 2255}
{"v": 1	"t": 1004902	"P": 1635.75	"F": 2148}
{"v": 1	"t": 1004923	"P": 1628.0	"F": 2193}
{"v": 1	"t": 1004943	"P": 1629.0	"F": 2191}
{"v": 1	"t": 1004963	"P": 1631.25	"F": 2205}
{"v": 1	"t": 1004984	"P": 1628.75	"F": 2220}
{"v": 1	"t": 1005004	"P": 1632.5	"F": 2198}
{"v": 1	"t": 1005024	"P": 1625.5	"F": 2180}
{"v": 1	"t": 1005044	"P": 1625.75	"F": 2225}
{"v": 1	"t": 1005065	"P": 1625.25	"F": 2239}
{"v": 1	"t": 1005085	"P": 1621.5	"F": 2133}
{"v": 1	"t": 1005105	"P": 1615.5	"F": 2173}
{"v": 1	"t": 1005125	"P": 1614.5	"F": 2152}
{"v": 1	"t": 1005146	"P": 1626.0	"F": 2261}
{"v": 1	"t": 1005166	"P": 1626.75	"F": 2171}
{"v": 1	"t": 1005186	"P": 1621.25	"F": 2180}
{"v": 1	"t": 1005207	"P": 1622.75	"F": 2144}
{"v": 1	"t": 1005227	"P": 1621.5	"F": 2226}
{"v": 1	"t": 1005247	"P": 1627.75	"F": 2198}
{"v": 1	"t": 1005267	"P": 1626.0	"F": 2228}
{"v": 1	"t": 1005288	"P": 1626.5	"F": 2311}
{"v": 1	"t": 1005308	"P": 1624.25	"F": 2178	"C": 46.88	"D": 3135	"sn": 54091779688249	"file": "/data/device_log/data0000.out"}
{"v": 1	"t": 1005328	"P": 1635.25	"F": 2181}
{"v": 1	"t": 1005349	"P": 1637.25	"F": 2141}
{"v": 1	"t": 1005369	"P": 1634.25	"F": 2215}
{"v": 1	"t": 1005389	"P": 1638.5	"F": 2126}
{"v": 1	"t": 1005410	"P": 1641.5	"F": 2138}
{"v": 1	"t": 1005430	"P": 1647.25	"F": 2222}
{"v": 1	"t": 1005450	"P": 1648.5	"F": 2187}
{"v": 1	"t": 1005470	"P": 1646.0	"F": 2170}
{"v": 1	"t": 1005491	"P": 1650.5	"F": 2128}
{"v": 1	"t": 1005511	"P": 1653.0	"F": 2207}
{"v": 1	"t": 1005531	"P": 1648.5	"F": 2107}
{"v": 1	"t": 1005552	"P": 1644.0	"F": 2214}
{"v": 1	"t": 1005572	"P": 1643.25	"F": 2230}
{"v": 1	"t": 1005592	"P": 1647.75	"F": 2190}
{"v": 1	"t": 1005613	"P": 1652.25	"F": 2229}
{"v": 1	"t": 1005633	"P": 1660.5	"F": 2077}
{"v": 1	"t": 1005653	"P": 1673.0	"F": 2084}
{"v": 1	"t": 1005674	"P": 1675.0	"F": 2072}
{"v": 1	"t": 1005694	"P": 1675.75	"F": 2207}
{"v": 1	"t": 1005714	"P": 1682.0	"F": 2141}
{"v": 1	"t": 1005735	"P": 1685.75	"F": 2100}
{"v": 1	"t": 1005755	"P": 1684.0	"F": 2125}
{"v": 1	"t": 1005775	"P": 1687.75	"F": 2207}
{"v": 1	"t": 1005796	"P": 1686.25	"F": 2134}
{"v": 1	"t": 1005816	"P": 1690.25	"F": 2192}
{"v": 1	"t": 1005836	"P": 1690.0	"F": 2147}
{"v": 1	"t": 1005856	"P": 1690.75	"F": 2140}
{"v": 1	"t": 1005877	"P": 1690.25	"F": 2180}
{"v": 1	"t": 1005897	"P": 1699.5	"F": 2222}
{"v": 1	"t": 1005917	"P": 1703.0	"F": 2230}
{"v": 1	"t": 1005938	"P": 1703.25	"F": 2088}
{"v": 1	"t": 1005958	"P": 1704.75	"F": 2116}
{"v": 1	"t": 1005978	"P": 1703.25	"F": 2180}
{"v": 1	"t": 1005998	"P": 1714.0	"F": 2225}
{"v": 1	"t": 1006019	"P": 1708.0	"F": 2213}
{"v": 1	"t": 1006039	"P": 1713.25	"F": 2180}
{"v": 1	"t": 1006059	"P": 1709.25	"F": 2123}
{"v": 1	"t": 1006080	"P": 1714.5	"F": 2158}
{"v": 1	"t": 1006100	"P": 1718.25	"F": 2056}
{"v": 1	"t": 1006120	"P": 1714.0	"F": 2126}
{"v": 1	"t": 1006140	"P": 1712.5	"F": 2210}
{"v": 1	"t": 1006161	"P": 1717.5	"F": 2167}
{"v": 1	"t": 1006181	"P": 1719.0	"F": 2153}
{"v": 1	"t": 1006201	"P": 1713.75	"F": 2246}
{"v": 1	"t": 1006222	"P": 1711.0	"F": 2125}
{"v": 1	"t": 1006242	"P": 1712.75	"F": 2155}
{"v": 1	"t": 1006262	"P": 1717.5	"F": 2236}
{"v": 1	"t": 1006282	"P": 1717.5	"F": 2204}
{"v": 1	"t": 1006303	"P": 1717.5	"F": 2316}
{"v": 1	"t": 1006323	"P": 1713.0	"F": 2188	"C": 46.885	"D": 3135	"sn": 54091779688249	"file": "/data/device_log/data0000.out"}
{"v": 1	"t": 1006343	"P": 1716.0	"F": 2245}
{"v": 1	"t": 1006364	"P": 1720.5	"F": 2176}
{"v": 1	"t": 1006384	"P": 1720.25	"F": 2149}
{"v": 1	"t": 1006404	"P": 1717.0	"F": 2074}
{"v": 1	"t": 1006424	"P": 1718.75	"F": 2195}
{"v": 1	"t": 1006445	"P": 1725.75	"F": 2173}
{"v": 1	"t": 1006465	"P": 1724.0	"F": 2214}
{"v": 1	"t": 1006485	"P": 1715.0	"F": 2239}
{"v": 1	"t": 1006506	"P": 1723.75	"F": 2215}
{"v": 1	"t": 1006526	"P": 1722.25	"F": 2173}
{"v": 1	"t": 1006546	"P": 1720.0	"F": 2160}
{"v": 1	"t": 1006567	"P": 1718.0	"F": 2179}
{"v": 1	"t": 1006587	"P": 1722.5	"F": 2226}
{"v": 1	"t": 1006607	"P": 1724.5	"F": 2175}
{"v": 1	"t": 1006627	"P": 1724.0	"F": 2186}
{"v": 1	"t": 1006648	"P": 1715.5	"F": 2203}
{"v": 1	"t": 1006668	"P": 1721.5	"F": 2225}
{"v": 1	"t": 1006688	"P": 1716.25	"F": 2090}
{"v": 1	"t": 1006708	"P": 1719.25	"F": 2131}
{"v": 1	"t": 1006729	"P": 1721.0	"F": 2115}
{"v": 1	"t": 1006749	"P": 1717.5	"F": 2207}
{"v": 1	"t": 1006769	"P": 1718.75	"F": 2258}
{"v": 1	"t": 1006790	"P": 1720.25	"F": 2119}
{"v": 1	"t": 1006810	"P": 1723.0	"F": 2167}
{"v": 1	"t": 1006830	"P": 1720.75	"F": 2148}
{"v": 1	"t": 1006850	"P": 1717.75	"F": 2201}
{"v": 1	"t": 1006871	"P": 1716.75	"F": 2084}
{"v": 1	"t": 1006891	"P": 1721.5	"F": 2186}
{"v": 1	"t": 1006911	"P": 1722.0	"F": 2192}
{"v": 1	"t": 1006931	"P": 1715.75	"F": 2106}
{"v": 1	"t": 1006952	"P": 1713.0	"F": 2110}
{"v": 1	"t": 1006972	"P": 1717.25	"F": 2210}
{"v": 1	"t": 1006992	"P": 1716.25	"F": 2232}
{"v": 1	"t": 1007013	"P": 1713.5	"F": 2241}
{"v": 1	"t": 1007033	"P": 1713.0	"F": 2162}
{"v": 1	"t": 1007053	"P": 1708.25	"F": 2282}
{"v": 1	"t": 1007073	"P": 1710.0	"F": 2155}
{"v": 1	"t": 1007094	"P": 1710.25	"F": 2180}
{"v": 1	"t": 1007114	"P": 1707.25	"F": 2190}
{"v": 1	"t": 1007134	"P": 1700.25	"F": 2065}
{"v": 1	"t": 1007155	"P": 1704.0	"F": 2234}
{"v": 1	"t": 1007175	"P": 1697.75	"F": 2273}
{"v": 1	"t": 1007195	"P": 1687.75	"F": 2248}
{"v": 1	"t": 1007216	"P": 1669.25	"F": 2210}
{"v": 1	"t": 1007236	"P": 1668.0	"F": 2240}
{"v": 1	"t": 1007256	"P": 1665.75	"F": 2267}
{"v": 1	"t": 1007276	"P": 1653.75	"F": 2160}
{"v": 1	"t": 1007297	"P": 1647.25	"F": 2228}
{"v": 1	"t": 1007317	"P": 1645.5	"F": 2163}
{"v": 1	"t": 1007337	"P": 1648.5	"F": 2179	"C": 46.9	"D": 3135	"sn": 54091779688249	"file": "/data/device_log/data0000.out"}
{"v": 1	"t": 1007357	"P": 1646.25	"F": 2154}
{"v": 1	"t": 1007378	"P": 1645.25	"F": 2215}
{"v": 1	"t": 1007398	"P": 1649.0	"F": 2193}
{"v": 1	"t": 1007418	"P": 1642.25	"F": 2115}
{"v": 1	"t": 1007439	"P": 1636.0	"F": 2189}
{"v": 1	"t": 1007459	"P": 1627.25	"F": 2236}
{"v": 1	"t": 1007479	"P": 1617.5	"F": 2214}
{"v": 1	"t": 1007499	"P": 1622.0	"F": 2183}
{"v": 1	"t": 1007520	"P": 1625.25	"F": 2187}
{"v": 1	"t": 1007540	"P": 1624.5	"F": 2102}
{"v": 1	"t": 1007560	"P": 1618.25	"F": 2154}
{"v": 1	"t": 1007581	"P": 1620.75	"F": 2233}
{"v": 1	"t": 1007601	"P": 1619.25	"F": 2209}
{"v": 1	"t": 1007621	"P": 1625.25	"F": 2193}
{"v": 1	"t": 1007641	"P": 1617.5	"F": 2160}
{"v": 1	"t": 1007662	"P": 1616.75	"F": 2114}
{"v": 1	"t": 1007682	"P": 1615.25	"F": 2151}
{"v": 1	"t": 1007702	"P": 1621.75	"F": 2266}
{"v": 1	"t": 1007723	"P": 1622.0	"F": 2152}
{"v": 1	"t": 1007743	"P": 1617.25	"F": 2251}
{"v": 1	"t": 1007763	"P": 1617.25	"F": 2248}
{"v": 1	"t": 1007783	"P": 1619.75	"F": 2166}
{"v": 1	"t": 1007804	"P": 1627.0	"F": 2171}
{"v": 1	"t": 1007824	"P": 1626.25	"F": 2116}
{"v": 1	"t": 1007844	"P": 1627.0	"F": 2109}
{"v": 1	"t": 1007865	"P": 1627.5	"F": 2202}
{"v": 1	"t": 1007885	"P": 1634.0	"F": 2177}
{"v": 1	"t": 1007905	"P": 1639.0	"F": 2138}
{"v": 1	"t": 1007925	"P": 1636.0	"F": 2128}
{"v": 1	"t": 1007946	"P": 1640.75	"F": 2197}
{"v": 1	"t": 1007966	"P": 1652.0	"F": 2161}
{"v": 1	"t": 1007986	"P": 1653.25	"F": 2204}
{"v": 1	"t": 1008006	"P": 1655.75	"F": 2181}
{"v": 1	"t": 1008027	"P": 1648.25	"F": 2265}
{"v": 1	"t": 1008047	"P": 1650.25	"F": 2256}
{"v": 1	"t": 1008067	"P": 1651.25	"F": 2291}
{"v": 1	"t": 1008088	"P": 1648.75	"F": 2156}
{"v": 1	"t": 1008108	"P": 1650.25	"F": 2217}
{"v": 1	"t": 1008128	"P": 1656.0	"F": 2268}
{"v": 1	"t": 1008148	"P": 1667.25	"F": 2176}
{"v": 1	"t": 1008169	"P": 1666.5	"F": 2109}
{"v": 1	"t": 1008189	"P": 1667.25	"F": 2220}
{"v": 1	"t": 1008209	"P": 1672.5	"F": 2182}
{"v": 1	"t": 1008230	"P": 1669.25	"F": 2121}
{"v": 1	"t": 1008250	"P": 1679.25	"F": 2113}
{"v": 1	"t": 1008270	"P": 1677.5	"F": 2133}
{"v": 1	"t": 1008290	"P": 1678.5	"F": 2168}
{"v": 1	"t": 1008311	"P": 1679.25	"F": 2194}
{"v": 1	"t": 1008331	"P": 1687.5	"F": 2132}
{"v": 1	"t": 1008351	"P": 1687.25	"F": 2178	"C": 46.86	"D": 3135	"sn": 54091779688249	"file": "/data/device_log/data0000.out"}
{"v": 1	"t": 1008372	"P": 1692.5	"F": 2125}
{"v": 1	"t": 1008392	"P": 1688.0	"F": 2156}
{"v": 1	"t": 1008412	"P": 1694.75	"F": 2195}
{"v": 1	"t": 1008432	"P": 1694.25	"F": 2237}
{"v": 1	"t": 1008453	"P": 1688.0	"F": 2201}
{"v": 1	"t": 1008473	"P": 1693.25	"F": 2114}
{"v": 1	"t": 1008493	"P": 1698.0	"F": 2097}
{"v": 1	"t": 1008514	"P": 1702.5	"F": 2196}
{"v": 1	"t": 1008534	"P": 1701.0	"F": 2120}
{"v": 1	"t": 1008554	"P": 1701.5	"F": 2225}
{"v": 1	"t": 1008574	"P": 1698.5	"F": 2166}
{"v": 1	"t": 1008595	"P": 1710.75	"F": 2263}
{"v": 1	"t": 1008615	"P": 1703.5	"F": 2217}
{"v": 1	"t": 1008635	"P": 1704.5	"F": 2279}
{"v": 1	"t": 1008656	"P": 1704.5	"F": 2172}
{"v": 1	"t": 1008676	"P": 1709.75	"F": 2144}
{"v": 1	"t": 1008696	"P": 1708.5	"F": 2225}
{"v": 1	"t": 1008716	"P": 1708.5	"F": 2246}
{"v": 1	"t": 1008737	"P": 1706.0	"F": 2193}
{"v": 1	"t": 1008757	"P": 1706.25	"F": 2216}
{"v": 1	"t": 1008777	"P": 1713.75	"F": 2148}
{"v": 1	"t": 1008797	"P": 1706.75	"F": 2289}
{"v": 1	"t": 1008818	"P": 1707.5	"F": 2211}
{"v": 1	"t": 1008838	"P": 1704.25	"F": 2143}
{"v": 1	"t": 1008858	"P": 1708.5	"F": 2067}
{"v": 1	"t": 1008879	"P": 1713.75	"F": 2254}
{"v": 1	"t": 1008899	"P": 1708.5	"F": 2280}
{"v": 1	"t": 1008919	"P": 1709.0	"F": 2245}
{"v": 1	"t": 1008939	"P": 1708.5	"F": 2197}
{"v": 1	"t": 1008960	"P": 1711.0	"F": 2147}
{"v": 1	"t": 1008980	"P": 1708.5	"F": 2184}
{"v": 1	"t": 1009000	"P": 1703.75	"F": 2126}
{"v": 1	"t": 1009021	"P": 1711.0	"F": 2082}
{"v": 1	"t": 1009041	"P": 1706.25	"F": 2137}
{"v": 1	"t": 1009061	"P": 1710.75	"F": 2126}
{"v": 1	"t": 1009081	"P": 1707.5	"F": 2107}
{"v": 1	"t": 1009102	"P": 1707.5	"F": 2120}
{"v": 1	"t": 1009122	"P": 1710.5	"F": 2199}
{"v": 1	"t": 1009142	"P": 1711.75	"F": 2181}
{"v": 1	"t": 1009163	"P": 1707.25	"F": 2151}
{"v": 1	"t": 1009183	"P": 1704.25	"F": 2196}
{"v": 1	"t": 1009204	"P": 1707.5	"F": 2171}
{"v": 1	"t": 1009224	"P": 1707.25	"F": 2200}
{"v": 1	"t": 1009244	"P": 1706.5	"F": 2143}
{"v": 1	"t": 1009264	"P": 1704.25	"F": 2190}
{"v": 1	"t": 1009285	"P": 1711.5	"F": 2080}
{"v": 1	"t": 1009305	"P": 1710.75	"F": 2231}
{"v": 1	"t": 1009325	"P": 1703.75	"F": 2194}
{"v": 1	"t": 1009346	"P": 1711.75	"F": 2206}
{"v": 1	"t": 1009366	"P": 1713.0	"F": 2136	"C": 46.88	"D": 3135	"sn": 54091779688249	"file": "/data/device_log/data0000.out"}
{"v": 1	"t": 1009386	"P": 1711.5	"F": 2041}
{"v": 1	"t": 1009406	"P": 1712.0	"F": 2265}
{"v": 1	"t": 1009427	"P": 1707.5	"F": 2102}
{"v": 1	"t": 1009447	"P": 1710.75	"F": 2246}
{"v": 1	"t": 1009467	"P": 1712.25	"F": 2208}
{"v": 1	"t": 1009488	"P": 1706.75	"F": 2269}
{"v": 1	"t": 1009508	"P": 1703.0	"F": 2154}
{"v": 1	"t": 1009528	"P": 1703.5	"F": 2147}
{"v": 1	"t": 1009548	"P": 1704.0	"F": 2270}
{"v": 1	"t": 1009569	"P": 1701.5	"F": 2225}
{"v": 1	"t": 1009589	"P": 1692.5	"F": 2195}
{"v": 1	"t": 1009609	"P": 1687.5	"F": 2218}
{"v": 1	"t": 1009629	"P": 1684.75	"F": 2218}
{"v": 1	"t": 1009650	"P": 1685.75	"F": 2272}
{"v": 1	"t": 1009670	"P": 1680.0	"F": 2229}
{"v": 1	"t": 1009690	"P": 1672.5	"F": 2214}
{"v": 1	"t": 1009711	"P": 1670.5	"F": 2216}
{"v": 1	"t": 1009731	"P": 1671.5	"F": 2160}
{"v": 1	"t": 1009751	"P": 1668.25	"F": 2186}
{"v": 1	"t": 1009771	"P": 1664.0	"F": 2098}
{"v": 1	"t": 1009792	"P": 1668.5	"F": 2098}
{"v": 1	"t": 1009812	"P": 1675.0	"F": 2221}
{"v": 1	"t": 1009832	"P": 1678.0	"F": 2190}
{"v": 1	"t": 1009853	"P": 1677.25	"F": 2186}
{"v": 1	"t": 1009873	"P": 1672.5	"F": 2208}
{"v": 1	"t": 1009893	"P": 1674.5	"F": 2242}
{"v": 1	"t": 1009913	"P": 1668.25	"F": 2189}
{"v": 1	"t": 1009934	"P": 1660.5	"F": 2265}
{"v": 1	"t": 1009954	"P": 1658.25	"F": 2202}
{"v": 1	"t": 1009974	"P": 1639.5	"F": 2206}
{"v": 1	"t": 1009995	"P": 1636.5	"F": 2253}
{"v": 1	"t": 1010015	"P": 1627.5	"F": 2235}
{"v": 1	"t": 1010035	"P": 1618.75	"F": 2224}
{"v": 1	"t": 1010055	"P": 1621.5	"F": 2153}
{"v": 1	"t": 1010076	"P": 1620.0	"F": 2081}
{"v": 1	"t": 1010096	"P": 1625.5	"F": 2240}
{"v": 1	"t": 1010116	"P": 1625.25	"F": 2184}
{"v": 1	"t": 1010137	"P": 1620.75	"F": 2260}
{"v": 1	"t": 1010157	"P": 1618.0	"F": 2191}
{"v": 1	"t": 1010177	"P": 1616.0	"F": 2198}
{"v": 1	"t": 1010197	"P": 1622.75	"F": 2222}
{"v": 1	"t": 1010218	"P": 1618.5	"F": 2240}
{"v": 1	"t": 1010238	"P": 1611.25	"F": 2193}
{"v": 1	"t": 1010258	"P": 1612.25	"F": 2229}
{"v": 1	"t": 1010278	"P": 1618.75	"F": 2219}
{"v": 1	"t": 1010299	"P": 1614.75	"F": 2237}
{"v": 1	"t": 1010319	"P": 1615.75	"F": 2236}
{"v": 1	"t": 1010339	"P": 1610.5	"F": 2148}
{"v": 1	"t": 1010360	"P": 1618.75	"F": 2212}
{"v": 1	"t": 1010380	"P": 1618.0	"F": 2211	"C": 46.845	"D": 3135	"sn": 54091779688249	"file": "/data/device_log/data0000.out"}
{"v": 1	"t": 1010400	"P": 1621.0	"F": 2095}
{"v": 1	"t": 1010421	"P": 1621.75	"F": 2134}
{"v": 1	"t": 1010441	"P": 1626.5	"F": 2048}
{"v": 1	"t": 1010461	"P": 1631.25	"F": 2245}
{"v": 1	"t": 1010481	"P": 1634.25	"F": 2173}
{"v": 1	"t": 1010502	"P": 1629.75	"F": 2201}
{"v": 1	"t": 1010522	"P": 1636.5	"F": 2203}
{"v": 1	"t": 1010542	"P": 1639.25	"F": 2099}
{"v": 1	"t": 1010563	"P": 1646.0	"F": 2167}
{"v": 1	"t": 1010583	"P": 1647.75	"F": 2201}
{"v": 1	"t": 1010603	"P": 1650.75	"F": 2130}
{"v": 1	"t": 1010623	"P": 1649.75	"F": 2102}
{"v": 1	"t": 1010644	"P": 1652.75	"F": 2242}
{"v": 1	"t": 1010664	"P": 1648.75	"F": 2218}
{"v": 1	"t": 1010684	"P": 1645.0	"F": 2220}
{"v": 1	"t": 1010704	"P": 1650.25	"F": 2162}
{"v": 1	"t": 1010725	"P": 1656.0	"F": 2118}
{"v": 1	"t": 1010745	"P": 1659.0	"F": 2207}
{"v": 1	"t": 1010765	"P": 1662.75	"F": 2200}
{"v": 1	"t": 1010786	"P": 1666.5	"F": 2126}
{"v": 1	"t": 1010806	"P": 1669.75	"F": 2175}
{"v": 1	"t": 1010826	"P": 1681.75	"F": 2223}
{"v": 1	"t": 1010846	"P": 1677.75	"F": 2184}
{"v": 1	"t": 1010867	"P": 1681.5	"F": 2181}
{"v": 1	"t": 1010887	"P": 1687.5	"F": 2215}
{"v": 1	"t": 1010907	"P": 1694.75	"F": 2119}
{"v": 1	"t": 1010927	"P": 1699.25	"F": 2191}
{"v": 1	"t": 1010948	"P": 1696.0	"F": 2168}
{"v": 1	"t": 1010968	"P": 1704.0	"F": 2131}
{"v": 1	"t": 1010988	"P": 1707.25	"F": 2257}
{"v": 1	"t": 1011009	"P": 1719.0	"F": 2125}
{"v": 1	"t": 1011029	"P": 1719.0	"F": 2197}
{"v": 1	"t": 1011049	"P": 1717.25	"F": 2128}
{"v": 1	"t": 1011069	"P": 1719.0	"F": 2126}
{"v": 1	"t": 1011090	"P": 1721.5	"F": 2155}
{"v": 1	"t": 1011110	"P": 1717.25	"F": 2116}
{"v": 1	"t": 1011130	"P": 1717.0	"F": 2127}
{"v": 1	"t": 1011151	"P": 1718.75	"F": 2137}
{"v": 1	"t": 1011171	"P": 1725.25	"F": 2102}
{"v": 1	"t": 1011191	"P": 1725.75	"F": 2152}
{"v": 1	"t": 1011212	"P": 1722.5	"F": 2078}
{"v": 1	"t": 1011232	"P": 1722.0	"F": 2099}
{"v": 1	"t": 1011252	"P": 1721.75	"F": 2190}
{"v": 1	"t": 1011272	"P": 1730.0	"F": 2101}
{"v": 1	"t": 1011293	"P": 1725.25	"F": 2197}
{"v": 1	"t": 1011313	"P": 1721.5	"F": 2163}
{"v": 1	"t": 1011333	"P": 1724.75	"F": 2202}
{"v": 1	"t": 1011353	"P": 1721.75	"F": 2156}
{"v": 1	"t": 1011374	"P": 1716.75	"F": 2178}
{"v": 1	"t": 1011394	"P": 1715.25	"F": 2188	"C": 46.865	"D": 3135	"sn": 54091779688249	"file": "/data/device_log/data0000.out"}
{"v": 1	"t": 1011414	"P": 1713.0	"F": 2251}
{"v": 1	"t": 1011435	"P": 1717.0	"F": 2129}
{"v": 1	"t": 1011455	"P": 1712.5	"F": 2197}
{"v": 1	"t": 1011475	"P": 1714.5	"F": 2106}
{"v": 1	"t": 1011495	"P": 1709.75	"F": 2158}
{"v": 1	"t": 1011516	"P": 1709.5	"F": 2185}
{"v": 1	"t": 1011536	"P": 1714.75	"F": 2186}
{"v": 1	"t": 1011556	"P": 1708.5	"F": 2206}
{"v": 1	"t": 1011577	"P": 1707.5	"F": 2218}
{"v": 1	"t": 1011597	"P": 1705.0	"F": 2188}
{"v": 1	"t": 1011617	"P": 1709.5	"F": 2209}
{"v": 1	"t": 1011637	"P": 1714.5	"F": 2261}
{"v": 1	"t": 1011658	"P": 1704.5	"F": 2283}
{"v": 1	"t": 1011678	"P": 1706.0	"F": 2158}
{"v": 1	"t": 1011698	"P": 1705.25	"F": 2214}
{"v": 1	"t": 1011718	"P": 1711.75	"F": 2047}
{"v": 1	"t": 1011739	"P": 1712.75	"F": 2081}
{"v": 1	"t": 1011759	"P": 1705.5	"F": 2199}
{"v": 1	"t": 1011779	"P": 1712.5	"F": 2210}
{"v": 1	"t": 1011800	"P": 1713.5	"F": 2111}
{"v": 1	"t": 1011820	"P": 1707.75	"F": 2229}
{"v": 1	"t": 1011840	"P": 1709.0	"F": 2194}
{"v": 1	"t": 1011861	"P": 1707.0	"F": 2253}
{"v": 1	"t": 1011881	"P": 1707.25	"F": 2209}
{"v": 1	"t": 1011901	"P": 1714.75	"F": 2209}
{"v": 1	"t": 1011921	"P": 1709.5	"F": 2213}
{"v": 1	"t": 1011942	"P": 1706.25	"F": 2198}
{"v": 1	"t": 1011962	"P": 1703.0	"F": 2227}
{"v": 1	"t": 1011982	"P": 1713.5	"F": 2135}
{"v": 1	"t": 1012002	"P": 1708.0	"F": 2164}
{"v": 1	"t": 1012023	"P": 1707.0	"F": 2163}
{"v": 1	"t": 1012043	"P": 1703.5	"F": 2178}
{"v": 1	"t": 1012063	"P": 1708.5	"F": 2259}
{"v": 1	"t": 1012084	"P": 1712.25	"F": 2253}
{"v": 1	"t": 1012104	"P": 1707.25	"F": 2236}
{"v": 1	"t": 1012124	"P": 1707.75	"F": 2206}
{"v": 1	"t": 1012144	"P": 1704.75	"F": 2108}
{"v": 1	"t": 1012165	"P": 1705.0	"F": 2229}
{"v": 1	"t": 1012185	"P": 1704.75	"F": 2222}
{"v": 1	"t": 1012205	"P": 1700.75	"F": 2231}
{"v": 1	"t": 1012226	"P": 1696.5	"F": 2209}
{"v": 1	"t": 1012246	"P": 1700.75	"F": 2191}
{"v": 1	"t": 1012266	"P": 1691.25	"F": 2128}
{"v": 1	"t": 1012286	"P": 1680.5	"F": 2245}
{"v": 1	"t": 1012307	"P": 1668.75	"F": 2256}
{"v": 1	"t": 1012327	"P": 1658.0	"F": 2272}
{"v": 1	"t": 1012347	"P": 1656.75	"F": 2193}
{"v": 1	"t": 1012367	"P": 1646.5	"F": 2189}
{"v": 1	"t": 1012388	"P": 1635.0	"F": 2136}
{"v": 1	"t": 1012408	"P": 1636.25	"F": 2272	"C": 46.87	"D": 3135	"sn": 54091779688249	"file": "/data/device_log/data0000.out"}
{"v": 1	"t": 1012428	"P": 1634.25	"F": 2260}
{"v": 1	"t": 1012449	"P": 1636.0	"F": 2156}
{"v": 1	"t": 1012469	"P": 1626.5	"F": 2142}
{"v": 1	"t": 1012489	"P": 1623.75	"F": 2112}
{"v": 1	"t": 1012510	"P": 1625.5	"F": 2148}
{"v": 1	"t": 1012530	"P": 1629.25	"F": 2134}
{"v": 1	"t": 1012550	"P": 1623.25	"F": 2198}
{"v": 1	"t": 1012571	"P": 1625.25	"F": 2237}
{"v": 1	"t": 1012591	"P": 1629.5	"F": 2182}
{"v": 1	"t": 1012611	"P": 1621.25	"F": 2210}
{"v": 1	"t": 1012632	"P": 1620.25	"F": 2130}
{"v": 1	"t": 1012652	"P": 1611.75	"F": 2208}
{"v": 1	"t": 1012672	"P": 1620.5	"F": 2064}
{"v": 1	"t": 1012693	"P": 1611.0	"F": 2221}
{"v": 1	"t": 1012713	"P": 1608.5	"F": 2226}
{"v": 1	"t": 1012733	"P": 1612.75	"F": 2299}
{"v": 1	"t": 1012754	"P": 1615.25	"F": 2205}
{"v": 1	"t": 1012774	"P": 1614.25	"F": 2159}
{"v": 1	"t": 1012794	"P": 1607.75	"F": 2093}
{"v": 1	"t": 1012814	"P": 1614.25	"F": 2185}
{"v": 1	"t": 1012835	"P": 1616.75	"F": 2105}
{"v": 1	"t": 1012855	"P": 1611.75	"F": 2146}
{"v": 1	"t": 1012875	"P": 1611.0	"F": 2258}
{"v": 1	"t": 1012896	"P": 1612.25	"F": 2238}
{"v": 1	"t": 1012916	"P": 1623.25	"F": 2210}
{"v": 1	"t": 1012936	"P": 1622.0	"F": 2237}
{"v": 1	"t": 1012957	"P": 1628.75	"F": 2197}
{"v": 1	"t": 1012977	"P": 1630.0	"F": 2207}
{"v": 1	"t": 1012997	"P": 1638.25	"F": 2198}
{"v": 1	"t": 1013017	"P": 1646.25	"F": 2149}
{"v": 1	"t": 1013038	"P": 1647.25	"F": 2110}
{"v": 1	"t": 1013058	"P": 1646.5	"F": 2231}
{"v": 1	"t": 1013078	"P": 1650.0	"F": 2146}
{"v": 1	"t": 1013098	"P": 1650.5	"F": 2215}
{"v": 1	"t": 1013119	"P": 1646.5	"F": 2243}
{"v": 1	"t": 1013139	"P": 1647.25	"F": 2190}
{"v": 1	"t": 1013159	"P": 1649.0	"F": 2180}
{"v": 1	"t": 1013180	"P": 1656.0	"F": 2052}
{"v": 1	"t": 1013200	"P": 1664.5	"F": 2106}
{"v": 1	"t": 1013220	"P": 1668.25	"F": 2130}
{"v": 1	"t": 1013240	"P": 1678.0	"F": 2168}
{"v": 1	"t": 1013261	"P": 1682.25	"F": 2212}
{"v": 1	"t": 1013281	"P": 1685.25	"F": 2153}
{"v": 1	"t": 1013301	"P": 1687.5	"F": 2226}
{"v": 1	"t": 1013322	"P": 1689.75	"F": 2182}
{"v": 1	"t": 1013342	"P": 1692.5	"F": 2224}
{"v": 1	"t": 1013362	"P": 1698.25	"F": 2206}
{"v": 1	"t": 1013382	"P": 1696.5	"F": 2239}
{"v": 1	"t": 1013403	"P": 1700.5	"F": 2189}
{"v": 1	"t": 1013423	"P": 1704.75	"F": 2114	"C": 46.855	"D": 3135	"sn": 54091779688249	"file": "/data/device_log/data0000.out"}
{"v": 1	"t": 1013443	"P": 1708.5	"F": 2206}
{"v": 1	"t": 1013464	"P": 1716.25	"F": 2209}
{"v": 1	"t": 1013484	"P": 1716.0	"F": 2237}
{"v": 1	"t": 1013504	"P": 1710.0	"F": 2150}
{"v": 1	"t": 1013524	"P": 1716.75	"F": 2226}
{"v": 1	"t": 1013545	"P": 1719.25	"F": 2147}
{"v": 1	"t": 1013565	"P": 1719.75	"F": 2122}
{"v": 1	"t": 1013585	"P": 1717.25	"F": 2219}
{"v": 1	"t": 1013606	"P": 1716.0	"F": 2201}
{"v": 1	"t": 1013626	"P": 1724.25	"F": 2193}
{"v": 1	"t": 1013646	"P": 1715.75	"F": 2229}
{"v": 1	"t": 1013666	"P": 1715.5	"F": 2280}
{"v": 1	"t": 1013687	"P": 1716.25	"F": 2193}
{"v": 1	"t": 1013707	"P": 1716.0	"F": 2197}
{"v": 1	"t": 1013727	"P": 1718.25	"F": 2093}
{"v": 1	"t": 1013748	"P": 1715.25	"F": 2141}
{"v": 1	"t": 1013768	"P": 1710.5	"F": 2275}
{"v": 1	"t": 1013788	"P": 1715.5	"F": 2139}
{"v": 1	"t": 1013808	"P": 1715.75	"F": 2240}
{"v": 1	"t": 1013829	"P": 1715.25	"F": 2190}
{"v": 1	"t": 1013849	"P": 1715.0	"F": 2276}
{"v": 1	"t": 1013869	"P": 1714.75	"F": 2161}
{"v": 1	"t": 1013890	"P": 1714.0	"F": 2286}
{"v": 1	"t": 1013910	"P": 1712.25	"F": 2219}
{"v": 1	"t": 1013930	"P": 1710.0	"F": 2117}
{"v": 1	"t": 1013950	"P": 1706.0	"F": 2174}
{"v": 1	"t": 1013971	"P": 1710.5	"F": 2153}
{"v": 1	"t": 1013991	"P": 1709.5	"F": 2285}
{"v": 1	"t": 1014011	"P": 1705.5	"F": 2129}
{"v": 1	"t": 1014032	"P": 1706.75	"F": 2094}
{"v": 1	"t": 1014052	"P": 1701.5	"F": 2107}
{"v": 1	"t": 1014072	"P": 1704.75	"F": 2245}
{"v": 1	"t": 1014092	"P": 1703.25	"F": 2136}
{"v": 1	"t": 1014113	"P": 1702.75	"F": 2195}
{"v": 1	"t": 1014133	"P": 1698.0	"F": 2195}
{"v": 1	"t": 1014153	"P": 1700.0	"F": 2254}
{"v": 1	"t": 1014173	"P": 1704.75	"F": 2162}
{"v": 1	"t": 1014194	"P": 1701.75	"F": 2107}
{"v": 1	"t": 1014214	"P": 1699.25	"F": 2139}
{"v": 1	"t": 1014234	"P": 1698.75	"F": 2115}
{"v": 1	"t": 1014255	"P": 1706.75	"F": 2204}
{"v": 1	"t": 1014275	"P": 1705.25	"F": 2167}
{"v": 1	"t": 1014295	"P": 1701.25	"F": 2203}
{"v": 1	"t": 1014316	"P": 1697.75	"F": 2149}
{"v": 1	"t": 1014336	"P": 1702.5	"F": 2177}
{"v": 1	"t": 1014356	"P": 1703.5	"F": 2141}
{"v": 1	"t": 1014376	"P": 1705.25	"F": 2250}
{"v": 1	"t": 1014397	"P": 1698.75	"F": 2087}
{"v": 1	"t": 1014417	"P": 1701.25	"F": 2139}
{"v": 1	"t": 1014437	"P": 1703.25	"F": 2195	"C": 46.875	"D": 3135	"sn": 54091779688249	"file": "/data/device_log/data0000.out"}
{"v": 1	"t": 1014458	"P": 1703.0	"F": 2113}
{"v": 1	"t": 1014478	"P": 1700.5	"F": 2204}
{"v": 1	"t": 1014498	"P": 1701.25	"F": 2201}
{"v": 1	"t": 1014518	"P": 1698.75	"F": 2203}
{"v": 1	"t": 1014539	"P": 1699.5	"F": 2140}
{"v": 1	"t": 1014559	"P": 1696.5	"F": 2206}
{"v": 1	"t": 1014579	"P": 1692.5	"F": 2192}
{"v": 1	"t": 1014599	"P": 1687.75	"F": 2198}
{"v": 1	"t": 1014620	"P": 1690.0	"F": 2164}
{"v": 1	"t": 1014640	"P": 1679.25	"F": 2254}
{"v": 1	"t": 1014660	"P": 1666.5	"F": 2228}
{"v": 1	"t": 1014681	"P": 1659.0	"F": 2198}
{"v": 1	"t": 1014701	"P": 1653.0	"F": 2307}
{"v": 1	"t": 1014721	"P": 1644.25	"F": 2208}
{"v": 1	"t": 1014741	"P": 1639.75	"F": 2201}
{"v": 1	"t": 1014762	"P": 1634.25	"F": 2251}
{"v": 1	"t": 1014782	"P": 1631.25	"F": 2214}
{"v": 1	"t": 1014802	"P": 1637.5	"F": 2116}
{"v": 1	"t": 1014822	"P": 1636.25	"F": 2140}
{"v": 1	"t": 1014843	"P": 1633.25	"F": 2151}
{"v": 1	"t": 1014863	"P": 1630.75	"F": 2294}
{"v": 1	"t": 1014883	"P": 1634.5	"F": 2243}
{"v": 1	"t": 1014904	"P": 1632.25	"F": 2210}
{"v": 1	"t": 1014924	"P": 1630.75	"F": 2160}
{"v": 1	"t": 1014944	"P": 1630.75	"F": 2161}
{"v": 1	"t": 1014964	"P": 1631.0	"F": 2260}
{"v": 1	"t": 1014985	"P": 1630.75	"F": 2163}
{"v": 1	"t": 1015005	"P": 1630.75	"F": 2150}
{"v": 1	"t": 1015025	"P": 1624.75	"F": 2092}
{"v": 1	"t": 1015046	"P": 1628.25	"F": 2242}
{"v": 1	"t": 1015066	"P": 1622.5	"F": 2172}
{"v": 1	"t": 1015086	"P": 1626.5	"F": 2300}
{"v": 1	"t": 1015106	"P": 1616.5	"F": 2160}
{"v": 1	"t": 1015127	"P": 1617.25	"F": 2226}
{"v": 1	"t": 1015147	"P": 1625.25	"F": 2215}
{"v": 1	"t": 1015167	"P": 1623.25	"F": 2221}
{"v": 1	"t": 1015188	"P": 1623.75	"F": 2263}
{"v": 1	"t": 1015208	"P": 1624.0	"F": 2172}
{"v": 1	"t": 1015228	"P": 1624.0	"F": 2116}
{"v": 1	"t": 1015248	"P": 1632.75	"F": 2100}
{"v": 1	"t": 1015269	"P": 1629.25	"F": 2148}
{"v": 1	"t": 1015289	"P": 1632.0	"F": 2125}
{"v": 1	"t": 1015309	"P": 1632.25	"F": 2115}
{"v": 1	"t": 1015329	"P": 1633.5	"F": 2146}
{"v": 1	"t": 1015350	"P": 1639.25	"F": 2114}
{"v": 1	"t": 1015370	"P": 1639.0	"F": 2166}
{"v": 1	"t": 1015390	"P": 1641.5	"F": 2144}
{"v": 1	"t": 1015411	"P": 1642.75	"F": 2142}
{"v": 1	"t": 1015431	"P": 1644.75	"F": 2149}
{"v": 1	"t": 1015451	"P": 1649.5	"F": 2140	"C": 46.88	"D": 3135	"sn": 54091779688249	"file": "/data/device_log/data0000.out"}
{"v": 1	"t": 1015471	"P": 1647.25	"F": 2210}
{"v": 1	"t": 1015492	"P": 1646.75	"F": 2175}
{"v": 1	"t": 1015512	"P": 1648.0	"F": 2183}
{"v": 1	"t": 1015532	"P": 1651.0	"F": 2185}
{"v": 1	"t": 1015553	"P": 1645.5	"F": 2176}
{"v": 1	"t": 1015573	"P": 1644.5	"F": 2173}
{"v": 1	"t": 1015593	"P": 1642.5	"F": 2255}
{"v": 1	"t": 1015613	"P": 1658.5	"F": 2196}
{"v": 1	"t": 1015634	"P": 1666.25	"F": 2146}
{"v": 1	"t": 1015654	"P": 1673.0	"F": 2225}
{"v": 1	"t": 1015674	"P": 1672.5	"F": 2178}
{"v": 1	"t": 1015695	"P": 1679.0	"F": 2189}
{"v": 1	"t": 1015715	"P": 1685.5	"F": 2183}
{"v": 1	"t": 1015735	"P": 1689.75	"F": 2187}
{"v": 1	"t": 1015755	"P": 1690.0	"F": 2199}
{"v": 1	"t": 1015776	"P": 1692.5	"F": 2206}
{"v": 1	"t": 1015796	"P": 1697.75	"F": 2154}
{"v": 1	"t": 1015816	"P": 1699.75	"F": 2117}
{"v": 1	"t": 1015836	"P": 1701.5	"F": 2221}
{"v": 1	"t": 1015857	"P": 1700.25	"F": 2108}
{"v": 1	"t": 1015877	"P": 1702.75	"F": 2163}
{"v": 1	"t": 1015897	"P": 1704.0	"F": 2223}
{"v": 1	"t": 1015918	"P": 1711.5	"F": 2251}
{"v": 1	"t": 1015938	"P": 1707.75	"F": 2122}
{"v": 1	"t": 1015958	"P": 1708.25	"F": 2141}
{"v": 1	"t": 1015978	"P": 1714.25	"F": 2165}
{"v": 1	"t": 1015999	"P": 1713.25	"F": 2140}
{"v": 1	"t": 1016019	"P": 1715.0	"F": 2185}
{"v": 1	"t": 1016039	"P": 1712.25	"F": 2180}
{"v": 1	"t": 1016059	"P": 1714.25	"F": 2190}
{"v": 1	"t": 1016080	"P": 1714.0	"F": 2231}
{"v": 1	"t": 1016100	"P": 1717.25	"F": 2245}
{"v": 1	"t": 1016120	"P": 1716.25	"F": 2197}
{"v": 1	"t": 1016141	"P": 1715.75	"F": 2192}
{"v": 1	"t": 1016161	"P": 1716.75	"F": 2153}
{"v": 1	"t": 1016181	"P": 1721.5	"F": 2236}
{"v": 1	"t": 1016201	"P": 1714.5	"F": 2214}
{"v": 1	"t": 1016222	"P": 1714.25	"F": 2228}
{"v": 1	"t": 1016242	"P": 1720.25	"F": 2145}
{"v": 1	"t": 1016263	"P": 1714.75	"F": 2114}
{"v": 1	"t": 1016283	"P": 1717.5	"F": 2189}
{"v": 1	"t": 1016304	"P": 1717.25	"F": 2256}
{"v": 1	"t": 1016324	"P": 1714.75	"F": 2235}
{"v": 1	"t": 1016344	"P": 1717.75	"F": 2192}
{"v": 1	"t": 1016364	"P": 1715.0	"F": 2253}
{"v": 1	"t": 1016385	"P": 1713.75	"F": 2192}
{"v": 1	"t": 1016405	"P": 1715.5	"F": 2171}
{"v": 1	"t": 1016425	"P": 1717.75	"F": 2212}
{"v": 1	"t": 1016446	"P": 1713.5	"F": 2184}
{"v": 1	"t": 1016466	"P": 1717.0	"F": 2221	"C": 46.85	"D": 3135	"sn": 54091779688249	"file": "/data/device_log/data0000.out"}
{"v": 1	"t": 1016486	"P": 1716.25	"F": 2162}
{"v": 1	"t": 1016506	"P": 1720.75	"F": 2222}
{"v": 1	"t": 1016527	"P": 1719.25	"F": 2143}
{"v": 1	"t": 1016547	"P": 1714.25	"F": 2189}
{"v": 1	"t": 1016567	"P": 1718.75	"F": 2170}
{"v": 1	"t": 1016587	"P": 1717.5	"F": 2226}
{"v": 1	"t": 1016608	"P": 1717.75	"F": 2124}
{"v": 1	"t": 1016628	"P": 1712.75	"F": 2092}
{"v": 1	"t": 1016648	"P": 1722.0	"F": 2081}
{"v": 1	"t": 1016669	"P": 1722.0	"F": 2205}
{"v": 1	"t": 1016689	"P": 1718.5	"F": 2178}
{"v": 1	"t": 1016709	"P": 1713.5	"F": 2168}
{"v": 1	"t": 1016729	"P": 1718.75	"F": 2201}
{"v": 1	"t": 1016750	"P": 1725.5	"F": 2125}
{"v": 1	"t": 1016770	"P": 1723.0	"F": 2043}
{"v": 1	"t": 1016790	"P": 1722.75	"F": 2165}
{"v": 1	"t": 1016811	"P": 1721.25	"F": 2123}
{"v": 1	"t": 1016831	"P": 1717.75	"F": 2084}
{"v": 1	"t": 1016852	"P": 1716.5	"F": 2169}
{"v": 1	"t": 1016872	"P": 1719.75	"F": 2155}
{"v": 1	"t": 1016892	"P": 1719.75	"F": 2204}
{"v": 1	"t": 1016913	"P": 1712.25	"F": 2120}
{"v": 1	"t": 1016933	"P": 1718.5	"F": 2106}
{"v": 1	"t": 1016953	"P": 1717.5	"F": 2190}
{"v": 1	"t": 1016974	"P": 1715.0	"F": 2187}
{"v": 1	"t": 1016994	"P": 1713.75	"F": 2160}
{"v": 1	"t": 1017014	"P": 1717.25	"F": 2192}
{"v": 1	"t": 1017035	"P": 1716.25	"F": 2162}
{"v": 1	"t": 1017055	"P": 1708.75	"F": 2232}
{"v": 1	"t": 1017076	"P": 1702.0	"F": 2187}
{"v": 1	"t": 1017096	"P": 1705.0	"F": 2219}
{"v": 1	"t": 1017116	"P": 1700.5	"F": 2270}
{"v": 1	"t": 1017137	"P": 1699.75	"F": 2320}
{"v": 1	"t": 1017157	"P": 1697.75	"F": 2201}
{"v": 1	"t": 1017177	"P": 1693.0	"F": 2223}
{"v": 1	"t": 1017198	"P": 1690.0	"F": 2217}
{"v": 1	"t": 1017218	"P": 1679.5	"F": 2164}
{"v": 1	"t": 1017238	"P": 1674.5	"F": 2210}
{"v": 1	"t": 1017259	"P": 1668.75	"F": 2167}
{"v": 1	"t": 1017279	"P": 1656.75	"F": 2263}
{"v": 1	"t": 1017300	"P": 1651.75	"F": 2226}
{"v": 1	"t": 1017320	"P": 1653.25	"F": 2213}
{"v": 1	"t": 1017340	"P": 1644.25	"F": 2165}
{"v": 1	"t": 1017361	"P": 1641.0	"F": 2185}
{"v": 1	"t": 1017381	"P": 1639.0	"F": 2114}
{"v": 1	"t": 1017401	"P": 1632.0	"F": 2232}
{"v": 1	"t": 1017422	"P": 1629.75	"F": 2233}
{"v": 1	"t": 1017442	"P": 1630.0	"F": 2197}
{"v": 1	"t": 1017463	"P": 1631.75	"F": 2197}
{"v": 1	"t": 1017483	"P": 1625.0	"F": 2187	"C": 46.85	"D": 3135	"sn": 54091779688249	"file": "/data/device_log/data0000.out"}
{"v": 1	"t": 1017503	"P": 1638.25	"F": 2187}
{"v": 1	"t": 1017524	"P": 1634.5	"F": 2084}
{"v": 1	"t": 1017544	"P": 1632.0	"F": 2094}
{"v": 1	"t": 1017565	"P": 1631.0	"F": 2127}
{"v": 1	"t": 1017585	"P": 1633.75	"F": 2169}
{"v": 1	"t": 1017605	"P": 1631.5	"F": 2185}
{"v": 1	"t": 1017626	"P": 1628.0	"F": 2215}
{"v": 1	"t": 1017646	"P": 1628.25	"F": 2112}
{"v": 1	"t": 1017666	"P": 1625.0	"F": 2175}
{"v": 1	"t": 1017687	"P": 1618.75	"F": 2164}
{"v": 1	"t": 1017707	"P": 1614.75	"F": 2128}
{"v": 1	"t": 1017727	"P": 1609.5	"F": 2173}
{"v": 1	"t": 1017748	"P": 1608.25	"F": 2171}
{"v": 1	"t": 1017768	"P": 1601.75	"F": 2145}
{"v": 1	"t": 1017788	"P": 1605.5	"F": 2141}
{"v": 1	"t": 1017809	"P": 1597.0	"F": 2121}
{"v": 1	"t": 1017829	"P": 1594.5	"F": 2246}
{"v": 1	"t": 1017850	"P": 1601.75	"F": 2198}
{"v": 1	"t": 1017870	"P": 1601.25	"F": 2143}
{"v": 1	"t": 1017890	"P": 1602.25	"F": 2138}
{"v": 1	"t": 1017911	"P": 1595.5	"F": 2208}
{"v": 1	"t": 1017931	"P": 1609.75	"F": 2143}
{"v": 1	"t": 1017951	"P": 1610.0	"F": 2118}
{"v": 1	"t": 1017972	"P": 1604.75	"F": 2187}
{"v": 1	"t": 1017992	"P": 1610.75	"F": 2194}
{"v": 1	"t": 1018012	"P": 1618.25	"F": 2191}
{"v": 1	"t": 1018033	"P": 1621.5	"F": 2182}
{"v": 1	"t": 1018053	"P": 1626.0	"F": 2090}
{"v": 1	"t": 1018074	"P": 1627.5	"F": 2161}
{"v": 1	"t": 1018094	"P": 1633.25	"F": 2192}
{"v": 1	"t": 1018114	"P": 1636.75	"F": 2172}
{"v": 1	"t": 1018135	"P": 1643.25	"F": 2125}
{"v": 1	"t": 1018155	"P": 1655.0	"F": 2155}
{"v": 1	"t": 1018175	"P": 1654.5	"F": 2199}
{"v": 1	"t": 1018195	"P": 1654.25	"F": 2199}
{"v": 1	"t": 1018216	"P": 1653.25	"F": 2254}
{"v": 1	"t": 1018236	"P": 1658.25	"F": 2178}
{"v": 1	"t": 1018256	"P": 1660.0	"F": 2158}
{"v": 1	"t": 1018277	"P": 1667.25	"F": 2152}
{"v": 1	"t": 1018297	"P": 1668.5	"F": 2141}
{"v": 1	"t": 1018317	"P": 1681.75	"F": 2213}
{"v": 1	"t": 1018338	"P": 1679.5	"F": 2171}
{"v": 1	"t": 1018358	"P": 1686.75	"F": 2146}
{"v": 1	"t": 1018378	"P": 1686.25	"F": 2107}
{"v": 1	"t": 1018398	"P": 1697.5	"F": 2199}
{"v": 1	"t": 1018419	"P": 1700.0	"F": 2175}
{"v": 1	"t": 1018439	"P": 1698.0	"F": 2153}
{"v": 1	"t": 1018459	"P": 1701.0	"F": 2204}
{"v": 1	"t": 1018480	"P": 1701.0	"F": 2192}
{"v": 1	"t": 1018500	"P": 1707.25	"F": 2135	"C": 46.82	"D": 3135	"sn": 54091779688249	"file": "/data/device_log/data0000.out"}
{"v": 1	"t": 1018520	"P": 1706.5	"F": 2110}
{"v": 1	"t": 1018541	"P": 1707.0	"F": 2141}
{"v": 1	"t": 1018561	"P": 1718.75	"F": 2162}
{"v": 1	"t": 1018581	"P": 1718.0	"F": 2097}
{"v": 1	"t": 1018601	"P": 1715.25	"F": 2124}
{"v": 1	"t": 1018622	"P": 1718.5	"F": 2121}
{"v": 1	"t": 1018642	"P": 1718.25	"F": 2096}
{"v": 1	"t": 1018662	"P": 1723.75	"F": 2118}
{"v": 1	"t": 1018683	"P": 1722.0	"F": 2221}
{"v": 1	"t": 1018703	"P": 1720.5	"F": 2170}
{"v": 1	"t": 1018723	"P": 1717.0	"F": 2267}
{"v": 1	"t": 1018744	"P": 1720.5	"F": 2229}
{"v": 1	"t": 1018764	"P": 1721.75	"F": 2179}
{"v": 1	"t": 1018784	"P": 1719.75	"F": 2053}
{"v": 1	"t": 1018805	"P": 1724.0	"F": 2167}
{"v": 1	"t": 1018825	"P": 1726.75	"F": 2085}
{"v": 1	"t": 1018845	"P": 1725.25	"F": 2118}
{"v": 1	"t": 1018865	"P": 1724.25	"F": 2136}
{"v": 1	"t": 1018886	"P": 1725.0	"F": 2236}
{"v": 1	"t": 1018906	"P": 1732.25	"F": 2098}
{"v": 1	"t": 1018926	"P": 1725.0	"F": 2159}
{"v": 1	"t": 1018947	"P": 1726.0	"F": 2186}
{"v": 1	"t": 1018967	"P": 1722.25	"F": 2147}
{"v": 1	"t": 1018987	"P": 1725.5	"F": 2169}
{"v": 1	"t": 1019007	"P": 1728.25	"F": 2225}
{"v": 1	"t": 1019028	"P": 1727.25	"F": 2206}
{"v": 1	"t": 1019048	"P": 1727.75	"F": 2270}
{"v": 1	"t": 1019068	"P": 1728.75	"F": 2200}
{"v": 1	"t": 1019089	"P": 1730.5	"F": 2196}
{"v": 1	"t": 1019109	"P": 1731.25	"F": 2233}
{"v": 1	"t": 1019129	"P": 1726.25	"F": 2175}
{"v": 1	"t": 1019149	"P": 1727.75	"F": 2146}
{"v": 1	"t": 1019170	"P": 1731.5	"F": 2076}
{"v": 1	"t": 1019190	"P": 1728.75	"F": 2231}
{"v": 1	"t": 1019210	"P": 1721.5	"F": 2149}
{"v": 1	"t": 1019231	"P": 1721.0	"F": 2190}
{"v": 1	"t": 1019251	"P": 1729.5	"F": 2248}
{"v": 1	"t": 1019271	"P": 1722.25	"F": 2108}
{"v": 1	"t": 1019292	"P": 1724.0	"F": 2201}
{"v": 1	"t": 1019312	"P": 1722.5	"F": 2222}
{"v": 1	"t": 1019332	"P": 1730.25	"F": 2217}
{"v": 1	"t": 1019352	"P": 1723.25	"F": 2200}
{"v": 1	"t": 1019373	"P": 1724.5	"F": 2223}
{"v": 1	"t": 1019393	"P": 1720.5	"F": 2171}
{"v": 1	"t": 1019413	"P": 1726.75	"F": 2238}
{"v": 1	"t": 1019434	"P": 1716.5	"F": 2079}
{"v": 1	"t": 1019454	"P": 1718.5	"F": 2111}
{"v": 1	"t": 1019474	"P": 1714.25	"F": 2141}
{"v": 1	"t": 1019495	"P": 1726.25	"F": 2209}
{"v": 1	"t": 1019515	"P": 1721.5	"F": 2169	"C": 46.84	"D": 3135	"sn": 54091779688249	"file": "/data/device_log/data0000.out"}
{"v": 1	"t": 1019535	"P": 1714.75	"F": 2146}
{"v": 1	"t": 1019556	"P": 1717.25	"F": 2147}
{"v": 1	"t": 1019576	"P": 1721.75	"F": 2155}
{"v": 1	"t": 1019596	"P": 1721.0	"F": 2050}
{"v": 1	"t": 1019617	"P": 1716.75	"F": 2093}
{"v": 1	"t": 1019637	"P": 1719.75	"F": 2149}
{"v": 1	"t": 1019657	"P": 1723.0	"F": 2177}
{"v": 1	"t": 1019678	"P": 1721.5	"F": 2188}
{"v": 1	"t": 1019698	"P": 1714.75	"F": 2234}
{"v": 1	"t": 1019718	"P": 1718.5	"F": 2120}
{"v": 1	"t": 1019739	"P": 1718.75	"F": 2166}
{"v": 1	"t": 1019759	"P": 1718.5	"F": 2197}
{"v": 1	"t": 1019779	"P": 1716.75	"F": 2100}
{"v": 1	"t": 1019800	"P": 1721.75	"F": 2141}
{"v": 1	"t": 1019820	"P": 1716.0	"F": 2201}
{"v": 1	"t": 1019840	"P": 1716.5	"F": 2244}
{"v": 1	"t": 1019861	"P": 1719.25	"F": 2279}
{"v": 1	"t": 1019881	"P": 1717.0	"F": 2156}
{"v": 1	"t": 1019901	"P": 1710.75	"F": 2186}
{"v": 1	"t": 1019922	"P": 1708.75	"F": 2103}
{"v": 1	"t": 1019942	"P": 1712.0	"F": 2086}
{"v": 1	"t": 1019962	"P": 1711.5	"F": 2101}
{"v": 1	"t": 1019983	"P": 1711.0	"F": 2196}
{"v": 1	"t": 1020003	"P": 1706.5	"F": 2225}
{"v": 1	"t": 1020023	"P": 1703.75	"F": 2121}
{"v": 1	"t": 1020044	"P": 1710.5	"F": 2226}
{"v": 1	"t": 1020064	"P": 1704.25	"F": 2170}
{"v": 1	"t": 1020084	"P": 1697.75	"F": 2174}
{"v": 1	"t": 1020104	"P": 1697.0	"F": 2122}
{"v": 1	"t": 1020125	"P": 1698.75	"F": 2177}
{"v": 1	"t": 1020145	"P": 1688.5	"F": 2078}
{"v": 1	"t": 1020165	"P": 1681.25	"F": 2211}
{"v": 1	"t": 1020186	"P": 1667.25	"F": 2128}
{"v": 1	"t": 1020206	"P": 1663.5	"F": 2187}
{"v": 1	"t": 1020226	"P": 1652.0	"F": 2214}
{"v": 1	"t": 1020246	"P": 1640.75	"F": 2253}
{"v": 1	"t": 1020267	"P": 1627.0	"F": 2272}
{"v": 1	"t": 1020287	"P": 1621.25	"F": 2204}
{"v": 1	"t": 1020307	"P": 1620.25	"F": 2251}
{"v": 1	"t": 1020328	"P": 1612.5	"F": 2223}
{"v": 1	"t": 1020348	"P": 1611.5	"F": 2096}
{"v": 1	"t": 1020368	"P": 1609.25	"F": 2154}
{"v": 1	"t": 1020389	"P": 1608.75	"F": 2110}
{"v": 1	"t": 1020409	"P": 1604.75	"F": 2215}
{"v": 1	"t": 1020429	"P": 1594.75	"F": 2193}
{"v": 1	"t": 1020449	"P": 1597.5	"F": 2250}
{"v": 1	"t": 1020470	"P": 1598.5	"F": 2245}
{"v": 1	"t": 1020490	"P": 1590.75	"F": 2187}
{"v": 1	"t": 1020510	"P": 1589.75	"F": 2159}
{"v": 1	"t": 1020531	"P": 1580.0	"F": 2190	"C": 46.875	"D": 3135	"sn": 54091779688249	"file": "/data/device_log/data0000.out"}
{"v": 1	"t": 1020551	"P": 1586.0	"F": 2202}
{"v": 1	"t": 1020571	"P": 1581.75	"F": 2240}
{"v": 1	"t": 1020592	"P": 1578.5	"F": 2264}
{"v": 1	"t": 1020612	"P": 1574.0	"F": 2226}
{"v": 1	"t": 1020632	"P": 1580.5	"F": 2159}
{"v": 1	"t": 1020653	"P": 1579.5	"F": 2136}
{"v": 1	"t": 1020673	"P": 1579.75	"F": 2100}
{"v": 1	"t": 1020693	"P": 1582.25	"F": 2140}
{"v": 1	"t": 1020713	"P": 1587.75	"F": 2131}
{"v": 1	"t": 1020734	"P": 1584.25	"F": 2184}
{"v": 1	"t": 1020754	"P": 1586.25	"F": 2185}
{"v": 1	"t": 1020774	"P": 1589.5	"F": 2212}
{"v": 1	"t": 1020795	"P": 1598.5	"F": 2241}
{"v": 1	"t": 1020815	"P": 1599.75	"F": 2093}
{"v": 1	"t": 1020835	"P": 1601.5	"F": 2105}
{"v": 1	"t": 1020856	"P": 1609.0	"F": 2132}
{"v": 1	"t": 1020876	"P": 1619.5	"F": 2260}
{"v": 1	"t": 1020896	"P": 1618.0	"F": 2168}
{"v": 1	"t": 1020917	"P": 1623.75	"F": 2146}
{"v": 1	"t": 1020937	"P": 1627.75	"F": 2117}
{"v": 1	"t": 1020957	"P": 1639.5	"F": 2237}
{"v": 1	"t": 1020977	"P": 1650.5	"F": 2105}
{"v": 1	"t": 1020998	"P": 1650.75	"F": 2184}
{"v": 1	"t": 1021018	"P": 1654.0	"F": 2143}
{"v": 1	"t": 1021038	"P": 1653.0	"F": 2197}
{"v": 1	"t": 1021059	"P": 1660.25	"F": 2206}
{"v": 1	"t": 1021079	"P": 1657.75	"F": 2121}
{"v": 1	"t": 1021099	"P": 1662.25	"F": 2103}
{"v": 1	"t": 1021119	"P": 1668.75	"F": 2150}
{"v": 1	"t": 1021140	"P": 1671.5	"F": 2178}
{"v": 1	"t": 1021160	"P": 1672.0	"F": 2127}
{"v": 1	"t": 1021180	"P": 1676.5	"F": 2190}
{"v": 1	"t": 1021201	"P": 1669.0	"F": 2185}
{"v": 1	"t": 1021221	"P": 1679.25	"F": 2193}
{"v": 1	"t": 1021241	"P": 1683.5	"F": 2172}
{"v": 1	"t": 1021262	"P": 1680.25	"F": 2231}
{"v": 1	"t": 1021282	"P": 1680.0	"F": 2147}
{"v": 1	"t": 1021302	"P": 1687.5	"F": 2174}
{"v": 1	"t": 1021323	"P": 1689.25	"F": 2237}
{"v": 1	"t": 1021343	"P": 1686.0	"F": 2234}
{"v": 1	"t": 1021363	"P": 1686.25	"F": 2159}
{"v": 1	"t": 1021383	"P": 1690.25	"F": 2144}
{"v": 1	"t": 1021404	"P": 1695.25	"F": 2233}
{"v": 1	"t": 1021424	"P": 1693.5	"F": 2178}
{"v": 1	"t": 1021444	"P": 1692.5	"F": 2050}
{"v": 1	"t": 1021465	"P": 1702.75	"F": 2135}
{"v": 1	"t": 1021485	"P": 1702.25	"F": 2227}
{"v": 1	"t": 1021505	"P": 1697.5	"F": 2207}
{"v": 1	"t": 1021525	"P": 1703.75	"F": 2105}
{"v": 1	"t": 1021546	"P": 1705.5	"F": 2157	"C": 46.875	"D": 3135	"sn": 54091779688249	"file": "/data/device_log/data0000.out"}
{"v": 1	"t": 1021566	"P": 1707.5	"F": 2170}
{"v": 1	"t": 1021586	"P": 1706.25	"F": 2197}
{"v": 1	"t": 1021607	"P": 1707.75	"F": 2225}
{"v": 1	"t": 1021627	"P": 1711.0	"F": 2190}
{"v": 1	"t": 1021647	"P": 1710.75	"F": 2152}
{"v": 1	"t": 1021668	"P": 1711.5	"F": 2119}
{"v": 1	"t": 1021688	"P": 1710.5	"F": 2187}
{"v": 1	"t": 1021708	"P": 1708.75	"F": 2190}
{"v": 1	"t": 1021728	"P": 1714.25	"F": 2130}
{"v": 1	"t": 1021749	"P": 1713.25	"F": 2189}
{"v": 1	"t": 1021769	"P": 1710.75	"F": 2133}
{"v": 1	"t": 1021789	"P": 1714.5	"F": 2226}
{"v": 1	"t": 1021810	"P": 1717.5	"F": 2116}
{"v": 1	"t": 1021830	"P": 1719.25	"F": 2125}
{"v": 1	"t": 1021851	"P": 1714.75	"F": 2214}
{"v": 1	"t": 1021871	"P": 1719.5	"F": 2162}
{"v": 1	"t": 1021891	"P": 1721.0	"F": 2137}
{"v": 1	"t": 1021912	"P": 1716.25	"F": 2161}
{"v": 1	"t": 1021932	"P": 1717.5	"F": 2148}
{"v": 1	"t": 1021952	"P": 1721.25	"F": 2172}
{"v": 1	"t": 1021973	"P": 1720.25	"F": 2204}
{"v": 1	"t": 1021993	"P": 1717.5	"F": 2238}
{"v": 1	"t": 1022014	"P": 1724.25	"F": 2254}
{"v": 1	"t": 1022034	"P": 1720.25	"F": 2167}
{"v": 1	"t": 1022054	"P": 1717.75	"F": 2166}
{"v": 1	"t": 1022075	"P": 1718.75	"F": 2164}
{"v": 1	"t": 1022095	"P": 1719.5	"F": 2179}
{"v": 1	"t": 1022115	"P": 1716.5	"F": 2177}
{"v": 1	"t": 1022136	"P": 1718.0	"F": 2229}
{"v": 1	"t": 1022156	"P": 1725.5	"F": 2135}
{"v": 1	"t": 1022176	"P": 1720.75	"F": 2159}
{"v": 1	"t": 1022197	"P": 1717.5	"F": 2195}
{"v": 1	"t": 1022217	"P": 1726.5	"F": 2236}
{"v": 1	"t": 1022238	"P": 1722.25	"F": 2169}
{"v": 1	"t": 1022258	"P": 1717.25	"F": 2213}
{"v": 1	"t": 1022278	"P": 1727.5	"F": 2194}
{"v": 1	"t": 1022299	"P": 1719.75	"F": 2127}
{"v": 1	"t": 1022319	"P": 1719.5	"F": 2160}
{"v": 1	"t": 1022339	"P": 1719.75	"F": 2247}
{"v": 1	"t": 1022360	"P": 1721.25	"F": 2176}
{"v": 1	"t": 1022380	"P": 1721.5	"F": 2200}
{"v": 1	"t": 1022401	"P": 1714.0	"F": 2185}
{"v": 1	"t": 1022421	"P": 1721.25	"F": 2211}
{"v": 1	"t": 1022441	"P": 1715.75	"F": 2234}
{"v": 1	"t": 1022462	"P": 1717.0	"F": 2202}
{"v": 1	"t": 1022482	"P": 1717.25	"F": 2222}
{"v": 1	"t": 1022503	"P": 1717.75	"F": 2246}
{"v": 1	"t": 1022523	"P": 1706.5	"F": 2216}
{"v": 1	"t": 1022543	"P": 1714.25	"F": 2251}
{"v": 1	"t": 1022564	"P": 1713.5	"F": 2147	"C": 46.86	"D": 3135	"sn": 54091779688249	"file": "/data/device_log/data0000.out"}
{"v": 1	"t": 1022584	"P": 1707.75	"F": 2207}
{"v": 1	"t": 1022604	"P": 1702.75	"F": 2177}
{"v": 1	"t": 1022625	"P": 1715.0	"F": 2237}
{"v": 1	"t": 1022645	"P": 1708.5	"F": 2263}
{"v": 1	"t": 1022665	"P": 1701.25	"F": 2217}
{"v": 1	"t": 1022686	"P": 1704.0	"F": 2234}
{"v": 1	"t": 1022706	"P": 1704.5	"F": 2173}
{"v": 1	"t": 1022727	"P": 1697.0	"F": 2213}
{"v": 1	"t": 1022747	"P": 1696.25	"F": 2202}
{"v": 1	"t": 1022767	"P": 1694.0	"F": 2276}
{"v": 1	"t": 1022788	"P": 1681.75	"F": 2142}
{"v": 1	"t": 1022808	"P": 1665.25	"F": 2241}
{"v": 1	"t": 1022828	"P": 1659.5	"F": 2221}
{"v": 1	"t": 1022849	"P": 1647.0	"F": 2223}
{"v": 1	"t": 1022869	"P": 1637.0	"F": 2222}
{"v": 1	"t": 1022889	"P": 1629.5	"F": 2251}
{"v": 1	"t": 1022910	"P": 1626.5	"F": 2248}
{"v": 1	"t": 1022930	"P": 1622.25	"F": 2237}
{"v": 1	"t": 1022951	"P": 1624.5	"F": 2096}
{"v": 1	"t": 1022971	"P": 1631.25	"F": 2146}
{"v": 1	"t": 1022991	"P": 1626.5	"F": 2201}
{"v": 1	"t": 1023012	"P": 1617.75	"F": 2152}
{"v": 1	"t": 1023032	"P": 1621.0	"F": 2184}
{"v": 1	"t": 1023053	"P": 1614.5	"F": 2128}
{"v": 1	"t": 1023073	"P": 1609.5	"F": 2273}
{"v": 1	"t": 1023093	"P": 1608.0	"F": 2246}
{"v": 1	"t": 1023114	"P": 1608.0	"F": 2200}
{"v": 1	"t": 1023134	"P": 1597.5	"F": 2184}
{"v": 1	"t": 1023155	"P": 1600.25	"F": 2166}
{"v": 1	"t": 1023175	"P": 1600.5	"F": 2145}
{"v": 1	"t": 1023195	"P": 1597.25	"F": 2113}
{"v": 1	"t": 1023216	"P": 1599.5	"F": 2285}
{"v": 1	"t": 1023236	"P": 1601.75	"F": 2129}
{"v": 1	"t": 1023257	"P": 1594.0	"F": 2080}
{"v": 1	"t": 1023277	"P": 1605.5	"F": 2199}
{"v": 1	"t": 1023298	"P": 1602.25	"F": 2139}
{"v": 1	"t": 1023318	"P": 1603.25	"F": 2191}
{"v": 1	"t": 1023338	"P": 1607.75	"F": 2053}
{"v": 1	"t": 1023359	"P": 1609.75	"F": 2132}
{"v": 1	"t": 1023379	"P": 1610.75	"F": 2109}
{"v": 1	"t": 1023399	"P": 1607.25	"F": 2196}
{"v": 1	"t": 1023420	"P": 1616.75	"F": 2235}
{"v": 1	"t": 1023440	"P": 1613.5	"F": 2131}
{"v": 1	"t": 1023460	"P": 1616.5	"F": 2177}
{"v": 1	"t": 1023481	"P": 1619.25	"F": 2201}
{"v": 1	"t": 1023501	"P": 1628.75	"F": 2121}
{"v": 1	"t": 1023521	"P": 1624.75	"F": 2167}
{"v": 1	"t": 1023542	"P": 1627.75	"F": 2126}
{"v": 1	"t": 1023562	"P": 1633.25	"F": 2213}
{"v": 1	"t": 1023583	"P": 1633.75	"F": 2158	"C": 46.85	"D": 3135	"sn": 54091779688249	"file": "/data/device_log/data0000.out"}
{"v": 1	"t": 1023603	"P": 1639.25	"F": 2200}
{"v": 1	"t": 1023623	"P": 1634.75	"F": 2235}
{"v": 1	"t": 1023644	"P": 1646.75	"F": 2123}
{"v": 1	"t": 1023664	"P": 1647.5	"F": 2111}
{"v": 1	"t": 1023684	"P": 1651.75	"F": 2286}
{"v": 1	"t": 1023705	"P": 1655.5	"F": 2170}
{"v": 1	"t": 1023725	"P": 1655.0	"F": 2204}
{"v": 1	"t": 1023745	"P": 1653.5	"F": 2175}
{"v": 1	"t": 1023766	"P": 1664.5	"F": 2141}
{"v": 1	"t": 1023786	"P": 1671.0	"F": 2294}
{"v": 1	"t": 1023807	"P": 1669.25	"F": 2204}
{"v": 1	"t": 1023827	"P": 1675.0	"F": 2157}
{"v": 1	"t": 1023847	"P": 1684.0	"F": 2224}
{"v": 1	"t": 1023868	"P": 1681.25	"F": 2148}
{"v": 1	"t": 1023888	"P": 1682.0	"F": 2126}
{"v": 1	"t": 1023908	"P": 1692.75	"F": 2231}
{"v": 1	"t": 1023929	"P": 1692.75	"F": 2222}
{"v": 1	"t": 1023949	"P": 1691.25	"F": 2145}
{"v": 1	"t": 1023970	"P": 1693.75	"F": 2223}
{"v": 1	"t": 1023990	"P": 1701.0	"F": 2127}
{"v": 1	"t": 1024010	"P": 1694.5	"F": 2092}
{"v": 1	"t": 1024031	"P": 1702.0	"F": 2159}
{"v": 1	"t": 1024051	"P": 1711.75	"F": 2173}
{"v": 1	"t": 1024071	"P": 1709.25	"F": 2153}
{"v": 1	"t": 1024092	"P": 1708.5	"F": 2244}
{"v": 1	"t": 1024112	"P": 1712.25	"F": 2162}
{"v": 1	"t": 1024133	"P": 1710.5	"F": 2123}
{"v": 1	"t": 1024153	"P": 1709.25	"F": 2030}
{"v": 1	"t": 1024173	"P": 1715.0	"F": 2241}
{"v": 1	"t": 1024194	"P": 1717.25	"F": 2171}
{"v": 1	"t": 1024214	"P": 1713.75	"F": 2080}
{"v": 1	"t": 1024234	"P": 1713.5	"F": 2162}
{"v": 1	"t": 1024255	"P": 1719.0	"F": 2198}
{"v": 1	"t": 1024275	"P": 1715.0	"F": 2136}
{"v": 1	"t": 1024295	"P": 1715.5	"F": 2196}
{"v": 1	"t": 1024316	"P": 1721.0	"F": 2136}
{"v": 1	"t": 1024336	"P": 1719.0	"F": 2197}
{"v": 1	"t": 1024357	"P": 1717.25	"F": 2217}
{"v": 1	"t": 1024377	"P": 1717.25	"F": 2214}
{"v": 1	"t": 1024397	"P": 1722.5	"F": 2197}
{"v": 1	"t": 1024418	"P": 1718.75	"F": 2190}
{"v": 1	"t": 1024438	"P": 1713.25	"F": 2134}
{"v": 1	"t": 1024458	"P": 1719.0	"F": 2117}
{"v": 1	"t": 1024479	"P": 1721.0	"F": 2187}
{"v": 1	"t": 1024499	"P": 1720.0	"F": 2099}
{"v": 1	"t": 1024520	"P": 1715.25	"F": 2110}
{"v": 1	"t": 1024540	"P": 1724.75	"F": 2202}
{"v": 1	"t": 1024560	"P": 1717.5	"F": 2101}
{"v": 1	"t": 1024581	"P": 1718.25	"F": 2169}
{"v": 1	"t": 1024601	"P": 1716.25	"F": 2181	"C": 46.86	"D": 3135	"sn": 54091779688249	"file": "/data/device_log/data0000.out"}
{"v": 1	"t": 1024621	"P": 1716.25	"F": 2105}
{"v": 1	"t": 1024642	"P": 1708.5	"F": 2148}
{"v": 1	"t": 1024662	"P": 1711.75	"F": 2162}
{"v": 1	"t": 1024683	"P": 1714.5	"F": 2133}
{"v": 1	"t": 1024703	"P": 1714.5	"F": 2198}
{"v": 1	"t": 1024723	"P": 1711.75	"F": 2203}
{"v": 1	"t": 1024744	"P": 1712.75	"F": 2151}
{"v": 1	"t": 1024764	"P": 1713.25	"F": 2176}
{"v": 1	"t": 1024784	"P": 1705.25	"F": 2223}
{"v": 1	"t": 1024805	"P": 1717.75	"F": 2125}
{"v": 1	"t": 1024825	"P": 1715.0	"F": 2199}
{"v": 1	"t": 1024845	"P": 1707.0	"F": 2241}
{"v": 1	"t": 1024866	"P": 1712.0	"F": 2221}
{"v": 1	"t": 1024886	"P": 1713.75	"F": 2148}
{"v": 1	"t": 1024907	"P": 1714.75	"F": 2143}
{"v": 1	"t": 1024927	"P": 1712.5	"F": 2190}
{"v": 1	"t": 1024947	"P": 1716.5	"F": 2201}
{"v": 1	"t": 1024968	"P": 1718.0	"F": 2139}
{"v": 1	"t": 1024988	"P": 1714.5	"F": 2169}
{"v": 1	"t": 1025008	"P": 1715.5	"F": 2144}
{"v": 1	"t": 1025029	"P": 1720.25	"F": 2241}
{"v": 1	"t": 1025049	"P": 1714.25	"F": 2257}
{"v": 1	"t": 1025069	"P": 1716.25	"F": 2127}
{"v": 1	"t": 1025090	"P": 1720.25	"F": 2243}
{"v": 1	"t": 1025110	"P": 1724.25	"F": 2220}
{"v": 1	"t": 1025131	"P": 1721.25	"F": 2182}
{"v": 1	"t": 1025151	"P": 1724.25	"F": 2221}
{"v": 1	"t": 1025172	"P": 1719.5	"F": 2076}
{"v": 1	"t": 1025192	"P": 1726.0	"F": 2193}
{"v": 1	"t": 1025212	"P": 1723.25	"F": 2162}
{"v": 1	"t": 1025233	"P": 1724.0	"F": 2157}
{"v": 1	"t": 1025253	"P": 1718.25	"F": 2190}
{"v": 1	"t": 1025273	"P": 1724.75	"F": 2223}
{"v": 1	"t": 1025294	"P": 1724.25	"F": 2208}
{"v": 1	"t": 1025314	"P": 1719.0	"F": 2159}
{"v": 1	"t": 1025335	"P": 1720.5	"F": 2215}
{"v": 1	"t": 1025355	"P": 1721.75	"F": 2251}
{"v": 1	"t": 1025375	"P": 1717.5	"F": 2221}
{"v": 1	"t": 1025396	"P": 1711.5	"F": 2104}
{"v": 1	"t": 1025416	"P": 1712.75	"F": 2125}
{"v": 1	"t": 1025436	"P": 1709.0	"F": 2206}
{"v": 1	"t": 1025457	"P": 1703.75	"F": 2206}
{"v": 1	"t": 1025477	"P": 1707.5	"F": 2315}
{"v": 1	"t": 1025497	"P": 1700.75	"F": 2196}
{"v": 1	"t": 1025518	"P": 1703.5	"F": 2217}
{"v": 1	"t": 1025538	"P": 1697.5	"F": 2231}
{"v": 1	"t": 1025559	"P": 1698.25	"F": 2182}
{"v": 1	"t": 1025579	"P": 1695.25	"F": 2237}
{"v": 1	"t": 1025599	"P": 1686.75	"F": 2198}
{"v": 1	"t": 1025620	"P": 1684.5	"F": 2143	"C": 46.855	"D": 3135	"sn": 54091779688249	"file": "/data/device_log/data0000.out"}
{"v": 1	"t": 1025640	"P": 1683.25	"F": 2242}
{"v": 1	"t": 1025660	"P": 1662.25	"F": 2265}
{"v": 1	"t": 1025681	"P": 1659.0	"F": 2180}
{"v": 1	"t": 1025701	"P": 1646.0	"F": 2215}
{"v": 1	"t": 1025722	"P": 1635.5	"F": 2232}
{"v": 1	"t": 1025742	"P": 1623.75	"F": 2234}
{"v": 1	"t": 1025762	"P": 1619.5	"F": 2220}
{"v": 1	"t": 1025783	"P": 1624.0	"F": 2114}
{"v": 1	"t": 1025803	"P": 1620.0	"F": 2117}
{"v": 1	"t": 1025824	"P": 1617.5	"F": 2186}
{"v": 1	"t": 1025844	"P": 1612.25	"F": 2163}
{"v": 1	"t": 1025864	"P": 1597.75	"F": 2213}
{"v": 1	"t": 1025885	"P": 1601.75	"F": 2251}
{"v": 1	"t": 1025905	"P": 1598.25	"F": 2219}
{"v": 1	"t": 1025925	"P": 1590.0	"F": 2283}
{"v": 1	"t": 1025946	"P": 1590.75	"F": 2256}
{"v": 1	"t": 1025966	"P": 1591.25	"F": 2260}
{"v": 1	"t": 1025987	"P": 1587.75	"F": 2257}
{"v": 1	"t": 1026007	"P": 1584.0	"F": 2193}
{"v": 1	"t": 1026027	"P": 1582.75	"F": 2243}
{"v": 1	"t": 1026048	"P": 1584.0	"F": 2220}
{"v": 1	"t": 1026068	"P": 1576.5	"F": 2120}
{"v": 1	"t": 1026088	"P": 1582.0	"F": 2067}
{"v": 1	"t": 1026109	"P": 1579.0	"F": 2206}
{"v": 1	"t": 1026129	"P": 1574.75	"F": 2220}
{"v": 1	"t": 1026150	"P": 1578.25	"F": 2196}
{"v": 1	"t": 1026170	"P": 1583.5	"F": 2148}
{"v": 1	"t": 1026190	"P": 1580.25	"F": 2222}
{"v": 1	"t": 1026211	"P": 1586.25	"F": 2223}
{"v": 1	"t": 1026231	"P": 1592.75	"F": 2151}
{"v": 1	"t": 1026251	"P": 1594.0	"F": 2180}
{"v": 1	"t": 1026272	"P": 1592.25	"F": 2215}
{"v": 1	"t": 1026292	"P": 1598.5	"F": 2202}
{"v": 1	"t": 1026312	"P": 1603.75	"F": 2171}
{"v": 1	"t": 1026333	"P": 1604.75	"F": 2151}
{"v": 1	"t": 1026353	"P": 1605.5	"F": 2144}
{"v": 1	"t": 1026374	"P": 1618.25	"F": 2220}
{"v": 1	"t": 1026394	"P": 1617.25	"F": 2213}
{"v": 1	"t": 1026415	"P": 1616.75	"F": 2192}
{"v": 1	"t": 1026435	"P": 1626.75	"F": 2140}
{"v": 1	"t": 1026455	"P": 1625.5	"F": 2191}
{"v": 1	"t": 1026476	"P": 1634.5	"F": 2146}
{"v": 1	"t": 1026496	"P": 1644.25	"F": 2180}
{"v": 1	"t": 1026517	"P": 1650.75	"F": 2193}
{"v": 1	"t": 1026537	"P": 1658.0	"F": 2118}
{"v": 1	"t": 1026557	"P": 1662.0	"F": 2188}
{"v": 1	"t": 1026578	"P": 1661.0	"F": 2158}
{"v": 1	"t": 1026598	"P": 1670.5	"F": 2201}
{"v": 1	"t": 1026619	"P": 1677.0	"F": 2101}
{"v": 1	"t": 1026639	"P": 1676.25	"F": 2180	"C": 46.84	"D": 3135	"sn": 54091779688249	"file": "/data/device_log/data0000.out"}
{"v": 1	"t": 1026660	"P": 1685.75	"F": 2178}
{"v": 1	"t": 1026680	"P": 1689.5	"F": 2200}
{"v": 1	"t": 1026700	"P": 1691.75	"F": 2134}
{"v": 1	"t": 1026721	"P": 1684.75	"F": 2167}
{"v": 1	"t": 1026741	"P": 1696.75	"F": 2205}
{"v": 1	"t": 1026762	"P": 1691.75	"F": 2229}
{"v": 1	"t": 1026782	"P": 1695.25	"F": 2122}
{"v": 1	"t": 1026802	"P": 1707.75	"F": 2240}
{"v": 1	"t": 1026823	"P": 1705.75	"F": 2130}
{"v": 1	"t": 1026843	"P": 1712.5	"F": 2156}
{"v": 1	"t": 1026863	"P": 1717.25	"F": 2113}
{"v": 1	"t": 1026884	"P": 1714.5	"F": 2154}
{"v": 1	"t": 1026904	"P": 1715.25	"F": 2232}
{"v": 1	"t": 1026925	"P": 1714.5	"F": 2176}
{"v": 1	"t": 1026945	"P": 1719.75	"F": 2173}
{"v": 1	"t": 1026965	"P": 1719.75	"F": 2164}
{"v": 1	"t": 1026986	"P": 1716.25	"F": 2169}
{"v": 1	"t": 1027006	"P": 1721.75	"F": 2131}
{"v": 1	"t": 1027026	"P": 1719.5	"F": 2108}
{"v": 1	"t": 1027047	"P": 1713.25	"F": 2199}
{"v": 1	"t": 1027067	"P": 1720.5	"F": 2141}
{"v": 1	"t": 1027087	"P": 1721.25	"F": 2133}
{"v": 1	"t": 1027108	"P": 1722.0	"F": 2208}
{"v": 1	"t": 1027128	"P": 1717.75	"F": 2202}
{"v": 1	"t": 1027149	"P": 1723.75	"F": 2156}
{"v": 1	"t": 1027169	"P": 1719.75	"F": 2095}
{"v": 1	"t": 1027189	"P": 1720.25	"F": 2190}
{"v": 1	"t": 1027210	"P": 1717.25	"F": 2227}
{"v": 1	"t": 1027230	"P": 1722.75	"F": 2192}
{"v": 1	"t": 1027250	"P": 1721.0	"F": 2225}
{"v": 1	"t": 1027271	"P": 1722.0	"F": 2123}
{"v": 1	"t": 1027291	"P": 1723.0	"F": 2301}
{"v": 1	"t": 1027312	"P": 1718.75	"F": 2205}
{"v": 1	"t": 1027332	"P": 1722.0	"F": 2130}
{"v": 1	"t": 1027352	"P": 1723.75	"F": 2117}
{"v": 1	"t": 1027373	"P": 1723.25	"F": 2142}
{"v": 1	"t": 1027393	"P": 1715.75	"F": 2179}
{"v": 1	"t": 1027413	"P": 1719.25	"F": 2087}
{"v": 1	"t": 1027434	"P": 1715.25	"F": 2239}
{"v": 1	"t": 1027454	"P": 1713.25	"F": 2236}
{"v": 1	"t": 1027475	"P": 1720.0	"F": 2194}
{"v": 1	"t": 1027495	"P": 1716.75	"F": 2215}
{"v": 1	"t": 1027515	"P": 1714.75	"F": 2227}
{"v": 1	"t": 1027536	"P": 1713.5	"F": 2088}
{"v": 1	"t": 1027556	"P": 1717.5	"F": 2152}
{"v": 1	"t": 1027576	"P": 1719.75	"F": 2122}
{"v": 1	"t": 1027597	"P": 1716.75	"F": 2117}
{"v": 1	"t": 1027617	"P": 1720.75	"F": 2209}
{"v": 1	"t": 1027638	"P": 1717.75	"F": 2233}
{"v": 1	"t": 1027658	"P": 1724.0	"F": 2172	"C": 46.82	"D": 3135	"sn": 54091779688249	"file": "/data/device_log/data0000.out"}
{"v": 1	"t": 1027678	"P": 1721.25	"F": 2204}
{"v": 1	"t": 1027699	"P": 1725.25	"F": 2265}
{"v": 1	"t": 1027719	"P": 1720.25	"F": 2156}
{"v": 1	"t": 1027739	"P": 1721.0	"F": 2181}
{"v": 1	"t": 1027760	"P": 1728.25	"F": 2174}
{"v": 1	"t": 1027780	"P": 1722.25	"F": 2214}
{"v": 1	"t": 1027800	"P": 1720.25	"F": 2187}
{"v": 1	"t": 1027821	"P": 1727.0	"F": 2146}
{"v": 1	"t": 1027841	"P": 1725.75	"F": 2235}
{"v": 1	"t": 1027862	"P": 1718.25	"F": 2243}
{"v": 1	"t": 1027882	"P": 1723.5	"F": 2227}
{"v": 1	"t": 1027902	"P": 1718.0	"F": 2213}
{"v": 1	"t": 1027923	"P": 1715.25	"F": 2267}
{"v": 1	"t": 1027943	"P": 1717.75	"F": 2148}
{"v": 1	"t": 1027964	"P": 1717.5	"F": 2190}
{"v": 1	"t": 1027984	"P": 1712.0	"F": 2222}
{"v": 1	"t": 1028004	"P": 1712.0	"F": 2176}
{"v": 1	"t": 1028025	"P": 1710.75	"F": 2142}
{"v": 1	"t": 1028045	"P": 1711.5	"F": 2109}
{"v": 1	"t": 1028065	"P": 1710.25	"F": 2261}
{"v": 1	"t": 1028086	"P": 1711.0	"F": 2101}
{"v": 1	"t": 1028106	"P": 1712.0	"F": 2193}
{"v": 1	"t": 1028126	"P": 1708.5	"F": 2147}
{"v": 1	"t": 1028147	"P": 1708.0	"F": 2180}
{"v": 1	"t": 1028167	"P": 1706.0	"F": 2189}
{"v": 1	"t": 1028188	"P": 1705.75	"F": 2256}
{"v": 1	"t": 1028208	"P": 1707.25	"F": 2250}
{"v": 1	"t": 1028228	"P": 1699.75	"F": 2208}
{"v": 1	"t": 1028249	"P": 1701.25	"F": 2215}
{"v": 1	"t": 1028269	"P": 1694.5	"F": 2160}
{"v": 1	"t": 1028289	"P": 1687.5	"F": 2170}
{"v": 1	"t": 1028310	"P": 1678.25	"F": 2270}
{"v": 1	"t": 1028330	"P": 1669.75	"F": 2279}
{"v": 1	"t": 1028350	"P": 1652.25	"F": 2223}
{"v": 1	"t": 1028371	"P": 1647.75	"F": 2243}
{"v": 1	"t": 1028391	"P": 1642.5	"F": 2199}
{"v": 1	"t": 1028412	"P": 1637.0	"F": 2224}
{"v": 1	"t": 1028432	"P": 1628.75	"F": 2082}
{"v": 1	"t": 1028452	"P": 1631.5	"F": 2237}
{"v": 1	"t": 1028473	"P": 1632.0	"F": 2044}
{"v": 1	"t": 1028493	"P": 1636.0	"F": 2041}
{"v": 1	"t": 1028514	"P": 1643.0	"F": 2121}
{"v": 1	"t": 1028534	"P": 1635.75	"F": 2215}
{"v": 1	"t": 1028554	"P": 1632.75	"F": 2227}
{"v": 1	"t": 1028575	"P": 1636.0	"F": 2175}
{"v": 1	"t": 1028595	"P": 1627.75	"F": 2128}
{"v": 1	"t": 1028615	"P": 1623.0	"F": 2256}
{"v": 1	"t": 1028636	"P": 1621.25	"F": 2142}
{"v": 1	"t": 1028656	"P": 1627.0	"F": 2218}
{"v": 1	"t": 1028677	"P": 1613.75	"F": 2222	"C": 46.825	"D": 3135	"sn": 54091779688249	"file": "/data/device_log/data0000.out"}
{"v": 1	"t": 1028697	"P": 1605.0	"F": 2215}
{"v": 1	"t": 1028717	"P": 1609.0	"F": 2276}
{"v": 1	"t": 1028738	"P": 1600.25	"F": 2218}
{"v": 1	"t": 1028758	"P": 1595.75	"F": 2237}
{"v": 1	"t": 1028778	"P": 1591.5	"F": 2200}
{"v": 1	"t": 1028799	"P": 1592.75	"F": 2239}
{"v": 1	"t": 1028819	"P": 1593.5	"F": 2181}
{"v": 1	"t": 1028839	"P": 1590.75	"F": 2140}
{"v": 1	"t": 1028860	"P": 1596.5	"F": 2202}
{"v": 1	"t": 1028880	"P": 1593.5	"F": 2181}
{"v": 1	"t": 1028901	"P": 1594.75	"F": 2196}
{"v": 1	"t": 1028921	"P": 1597.75	"F": 2112}
{"v": 1	"t": 1028941	"P": 1602.0	"F": 2245}
{"v": 1	"t": 1028962	"P": 1598.5	"F": 2172}
{"v": 1	"t": 1028982	"P": 1603.0	"F": 2142}
{"v": 1	"t": 1029002	"P": 1604.75	"F": 2144}
{"v": 1	"t": 1029023	"P": 1604.5	"F": 2213}
{"v": 1	"t": 1029043	"P": 1603.25	"F": 2195}
{"v": 1	"t": 1029064	"P": 1610.0	"F": 2286}
{"v": 1	"t": 1029084	"P": 1607.75	"F": 2157}
{"v": 1	"t": 1029104	"P": 1604.75	"F": 2152}
{"v": 1	"t": 1029125	"P": 1614.25	"F": 2160}
{"v": 1	"t": 1029145	"P": 1617.25	"F": 2168}
{"v": 1	"t": 1029166	"P": 1615.5	"F": 2097}
{"v": 1	"t": 1029186	"P": 1626.5	"F": 2218}
{"v": 1	"t": 1029206	"P": 1622.25	"F": 2212}
{"v": 1	"t": 1029227	"P": 1627.25	"F": 2233}
{"v": 1	"t": 1029247	"P": 1635.0	"F": 2171}
{"v": 1	"t": 1029267	"P": 1642.5	"F": 2153}
{"v": 1	"t": 1029288	"P": 1649.25	"F": 2211}
{"v": 1	"t": 1029308	"P": 1652.25	"F": 2223}
{"v": 1	"t": 1029328	"P": 1661.5	"F": 2082}
{"v": 1	"t": 1029349	"P": 1666.0	"F": 2270}
{"v": 1	"t": 1029369	"P": 1668.5	"F": 2120}
{"v": 1	"t": 1029390	"P": 1676.25	"F": 2211}
{"v": 1	"t": 1029410	"P": 1676.75	"F": 2105}
{"v": 1	"t": 1029430	"P": 1680.0	"F": 2205}
{"v": 1	"t": 1029451	"P": 1686.75	"F": 2177}
{"v": 1	"t": 1029471	"P": 1687.0	"F": 2051}
{"v": 1	"t": 1029491	"P": 1686.5	"F": 2284}
{"v": 1	"t": 1029512	"P": 1687.75	"F": 2301}
{"v": 1	"t": 1029532	"P": 1695.25	"F": 2212}
{"v": 1	"t": 1029553	"P": 1696.75	"F": 2100}
{"v": 1	"t": 1029573	"P": 1696.5	"F": 2178}
{"v": 1	"t": 1029593	"P": 1702.0	"F": 2121}
{"v": 1	"t": 1029614	"P": 1706.0	"F": 2183}
{"v": 1	"t": 1029634	"P": 1701.25	"F": 2158}
{"v": 1	"t": 1029654	"P": 1707.25	"F": 2183}
{"v": 1	"t": 1029675	"P": 1715.5	"F": 2252}
{"v": 1	"t": 1029695	"P": 1715.5	"F": 2208	"C": 46.81	"D": 3135	"sn": 54091779688249	"file": "/data/device_log/data0000.out"}
{"v": 1	"t": 1029715	"P": 1712.0	"F": 2088}
{"v": 1	"t": 1029736	"P": 1714.75	"F": 2191}
{"v": 1	"t": 1029756	"P": 1717.75	"F": 2191}
{"v": 1	"t": 1029776	"P": 1719.0	"F": 2181}
{"v": 1	"t": 1029797	"P": 1719.25	"F": 2255}
{"v": 1	"t": 1029817	"P": 1717.0	"F": 2207}
{"v": 1	"t": 1029837	"P": 1720.0	"F": 2186}
{"v": 1	"t": 1029857	"P": 1721.0	"F": 2145}
{"v": 1	"t": 1029878	"P": 1716.25	"F": 2222}
{"v": 1	"t": 1029898	"P": 1716.5	"F": 2170}
{"v": 1	"t": 1029918	"P": 1721.5	"F": 2149}
{"v": 1	"t": 1029939	"P": 1723.75	"F": 2110}
{"v": 1	"t": 1029959	"P": 1722.5	"F": 2190}
{"v": 1	"t": 1029979	"P": 1722.0	"F": 2079}
{"v": 1	"t": 1029999	"P": 1718.25	"F": 2104}
{"v": 1	"t": 1030020	"P": 1727.75	"F": 2188}
{"v": 1	"t": 1030040	"P": 1723.0	"F": 2244}
{"v": 1	"t": 1030060	"P": 1726.5	"F": 2206}
{"v": 1	"t": 1030081	"P": 1722.5	"F": 2156}
{"v": 1	"t": 1030101	"P": 1728.75	"F": 2231}
{"v": 1	"t": 1030121	"P": 1727.25	"F": 2303}
{"v": 1	"t": 1030142	"P": 1724.0	"F": 2209}
{"v": 1	"t": 1030162	"P": 1723.5	"F": 2162}
{"v": 1	"t": 1030182	"P": 1729.5	"F": 2231}
{"v": 1	"t": 1030202	"P": 1725.5	"F": 2191}
{"v": 1	"t": 1030223	"P": 1723.75	"F": 2145}
{"v": 1	"t": 1030243	"P": 1719.25	"F": 2148}
{"v": 1	"t": 1030263	"P": 1727.0	"F": 2186}
{"v": 1	"t": 1030284	"P": 1724.5	"F": 2183}
{"v": 1	"t": 1030304	"P": 1723.0	"F": 2087}
{"v": 1	"t": 1030324	"P": 1721.0	"F": 2234}
{"v": 1	"t": 1030345	"P": 1724.75	"F": 2101}
{"v": 1	"t": 1030365	"P": 1723.25	"F": 2165}
{"v": 1	"t": 1030386	"P": 1723.0	"F": 2240}
{"v": 1	"t": 1030406	"P": 1722.0	"F": 2233}
{"v": 1	"t": 1030426	"P": 1724.75	"F": 2226}
{"v": 1	"t": 1030447	"P": 1722.75	"F": 2174}
{"v": 1	"t": 1030467	"P": 1724.25	"F": 2220}
{"v": 1	"t": 1030487	"P": 1724.75	"F": 2252}
{"v": 1	"t": 1030508	"P": 1724.5	"F": 2197}
{"v": 1	"t": 1030528	"P": 1722.0	"F": 2165}
{"v": 1	"t": 1030548	"P": 1712.25	"F": 2149}
{"v": 1	"t": 1030568	"P": 1719.25	"F": 2220}
{"v": 1	"t": 1030589	"P": 1718.75	"F": 2139}
{"v": 1	"t": 1030609	"P": 1722.5	"F": 2211}
{"v": 1	"t": 1030629	"P": 1713.75	"F": 2179}
{"v": 1	"t": 1030650	"P": 1718.75	"F": 2110}
{"v": 1	"t": 1030670	"P": 1722.25	"F": 2237}
{"v": 1	"t": 1030690	"P": 1715.75	"F": 2226}
{"v": 1	"t": 1030710	"P": 1717.25	"F": 2142	"C": 46.82	"D": 3135	"sn": 54091779688249	"file": "/data/device_log/data0000.out"}
{"v": 1	"t": 1030731	"P": 1717.0	"F": 2137}
{"v": 1	"t": 1030751	"P": 1718.75	"F": 2153}
{"v": 1	"t": 1030771	"P": 1715.25	"F": 2195}
{"v": 1	"t": 1030792	"P": 1714.25	"F": 2147}
{"v": 1	"t": 1030812	"P": 1717.75	"F": 2110}
{"v": 1	"t": 1030832	"P": 1724.75	"F": 2212}
{"v": 1	"t": 1030853	"P": 1714.75	"F": 2179}
{"v": 1	"t": 1030873	"P": 1722.0	"F": 2101}
{"v": 1	"t": 1030893	"P": 1716.0	"F": 2200}
{"v": 1	"t": 1030913	"P": 1718.0	"F": 2137}
{"v": 1	"t": 1030934	"P": 1719.5	"F": 2225}
{"v": 1	"t": 1030954	"P": 1715.0	"F": 2175}
{"v": 1	"t": 1030974	"P": 1715.5	"F": 2173}
{"v": 1	"t": 1030995	"P": 1715.75	"F": 2098}
{"v": 1	"t": 1031015	"P": 1710.75	"F": 2275}
{"v": 1	"t": 1031035	"P": 1707.0	"F": 2183}
{"v": 1	"t": 1031056	"P": 1702.5	"F": 2203}
{"v": 1	"t": 1031076	"P": 1702.5	"F": 2169}
{"v": 1	"t": 1031096	"P": 1698.5	"F": 2155}
{"v": 1	"t": 1031117	"P": 1691.25	"F": 2171}
{"v": 1	"t": 1031137	"P": 1683.5	"F": 2257}
{"v": 1	"t": 1031157	"P": 1671.0	"F": 2296}
{"v": 1	"t": 1031177	"P": 1656.0	"F": 2230}
{"v": 1	"t": 1031198	"P": 1645.5	"F": 2279}
{"v": 1	"t": 1031218	"P": 1638.25	"F": 2143}
{"v": 1	"t": 1031238	"P": 1631.5	"F": 2176}
{"v": 1	"t": 1031259	"P": 1628.0	"F": 2107}
{"v": 1	"t": 1031279	"P": 1622.75	"F": 2167}
{"v": 1	"t": 1031299	"P": 1624.5	"F": 2234}
{"v": 1	"t": 1031319	"P": 1624.0	"F": 2148}
{"v": 1	"t": 1031340	"P": 1621.25	"F": 2016}
{"v": 1	"t": 1031360	"P": 1618.75	"F": 2177}
{"v": 1	"t": 1031380	"P": 1612.25	"F": 2248}
{"v": 1	"t": 1031401	"P": 1603.5	"F": 2172}
{"v": 1	"t": 1031421	"P": 1609.5	"F": 2285}
{"v": 1	"t": 1031441	"P": 1607.0	"F": 2205}
{"v": 1	"t": 1031462	"P": 1601.25	"F": 2169}
{"v": 1	"t": 1031482	"P": 1589.5	"F": 2187}
{"v": 1	"t": 1031502	"P": 1598.0	"F": 2178}
{"v": 1	"t": 1031522	"P": 1594.25	"F": 2118}
{"v": 1	"t": 1031543	"P": 1588.0	"F": 2143}
{"v": 1	"t": 1031563	"P": 1589.5	"F": 2164}
{"v": 1	"t": 1031583	"P": 1592.25	"F": 2343}
{"v": 1	"t": 1031604	"P": 1593.75	"F": 2170}
{"v": 1	"t": 1031624	"P": 1593.0	"F": 2209}
{"v": 1	"t": 1031644	"P": 1594.75	"F": 2205}
{"v": 1	"t": 1031665	"P": 1604.0	"F": 2191}
{"v": 1	"t": 1031685	"P": 1599.0	"F": 2180}
{"v": 1	"t": 1031705	"P": 1603.25	"F": 2131}
{"v": 1	"t": 1031726	"P": 1605.0	"F": 2177	"C": 46.815	"D": 3135	"sn": 54091779688249	"file": "/data/device_log/data0000.out"}
{"v": 1	"t": 1031746	"P": 1604.5	"F": 2157}
{"v": 1	"t": 1031766	"P": 1610.75	"F": 2244}
{"v": 1	"t": 1031786	"P": 1610.75	"F": 2264}
{"v": 1	"t": 1031807	"P": 1607.75	"F": 2165}
{"v": 1	"t": 1031827	"P": 1612.5	"F": 2111}
{"v": 1	"t": 1031847	"P": 1618.75	"F": 2185}
{"v": 1	"t": 1031868	"P": 1618.0	"F": 2172}
{"v": 1	"t": 1031888	"P": 1618.25	"F": 2217}
{"v": 1	"t": 1031908	"P": 1623.75	"F": 2174}
{"v": 1	"t": 1031928	"P": 1629.5	"F": 2151}
{"v": 1	"t": 1031949	"P": 1636.0	"F": 2145}
{"v": 1	"t": 1031969	"P": 1633.5	"F": 2173}
{"v": 1	"t": 1031989	"P": 1642.75	"F": 2125}
{"v": 1	"t": 1032010	"P": 1646.5	"F": 2191}
{"v": 1	"t": 1032030	"P": 1647.25	"F": 2245}
{"v": 1	"t": 1032050	"P": 1652.25	"F": 2217}
{"v": 1	"t": 1032071	"P": 1651.25	"F": 2129}
{"v": 1	"t": 1032091	"P": 1653.75	"F": 2107}
{"v": 1	"t": 1032111	"P": 1651.0	"F": 2234}
{"v": 1	"t": 1032131	"P": 1654.75	"F": 2226}
{"v": 1	"t": 1032152	"P": 1660.0	"F": 2189}
{"v": 1	"t": 1032172	"P": 1664.25	"F": 2220}
{"v": 1	"t": 1032192	"P": 1669.5	"F": 2204}
{"v": 1	"t": 1032213	"P": 1671.25	"F": 2173}
{"v": 1	"t": 1032233	"P": 1673.75	"F": 2056}
{"v": 1	"t": 1032253	"P": 1680.25	"F": 2181}
{"v": 1	"t": 1032274	"P": 1687.5	"F": 2212}
{"v": 1	"t": 1032294	"P": 1685.5	"F": 2106}
{"v": 1	"t": 1032314	"P": 1687.5	"F": 2174}
{"v": 1	"t": 1032335	"P": 1688.75	"F": 2170}
{"v": 1	"t": 1032355	"P": 1698.25	"F": 2167}
{"v": 1	"t": 1032375	"P": 1692.5	"F": 2158}
{"v": 1	"t": 1032395	"P": 1695.75	"F": 2152}
{"v": 1	"t": 1032416	"P": 1703.75	"F": 2175}
{"v": 1	"t": 1032436	"P": 1708.25	"F": 2189}
{"v": 1	"t": 1032456	"P": 1710.75	"F": 2165}
{"v": 1	"t": 1032477	"P": 1706.75	"F": 2156}
{"v": 1	"t": 1032497	"P": 1708.25	"F": 2172}
{"v": 1	"t": 1032517	"P": 1716.5	"F": 2139}
{"v": 1	"t": 1032537	"P": 1714.0	"F": 2070}
{"v": 1	"t": 1032558	"P": 1719.5	"F": 2149}
{"v": 1	"t": 1032578	"P": 1714.0	"F": 2137}
{"v": 1	"t": 1032598	"P": 1718.0	"F": 2260}
{"v": 1	"t": 1032619	"P": 1716.5	"F": 2249}
{"v": 1	"t": 1032639	"P": 1715.0	"F": 2209}
{"v": 1	"t": 1032659	"P": 1721.0	"F": 2188}
{"v": 1	"t": 1032680	"P": 1721.0	"F": 2193}
{"v": 1	"t": 1032700	"P": 1719.5	"F": 2197}
{"v": 1	"t": 1032720	"P": 1721.25	"F": 2157}
{"v": 1	"t": 1032740	"P": 1719.75	"F": 2161	"C": 46.815	"D": 3135	"sn": 54091779688249	"file": "/data/device_log/data0000.out"}
{"v": 1	"t": 1032761	"P": 1726.25	"F": 2202}
{"v": 1	"t": 1032781	"P": 1722.25	"F": 2246}
{"v": 1	"t": 1032801	"P": 1725.0	"F": 2224}
{"v": 1	"t": 1032822	"P": 1716.25	"F": 2164}
{"v": 1	"t": 1032842	"P": 1726.5	"F": 2227}
{"v": 1	"t": 1032862	"P": 1728.5	"F": 2091}
{"v": 1	"t": 1032883	"P": 1720.0	"F": 2186}
{"v": 1	"t": 1032903	"P": 1724.25	"F": 2217}
{"v": 1	"t": 1032923	"P": 1725.0	"F": 2282}
{"v": 1	"t": 1032944	"P": 1727.5	"F": 2161}
{"v": 1	"t": 1032964	"P": 1721.75	"F": 2176}
{"v": 1	"t": 1032984	"P": 1724.0	"F": 2208}
{"v": 1	"t": 1033004	"P": 1724.0	"F": 2201}
{"v": 1	"t": 1033025	"P": 1728.0	"F": 2057}
{"v": 1	"t": 1033045	"P": 1722.25	"F": 2073}
{"v": 1	"t": 1033065	"P": 1720.0	"F": 2180}
{"v": 1	"t": 1033086	"P": 1720.0	"F": 2155}
{"v": 1	"t": 1033106	"P": 1727.25	"F": 2251}
{"v": 1	"t": 1033126	"P": 1725.25	"F": 2265}
{"v": 1	"t": 1033147	"P": 1723.5	"F": 2150}
{"v": 1	"t": 1033167	"P": 1716.5	"F": 2116}
{"v": 1	"t": 1033187	"P": 1727.25	"F": 2133}
{"v": 1	"t": 1033207	"P": 1726.25	"F": 2133}
{"v": 1	"t": 1033228	"P": 1720.75	"F": 2105}
{"v": 1	"t": 1033248	"P": 1718.5	"F": 2244}
{"v": 1	"t": 1033268	"P": 1727.25	"F": 2012}
{"v": 1	"t": 1033289	"P": 1727.0	"F": 2157}
{"v": 1	"t": 1033309	"P": 1725.5	"F": 2200}
{"v": 1	"t": 1033329	"P": 1718.25	"F": 2165}
{"v": 1	"t": 1033349	"P": 1726.25	"F": 2177}
{"v": 1	"t": 1033370	"P": 1722.75	"F": 2146}
{"v": 1	"t": 1033390	"P": 1725.0	"F": 2106}
{"v": 1	"t": 1033410	"P": 1724.5	"F": 2209}
{"v": 1	"t": 1033431	"P": 1728.0	"F": 2112}
{"v": 1	"t": 1033451	"P": 1725.25	"F": 2141}
{"v": 1	"t": 1033471	"P": 1725.75	"F": 2230}
{"v": 1	"t": 1033492	"P": 1726.0	"F": 2202}
{"v": 1	"t": 1033512	"P": 1722.5	"F": 2147}
{"v": 1	"t": 1033532	"P": 1727.75	"F": 2149}
{"v": 1	"t": 1033553	"P": 1725.25	"F": 2278}
{"v": 1	"t": 1033573	"P": 1726.75	"F": 2084}
{"v": 1	"t": 1033593	"P": 1727.0	"F": 2078}
{"v": 1	"t": 1033613	"P": 1728.75	"F": 2071}
{"v": 1	"t": 1033634	"P": 1728.0	"F": 2140}
{"v": 1	"t": 1033654	"P": 1724.0	"F": 2135}
{"v": 1	"t": 1033674	"P": 1719.0	"F": 2135}
{"v": 1	"t": 1033695	"P": 1724.25	"F": 2232}
{"v": 1	"t": 1033715	"P": 1720.0	"F": 2224}
{"v": 1	"t": 1033736	"P": 1715.25	"F": 2115}
{"v": 1	"t": 1033756	"P": 1717.25	"F": 2213	"C": 46.82	"D": 3135	"sn": 54091779688249	"file": "/data/device_log/data0000.out"}
{"v": 1	"t": 1033776	"P": 1713.75	"F": 2278}
{"v": 1	"t": 1033797	"P": 1709.0	"F": 2222}
{"v": 1	"t": 1033817	"P": 1705.25	"F": 2181}
{"v": 1	"t": 1033837	"P": 1708.75	"F": 2200}
{"v": 1	"t": 1033858	"P": 1701.25	"F": 2199}
{"v": 1	"t": 1033878	"P": 1689.75	"F": 2181}
{"v": 1	"t": 1033898	"P": 1678.75	"F": 2175}
{"v": 1	"t": 1033919	"P": 1672.0	"F": 2253}
{"v": 1	"t": 1033939	"P": 1652.75	"F": 2276}
{"v": 1	"t": 1033959	"P": 1645.0	"F": 2241}
{"v": 1	"t": 1033979	"P": 1631.5	"F": 2294}
{"v": 1	"t": 1034000	"P": 1633.25	"F": 2234}
{"v": 1	"t": 1034020	"P": 1625.5	"F": 2251}
{"v": 1	"t": 1034040	"P": 1626.0	"F": 2202}
{"v": 1	"t": 1034061	"P": 1625.5	"F": 2222}
{"v": 1	"t": 1034081	"P": 1627.5	"F": 2176}
{"v": 1	"t": 1034101	"P": 1624.5	"F": 2234}
{"v": 1	"t": 1034122	"P": 1618.5	"F": 2128}
{"v": 1	"t": 1034142	"P": 1615.75	"F": 2175}
{"v": 1	"t": 1034162	"P": 1616.75	"F": 2248}
{"v": 1	"t": 1034183	"P": 1612.25	"F": 2191}
{"v": 1	"t": 1034203	"P": 1607.25	"F": 2234}
{"v": 1	"t": 1034223	"P": 1607.5	"F": 2212}
{"v": 1	"t": 1034243	"P": 1609.25	"F": 2252}
{"v": 1	"t": 1034264	"P": 1603.0	"F": 2251}
{"v": 1	"t": 1034284	"P": 1597.5	"F": 2160}
{"v": 1	"t": 1034304	"P": 1591.0	"F": 2163}
{"v": 1	"t": 1034325	"P": 1600.0	"F": 2273}
{"v": 1	"t": 1034345	"P": 1593.75	"F": 2231}
{"v": 1	"t": 1034365	"P": 1590.0	"F": 2149}
{"v": 1	"t": 1034386	"P": 1592.25	"F": 2262}
{"v": 1	"t": 1034406	"P": 1595.75	"F": 2185}
{"v": 1	"t": 1034426	"P": 1604.0	"F": 2205}
{"v": 1	"t": 1034446	"P": 1606.0	"F": 2190}
{"v": 1	"t": 1034467	"P": 1613.0	"F": 2269}
{"v": 1	"t": 1034487	"P": 1610.0	"F": 2232}
{"v": 1	"t": 1034507	"P": 1620.25	"F": 2146}
{"v": 1	"t": 1034528	"P": 1621.75	"F": 2108}
{"v": 1	"t": 1034548	"P": 1618.25	"F": 2146}
{"v": 1	"t": 1034568	"P": 1624.5	"F": 2167}
{"v": 1	"t": 1034588	"P": 1628.75	"F": 2214}
{"v": 1	"t": 1034609	"P": 1624.0	"F": 2179}
{"v": 1	"t": 1034629	"P": 1624.5	"F": 2149}
{"v": 1	"t": 1034649	"P": 1629.75	"F": 2185}
{"v": 1	"t": 1034670	"P": 1636.75	"F": 2204}
{"v": 1	"t": 1034690	"P": 1636.5	"F": 2191}
{"v": 1	"t": 1034710	"P": 1639.5	"F": 2191}
{"v": 1	"t": 1034731	"P": 1643.75	"F": 2133}
{"v": 1	"t": 1034751	"P": 1648.75	"F": 2203}
{"v": 1	"t": 1034771	"P": 1652.0	"F": 2178	"C": 46.855	"D": 3135	"sn": 54091779688249	"file": "/data/device_log/data0000.out"}
{"v": 1	"t": 1034792	"P": 1648.0	"F": 2150}
{"v": 1	"t": 1034812	"P": 1648.75	"F": 2281}
{"v": 1	"t": 1034832	"P": 1651.75	"F": 2199}
{"v": 1	"t": 1034852	"P": 1654.0	"F": 2105}
{"v": 1	"t": 1034873	"P": 1658.25	"F": 2121}
{"v": 1	"t": 1034893	"P": 1663.25	"F": 2171}
{"v": 1	"t": 1034913	"P": 1666.75	"F": 2152}
{"v": 1	"t": 1034934	"P": 1677.75	"F": 2214}
{"v": 1	"t": 1034954	"P": 1685.25	"F": 2189}
{"v": 1	"t": 1034974	"P": 1684.5	"F": 2160}
{"v": 1	"t": 1034995	"P": 1691.75	"F": 2145}
{"v": 1	"t": 1035015	"P": 1694.75	"F": 2146}
{"v": 1	"t": 1035035	"P": 1693.5	"F": 2161}
{"v": 1	"t": 1035055	"P": 1693.25	"F": 2223}
{"v": 1	"t": 1035076	"P": 1702.75	"F": 2245}
{"v": 1	"t": 1035096	"P": 1705.0	"F": 2262}
{"v": 1	"t": 1035116	"P": 1709.25	"F": 2132}
{"v": 1	"t": 1035137	"P": 1706.75	"F": 2167}
{"v": 1	"t": 1035157	"P": 1713.75	"F": 2156}
{"v": 1	"t": 1035177	"P": 1710.75	"F": 2148}
{"v": 1	"t": 1035197	"P": 1714.25	"F": 2206}
{"v": 1	"t": 1035218	"P": 1709.0	"F": 2159}
{"v": 1	"t": 1035238	"P": 1714.25	"F": 2214}
{"v": 1	"t": 1035258	"P": 1715.75	"F": 2185}
{"v": 1	"t": 1035279	"P": 1717.0	"F": 2184}
{"v": 1	"t": 1035299	"P": 1716.75	"F": 2157}
{"v": 1	"t": 1035319	"P": 1714.5	"F": 2220}
{"v": 1	"t": 1035340	"P": 1717.5	"F": 2166}
{"v": 1	"t": 1035360	"P": 1721.75	"F": 2178}
{"v": 1	"t": 1035380	"P": 1717.5	"F": 2097}
{"v": 1	"t": 1035401	"P": 1714.5	"F": 2167}
{"v": 1	"t": 1035421	"P": 1717.5	"F": 2203}
{"v": 1	"t": 1035441	"P": 1721.5	"F": 2185}
{"v": 1	"t": 1035461	"P": 1717.5	"F": 2178}
{"v": 1	"t": 1035482	"P": 1714.75	"F": 2179}
{"v": 1	"t": 1035502	"P": 1716.25	"F": 2302}
{"v": 1	"t": 1035522	"P": 1722.5	"F": 2171}
{"v": 1	"t": 1035543	"P": 1720.0	"F": 2207}
{"v": 1	"t": 1035563	"P": 1716.25	"F": 2188}
{"v": 1	"t": 1035583	"P": 1723.0	"F": 2164}
{"v": 1	"t": 1035604	"P": 1720.75	"F": 2178}
{"v": 1	"t": 1035624	"P": 1717.75	"F": 2199}
{"v": 1	"t": 1035644	"P": 1717.0	"F": 2068}
{"v": 1	"t": 1035664	"P": 1719.5	"F": 2185}
{"v": 1	"t": 1035685	"P": 1722.0	"F": 2158}
{"v": 1	"t": 1035705	"P": 1718.5	"F": 2219}
{"v": 1	"t": 1035725	"P": 1715.5	"F": 2192}
{"v": 1	"t": 1035746	"P": 1709.25	"F": 2160}
{"v": 1	"t": 1035766	"P": 1715.5	"F": 2200}
{"v": 1	"t": 1035786	"P": 1717.0	"F": 2166	"C": 46.82	"D": 3135	"sn": 54091779688249	"file": "/data/device_log/data0000.out"}
{"v": 1	"t": 1035807	"P": 1709.5	"F": 2149}
{"v": 1	"t": 1035827	"P": 1705.5	"F": 2181}
{"v": 1	"t": 1035847	"P": 1715.0	"F": 2197}
{"v": 1	"t": 1035867	"P": 1713.0	"F": 2129}
{"v": 1	"t": 1035888	"P": 1715.5	"F": 2215}
{"v": 1	"t": 1035908	"P": 1707.75	"F": 2195}
{"v": 1	"t": 1035928	"P": 1709.5	"F": 2240}
{"v": 1	"t": 1035949	"P": 1714.0	"F": 2220}
{"v": 1	"t": 1035969	"P": 1710.5	"F": 2147}
{"v": 1	"t": 1035989	"P": 1708.25	"F": 2189}
{"v": 1	"t": 1036010	"P": 1710.25	"F": 2124}
{"v": 1	"t": 1036030	"P": 1707.0	"F": 2097}
{"v": 1	"t": 1036050	"P": 1708.75	"F": 2166}
{"v": 1	"t": 1036071	"P": 1704.75	"F": 2130}
{"v": 1	"t": 1036091	"P": 1713.0	"F": 2300}
{"v": 1	"t": 1036111	"P": 1705.25	"F": 2229}
{"v": 1	"t": 1036131	"P": 1701.75	"F": 2231}
{"v": 1	"t": 1036152	"P": 1705.5	"F": 2198}
{"v": 1	"t": 1036172	"P": 1705.75	"F": 2186}
{"v": 1	"t": 1036192	"P": 1708.0	"F": 2172}
{"v": 1	"t": 1036213	"P": 1706.0	"F": 2182}
{"v": 1	"t": 1036233	"P": 1703.25	"F": 2155}
{"v": 1	"t": 1036253	"P": 1708.5	"F": 2142}
{"v": 1	"t": 1036274	"P": 1707.75	"F": 2082}
{"v": 1	"t": 1036294	"P": 1707.5	"F": 2154}
{"v": 1	"t": 1036314	"P": 1700.0	"F": 2153}
{"v": 1	"t": 1036334	"P": 1697.75	"F": 2206}
{"v": 1	"t": 1036355	"P": 1696.5	"F": 2228}
{"v": 1	"t": 1036375	"P": 1692.25	"F": 2103}
{"v": 1	"t": 1036395	"P": 1679.5	"F": 2189}
{"v": 1	"t": 1036416	"P": 1674.5	"F": 2213}
{"v": 1	"t": 1036436	"P": 1669.0	"F": 2208}
{"v": 1	"t": 1036456	"P": 1650.0	"F": 2257}
{"v": 1	"t": 1036477	"P": 1636.75	"F": 2224}
{"v": 1	"t": 1036497	"P": 1631.0	"F": 2220}
{"v": 1	"t": 1036517	"P": 1623.5	"F": 2286}
{"v": 1	"t": 1036537	"P": 1623.75	"F": 2167}
{"v": 1	"t": 1036558	"P": 1629.75	"F": 2133}
{"v": 1	"t": 1036578	"P": 1627.75	"F": 2157}
{"v": 1	"t": 1036598	"P": 1634.5	"F": 2146}
{"v": 1	"t": 1036619	"P": 1633.0	"F": 2135}
{"v": 1	"t": 1036639	"P": 1622.75	"F": 2154}
{"v": 1	"t": 1036659	"P": 1616.5	"F": 2143}
{"v": 1	"t": 1036680	"P": 1615.75	"F": 2165}
{"v": 1	"t": 1036700	"P": 1605.25	"F": 2168}
{"v": 1	"t": 1036720	"P": 1598.5	"F": 2171}
{"v": 1	"t": 1036740	"P": 1595.5	"F": 2211}
{"v": 1	"t": 1036761	"P": 1594.75	"F": 2225}
{"v": 1	"t": 1036781	"P": 1584.25	"F": 2175}
{"v": 1	"t": 1036801	"P": 1582.75	"F": 2140	"C": 46.83	"D": 3135	"sn": 54091779688249	"file": "/data/device_log/data0000.out"}
{"v": 1	"t": 1036822	"P": 1581.25	"F": 2235}
{"v": 1	"t": 1036842	"P": 1585.25	"F": 2180}
{"v": 1	"t": 1036862	"P": 1585.75	"F": 2112}
{"v": 1	"t": 1036883	"P": 1584.5	"F": 2179}
{"v": 1	"t": 1036903	"P": 1582.5	"F": 2133}
{"v": 1	"t": 1036923	"P": 1582.25	"F": 2104}
{"v": 1	"t": 1036944	"P": 1580.25	"F": 2226}
{"v": 1	"t": 1036964	"P": 1585.5	"F": 2278}
{"v": 1	"t": 1036984	"P": 1584.75	"F": 2175}
{"v": 1	"t": 1037004	"P": 1579.25	"F": 2170}
{"v": 1	"t": 1037025	"P": 1587.0	"F": 2205}
{"v": 1	"t": 1037045	"P": 1589.0	"F": 2227}
{"v": 1	"t": 1037065	"P": 1585.25	"F": 2166}
{"v": 1	"t": 1037086	"P": 1582.0	"F": 2203}
{"v": 1	"t": 1037106	"P": 1589.5	"F": 2115}
{"v": 1	"t": 1037126	"P": 1589.5	"F": 2152}
{"v": 1	"t": 1037146	"P": 1589.0	"F": 2089}
{"v": 1	"t": 1037167	"P": 1592.5	"F": 2214}
{"v": 1	"t": 1037187	"P": 1600.75	"F": 2208}
{"v": 1	"t": 1037207	"P": 1600.75	"F": 2220}
{"v": 1	"t": 1037228	"P": 1601.5	"F": 2154}
{"v": 1	"t": 1037248	"P": 1605.0	"F": 2137}
{"v": 1	"t": 1037268	"P": 1614.5	"F": 2094}
{"v": 1	"t": 1037289	"P": 1623.25	"F": 2185}
{"v": 1	"t": 1037309	"P": 1630.75	"F": 2151}
{"v": 1	"t": 1037329	"P": 1633.75	"F": 2128}
{"v": 1	"t": 1037350	"P": 1648.25	"F": 2178}
{"v": 1	"t": 1037370	"P": 1654.5	"F": 2109}
{"v": 1	"t": 1037391	"P": 1651.0	"F": 2224}
{"v": 1	"t": 1037411	"P": 1662.0	"F": 2107}
{"v": 1	"t": 1037431	"P": 1662.0	"F": 2131}
{"v": 1	"t": 1037452	"P": 1659.0	"F": 2186}
{"v": 1	"t": 1037472	"P": 1664.25	"F": 2204}
{"v": 1	"t": 1037492	"P": 1674.5	"F": 2209}
{"v": 1	"t": 1037512	"P": 1678.25	"F": 2165}
{"v": 1	"t": 1037533	"P": 1677.25	"F": 2142}
{"v": 1	"t": 1037553	"P": 1677.25	"F": 2120}
{"v": 1	"t": 1037573	"P": 1687.5	"F": 2156}
{"v": 1	"t": 1037594	"P": 1689.0	"F": 2140}
{"v": 1	"t": 1037614	"P": 1686.0	"F": 2169}
{"v": 1	"t": 1037634	"P": 1687.75	"F": 2226}
{"v": 1	"t": 1037655	"P": 1696.75	"F": 2185}
{"v": 1	"t": 1037675	"P": 1702.0	"F": 2247}
{"v": 1	"t": 1037695	"P": 1699.5	"F": 2187}
{"v": 1	"t": 1037715	"P": 1699.0	"F": 2276}
{"v": 1	"t": 1037736	"P": 1699.25	"F": 2205}
{"v": 1	"t": 1037756	"P": 1702.25	"F": 2236}
{"v": 1	"t": 1037776	"P": 1698.75	"F": 2199}
{"v": 1	"t": 1037797	"P": 1697.75	"F": 2136}
{"v": 1	"t": 1037817	"P": 1696.75	"F": 2053	"C": 46.81	"D": 3135	"sn": 54091779688249	"file": "/data/device_log/data0000.out"}
{"v": 1	"t": 1037837	"P": 1697.75	"F": 2096}
{"v": 1	"t": 1037858	"P": 1702.0	"F": 2157}
{"v": 1	"t": 1037878	"P": 1700.5	"F": 2182}
{"v": 1	"t": 1037898	"P": 1697.0	"F": 2084}
{"v": 1	"t": 1037918	"P": 1708.0	"F": 2241}
{"v": 1	"t": 1037939	"P": 1706.75	"F": 2204}
{"v": 1	"t": 1037959	"P": 1704.75	"F": 2290}
{"v": 1	"t": 1037979	"P": 1705.25	"F": 2203}
{"v": 1	"t": 1038000	"P": 1710.75	"F": 2157}
{"v": 1	"t": 1038020	"P": 1707.75	"F": 2120}
{"v": 1	"t": 1038040	"P": 1709.5	"F": 2071}
{"v": 1	"t": 1038061	"P": 1704.75	"F": 2203}
{"v": 1	"t": 1038081	"P": 1712.0	"F": 2087}
{"v": 1	"t": 1038101	"P": 1712.0	"F": 2094}
{"v": 1	"t": 1038121	"P": 1710.25	"F": 2092}
{"v": 1	"t": 1038142	"P": 1706.0	"F": 2141}
{"v": 1	"t": 1038162	"P": 1709.0	"F": 2252}
{"v": 1	"t": 1038182	"P": 1711.25	"F": 2204}
{"v": 1	"t": 1038203	"P": 1709.0	"F": 2191}
{"v": 1	"t": 1038223	"P": 1703.0	"F": 2167}
{"v": 1	"t": 1038243	"P": 1707.75	"F": 2150}
{"v": 1	"t": 1038264	"P": 1708.0	"F": 2155}
{"v": 1	"t": 1038284	"P": 1708.0	"F": 2217}
{"v": 1	"t": 1038304	"P": 1706.75	"F": 2096}
{"v": 1	"t": 1038324	"P": 1702.5	"F": 2171}
{"v": 1	"t": 1038345	"P": 1713.5	"F": 2192}
{"v": 1	"t": 1038365	"P": 1709.5	"F": 2275}
{"v": 1	"t": 1038385	"P": 1705.75	"F": 2167}
{"v": 1	"t": 1038406	"P": 1703.5	"F": 2171}
{"v": 1	"t": 1038426	"P": 1714.0	"F": 2160}
{"v": 1	"t": 1038446	"P": 1710.75	"F": 2279}
{"v": 1	"t": 1038467	"P": 1710.5	"F": 2194}
{"v": 1	"t": 1038487	"P": 1709.75	"F": 2202}
{"v": 1	"t": 1038507	"P": 1710.75	"F": 2209}
{"v": 1	"t": 1038527	"P": 1714.5	"F": 2221}
{"v": 1	"t": 1038548	"P": 1708.0	"F": 2260}
{"v": 1	"t": 1038568	"P": 1708.5	"F": 2216}
{"v": 1	"t": 1038588	"P": 1711.0	"F": 2222}
{"v": 1	"t": 1038609	"P": 1714.5	"F": 2215}
{"v": 1	"t": 1038629	"P": 1707.75	"F": 2122}
{"v": 1	"t": 1038649	"P": 1713.0	"F": 2173}
{"v": 1	"t": 1038670	"P": 1710.75	"F": 2178}
{"v": 1	"t": 1038690	"P": 1716.25	"F": 2186}
{"v": 1	"t": 1038710	"P": 1710.75	"F": 2210}
{"v": 1	"t": 1038730	"P": 1710.25	"F": 2120}
{"v": 1	"t": 1038751	"P": 1709.75	"F": 2148}
{"v": 1	"t": 1038771	"P": 1718.25	"F": 2130}
{"v": 1	"t": 1038791	"P": 1717.0	"F": 2216}
{"v": 1	"t": 1038812	"P": 1713.5	"F": 2169}
{"v": 1	"t": 1038832	"P": 1712.0	"F": 2134	"C": 46.81	"D": 3135	"sn": 54091779688249	"file": "/data/device_log/data0000.out"}
{"v": 1	"t": 1038852	"P": 1713.0	"F": 2157}
{"v": 1	"t": 1038873	"P": 1717.0	"F": 2182}
{"v": 1	"t": 1038893	"P": 1709.0	"F": 2188}
{"v": 1	"t": 1038913	"P": 1710.5	"F": 2138}
{"v": 1	"t": 1038933	"P": 1713.25	"F": 2151}
{"v": 1	"t": 1038954	"P": 1716.25	"F": 2237}
{"v": 1	"t": 1038974	"P": 1710.5	"F": 2180}
{"v": 1	"t": 1038994	"P": 1711.25	"F": 2204}
{"v": 1	"t": 1039015	"P": 1709.5	"F": 2232}
{"v": 1	"t": 1039035	"P": 1712.0	"F": 2199}
{"v": 1	"t": 1039055	"P": 1707.0	"F": 2199}
{"v": 1	"t": 1039076	"P": 1704.75	"F": 2109}
{"v": 1	"t": 1039096	"P": 1714.5	"F": 2100}
{"v": 1	"t": 1039116	"P": 1712.0	"F": 2123}
{"v": 1	"t": 1039136	"P": 1712.5	"F": 2223}
{"v": 1	"t": 1039157	"P": 1705.0	"F": 2219}
{"v": 1	"t": 1039177	"P": 1710.75	"F": 2123}
{"v": 1	"t": 1039197	"P": 1709.75	"F": 2250}
{"v": 1	"t": 1039218	"P": 1706.5	"F": 2136}
{"v": 1	"t": 1039238	"P": 1701.0	"F": 2125}
{"v": 1	"t": 1039258	"P": 1694.75	"F": 2185}
{"v": 1	"t": 1039278	"P": 1690.0	"F": 2152}
{"v": 1	"t": 1039299	"P": 1679.25	"F": 2155}
{"v": 1	"t": 1039319	"P": 1669.25	"F": 2222}
{"v": 1	"t": 1039339	"P": 1648.25	"F": 2232}
{"v": 1	"t": 1039360	"P": 1647.25	"F": 2257}
{"v": 1	"t": 1039380	"P": 1631.75	"F": 2178}
{"v": 1	"t": 1039400	"P": 1615.0	"F": 2260}
{"v": 1	"t": 1039421	"P": 1609.25	"F": 2240}
{"v": 1	"t": 1039441	"P": 1608.75	"F": 2228}
{"v": 1	"t": 1039461	"P": 1609.25	"F": 2201}
{"v": 1	"t": 1039482	"P": 1603.5	"F": 2229}
{"v": 1	"t": 1039502	"P": 1607.5	"F": 2208}
{"v": 1	"t": 1039522	"P": 1604.5	"F": 2161}
{"v": 1	"t": 1039542	"P": 1601.75	"F": 2137}
{"v": 1	"t": 1039563	"P": 1597.25	"F": 2192}
{"v": 1	"t": 1039583	"P": 1594.25	"F": 2280}
{"v": 1	"t": 1039603	"P": 1599.0	"F": 2162}
{"v": 1	"t": 1039624	"P": 1600.75	"F": 2160}
{"v": 1	"t": 1039644	"P": 1595.5	"F": 2197}
{"v": 1	"t": 1039664	"P": 1597.0	"F": 2128}
{"v": 1	"t": 1039685	"P": 1601.0	"F": 2152}
{"v": 1	"t": 1039705	"P": 1599.25	"F": 2184}
{"v": 1	"t": 1039725	"P": 1604.5	"F": 2133}
{"v": 1	"t": 1039745	"P": 1600.75	"F": 2150}
{"v": 1	"t": 1039766	"P": 1602.5	"F": 2190}
{"v": 1	"t": 1039786	"P": 1606.5	"F": 2126}
{"v": 1	"t": 1039806	"P": 1607.25	"F": 2133}
{"v": 1	"t": 1039827	"P": 1607.0	"F": 2197}
{"v": 1	"t": 1039847	"P": 1608.5	"F": 2134	"C": 46.8	"D": 3135	"sn": 54091779688249	"file": "/data/device_log/data0000.out"}
{"v": 1	"t": 1039867	"P": 1607.0	"F": 2174}
{"v": 1	"t": 1039887	"P": 1610.75	"F": 2144}
{"v": 1	"t": 1039908	"P": 1616.0	"F": 2151}
{"v": 1	"t": 1039928	"P": 1616.25	"F": 2117}
{"v": 1	"t": 1039949	"P": 1619.25	"F": 2124}
{"v": 1	"t": 1039969	"P": 1616.0	"F": 2239}
{"v": 1	"t": 1039990	"P": 1617.5	"F": 2207}
{"v": 1	"t": 1040010	"P": 1630.0	"F": 2162}
{"v": 1	"t": 1040030	"P": 1626.5	"F": 2362}
{"v": 1	"t": 1040050	"P": 1636.75	"F": 2163}
{"v": 1	"t": 1040071	"P": 1637.0	"F": 2259}
{"v": 1	"t": 1040091	"P": 1650.5	"F": 2231}
{"v": 1	"t": 1040111	"P": 1651.75	"F": 2243}
{"v": 1	"t": 1040132	"P": 1654.25	"F": 2220}
{"v": 1	"t": 1040152	"P": 1654.75	"F": 2199}
{"v": 1	"t": 1040172	"P": 1662.75	"F": 2243}
{"v": 1	"t": 1040192	"P": 1666.5	"F": 2195}
{"v": 1	"t": 1040213	"P": 1669.75	"F": 2134}
{"v": 1	"t": 1040233	"P": 1674.75	"F": 2180}
{"v": 1	"t": 1040253	"P": 1680.0	"F": 2147}
{"v": 1	"t": 1040274	"P": 1686.5	"F": 2199}
{"v": 1	"t": 1040294	"P": 1676.5	"F": 2170}
{"v": 1	"t": 1040314	"P": 1676.5	"F": 2193}
{"v": 1	"t": 1040335	"P": 1680.75	"F": 2207}
{"v": 1	"t": 1040355	"P": 1679.25	"F": 2223}
{"v": 1	"t": 1040375	"P": 1677.5	"F": 2244}
{"v": 1	"t": 1040396	"P": 1679.0	"F": 2200}
{"v": 1	"t": 1040416	"P": 1690.25	"F": 2147}
{"v": 1	"t": 1040436	"P": 1686.25	"F": 2220}
{"v": 1	"t": 1040457	"P": 1683.75	"F": 2151}
{"v": 1	"t": 1040477	"P": 1679.25	"F": 2128}
{"v": 1	"t": 1040497	"P": 1684.5	"F": 2163}
{"v": 1	"t": 1040518	"P": 1683.0	"F": 2198}
{"v": 1	"t": 1040538	"P": 1688.0	"F": 2216}
{"v": 1	"t": 1040559	"P": 1695.5	"F": 2073}
{"v": 1	"t": 1040579	"P": 1691.0	"F": 2233}
{"v": 1	"t": 1040600	"P": 1695.0	"F": 2046}
{"v": 1	"t": 1040620	"P": 1695.5	"F": 2217}
{"v": 1	"t": 1040641	"P": 1699.5	"F": 2171}
{"v": 1	"t": 1040661	"P": 1700.25	"F": 2223}
{"v": 1	"t": 1040682	"P": 1691.5	"F": 2111}
{"v": 1	"t": 1040702	"P": 1701.5	"F": 2143}
{"v": 1	"t": 1040722	"P": 1697.25	"F": 2152}
{"v": 1	"t": 1040743	"P": 1697.5	"F": 2270}
{"v": 1	"t": 1040763	"P": 1695.75	"F": 2249}
{"v": 1	"t": 1040783	"P": 1702.0	"F": 2215}
{"v": 1	"t": 1040804	"P": 1702.5	"F": 2177}
{"v": 1	"t": 1040824	"P": 1694.0	"F": 2213}
{"v": 1	"t": 1040844	"P": 1699.25	"F": 2166}
{"v": 1	"t": 1040865	"P": 1701.25	"F": 2150	"C": 46.805	"D": 3135	"sn": 54091779688249	"file": "/data/device_log/data0000.out"}
{"v": 1	"t": 1040885	"P": 1704.25	"F": 2181}
{"v": 1	"t": 1040905	"P": 1697.75	"F": 2206}
{"v": 1	"t": 1040925	"P": 1701.5	"F": 2133}
{"v": 1	"t": 1040946	"P": 1699.5	"F": 2158}
{"v": 1	"t": 1040966	"P": 1705.75	"F": 2223}
{"v": 1	"t": 1040986	"P": 1702.0	"F": 2113}
{"v": 1	"t": 1041007	"P": 1703.0	"F": 2160}
{"v": 1	"t": 1041027	"P": 1700.0	"F": 2213}
{"v": 1	"t": 1041047	"P": 1704.75	"F": 2186}
{"v": 1	"t": 1041068	"P": 1700.5	"F": 2158}
{"v": 1	"t": 1041088	"P": 1701.0	"F": 2237}
{"v": 1	"t": 1041108	"P": 1702.25	"F": 2139}
{"v": 1	"t": 1041128	"P": 1709.0	"F": 2222}
{"v": 1	"t": 1041149	"P": 1705.0	"F": 2183}
{"v": 1	"t": 1041169	"P": 1708.25	"F": 2194}
{"v": 1	"t": 1041189	"P": 1702.5	"F": 2218}
{"v": 1	"t": 1041210	"P": 1705.5	"F": 2150}
{"v": 1	"t": 1041230	"P": 1704.75	"F": 2118}
{"v": 1	"t": 1041251	"P": 1705.25	"F": 2166}
{"v": 1	"t": 1041271	"P": 1712.75	"F": 2185}
{"v": 1	"t": 1041291	"P": 1705.25	"F": 2238}
{"v": 1	"t": 1041312	"P": 1706.25	"F": 2229}
{"v": 1	"t": 1041332	"P": 1713.0	"F": 2213}
{"v": 1	"t": 1041352	"P": 1710.75	"F": 2187}
{"v": 1	"t": 1041373	"P": 1709.0	"F": 2169}
{"v": 1	"t": 1041393	"P": 1708.75	"F": 2203}
{"v": 1	"t": 1041414	"P": 1713.5	"F": 2138}
{"v": 1	"t": 1041434	"P": 1711.75	"F": 2079}
{"v": 1	"t": 1041454	"P": 1712.25	"F": 2256}
{"v": 1	"t": 1041475	"P": 1717.0	"F": 2233}
{"v": 1	"t": 1041495	"P": 1712.75	"F": 2191}
{"v": 1	"t": 1041515	"P": 1707.25	"F": 2167}
{"v": 1	"t": 1041536	"P": 1712.25	"F": 2144}
{"v": 1	"t": 1041556	"P": 1718.0	"F": 2182}
{"v": 1	"t": 1041577	"P": 1714.75	"F": 2183}
{"v": 1	"t": 1041597	"P": 1721.25	"F": 2235}
{"v": 1	"t": 1041617	"P": 1721.75	"F": 2179}
{"v": 1	"t": 1041638	"P": 1722.25	"F": 2172}
{"v": 1	"t": 1041658	"P": 1724.75	"F": 2218}
{"v": 1	"t": 1041678	"P": 1724.25	"F": 2190}
{"v": 1	"t": 1041699	"P": 1720.75	"F": 2156}
{"v": 1	"t": 1041719	"P": 1721.75	"F": 2185}
{"v": 1	"t": 1041740	"P": 1721.0	"F": 2209}
{"v": 1	"t": 1041760	"P": 1723.5	"F": 2145}
{"v": 1	"t": 1041780	"P": 1724.25	"F": 2141}
{"v": 1	"t": 1041801	"P": 1718.0	"F": 2074}
{"v": 1	"t": 1041821	"P": 1721.25	"F": 2207}
{"v": 1	"t": 1041841	"P": 1721.25	"F": 2159}
{"v": 1	"t": 1041862	"P": 1715.5	"F": 2212}
{"v": 1	"t": 1041882	"P": 1719.25	"F": 2224	"C": 46.805	"D": 3135	"sn": 54091779688249	"file": "/data/device_log/data0000.out"}
{"v": 1	"t": 1041903	"P": 1711.25	"F": 2175}
{"v": 1	"t": 1041923	"P": 1704.0	"F": 2292}
{"v": 1	"t": 1041943	"P": 1711.75	"F": 2241}
{"v": 1	"t": 1041964	"P": 1704.5	"F": 2212}
{"v": 1	"t": 1041984	"P": 1704.25	"F": 2291}
{"v": 1	"t": 1042004	"P": 1696.75	"F": 2200}
{"v": 1	"t": 1042025	"P": 1695.5	"F": 2206}
{"v": 1	"t": 1042045	"P": 1684.0	"F": 2304}
{"v": 1	"t": 1042065	"P": 1663.75	"F": 2266}
{"v": 1	"t": 1042086	"P": 1661.75	"F": 2204}
{"v": 1	"t": 1042106	"P": 1647.75	"F": 2234}
{"v": 1	"t": 1042127	"P": 1638.25	"F": 2176}
{"v": 1	"t": 1042147	"P": 1632.75	"F": 2263}
{"v": 1	"t": 1042167	"P": 1626.5	"F": 2236}
{"v": 1	"t": 1042188	"P": 1627.0	"F": 2172}
{"v": 1	"t": 1042208	"P": 1624.0	"F": 2234}
{"v": 1	"t": 1042228	"P": 1632.75	"F": 2217}
{"v": 1	"t": 1042249	"P": 1634.25	"F": 2254}
{"v": 1	"t": 1042269	"P": 1631.5	"F": 2150}
{"v": 1	"t": 1042289	"P": 1630.75	"F": 2156}
{"v": 1	"t": 1042310	"P": 1632.75	"F": 2257}
{"v": 1	"t": 1042330	"P": 1623.75	"F": 2207}
{"v": 1	"t": 1042351	"P": 1624.25	"F": 2272}
{"v": 1	"t": 1042371	"P": 1625.75	"F": 2257}
{"v": 1	"t": 1042391	"P": 1625.0	"F": 2213}
{"v": 1	"t": 1042412	"P": 1613.0	"F": 2171}
{"v": 1	"t": 1042432	"P": 1621.5	"F": 2199}
{"v": 1	"t": 1042453	"P": 1619.5	"F": 2209}
{"v": 1	"t": 1042473	"P": 1615.75	"F": 2184}
{"v": 1	"t": 1042493	"P": 1614.25	"F": 2261}
{"v": 1	"t": 1042514	"P": 1617.0	"F": 2165}
{"v": 1	"t": 1042534	"P": 1614.75	"F": 2135}
{"v": 1	"t": 1042554	"P": 1618.5	"F": 2209}
{"v": 1	"t": 1042575	"P": 1621.0	"F": 2284}
{"v": 1	"t": 1042595	"P": 1619.5	"F": 2174}
{"v": 1	"t": 1042616	"P": 1620.75	"F": 2223}
{"v": 1	"t": 1042636	"P": 1623.0	"F": 2235}
{"v": 1	"t": 1042656	"P": 1628.25	"F": 2195}
{"v": 1	"t": 1042677	"P": 1627.5	"F": 2239}
{"v": 1	"t": 1042697	"P": 1628.0	"F": 2130}
{"v": 1	"t": 1042717	"P": 1634.0	"F": 2213}
{"v": 1	"t": 1042738	"P": 1628.75	"F": 2241}
{"v": 1	"t": 1042758	"P": 1629.0	"F": 2137}
{"v": 1	"t": 1042778	"P": 1635.25	"F": 2198}
{"v": 1	"t": 1042799	"P": 1632.0	"F": 2165}
{"v": 1	"t": 1042819	"P": 1632.75	"F": 2197}
{"v": 1	"t": 1042840	"P": 1635.0	"F": 2210}
{"v": 1	"t": 1042860	"P": 1641.25	"F": 2168}
{"v": 1	"t": 1042880	"P": 1643.25	"F": 2196}
{"v": 1	"t": 1042901	"P": 1639.25	"F": 2253	"C": 46.84	"D": 3135	"sn": 54091779688249	"file": "/data/device_log/data0000.out"}
{"v": 1	"t": 1042921	"P": 1652.5	"F": 2192}
{"v": 1	"t": 1042941	"P": 1644.75	"F": 2134}
{"v": 1	"t": 1042962	"P": 1645.75	"F": 2080}
{"v": 1	"t": 1042982	"P": 1646.75	"F": 2128}
{"v": 1	"t": 1043003	"P": 1646.5	"F": 2217}
{"v": 1	"t": 1043023	"P": 1640.25	"F": 2181}
{"v": 1	"t": 1043043	"P": 1638.5	"F": 2202}
{"v": 1	"t": 1043064	"P": 1646.0	"F": 2209}
{"v": 1	"t": 1043084	"P": 1652.75	"F": 2124}
{"v": 1	"t": 1043104	"P": 1653.5	"F": 2210}
{"v": 1	"t": 1043125	"P": 1664.0	"F": 2151}
{"v": 1	"t": 1043145	"P": 1670.0	"F": 2175}
{"v": 1	"t": 1043166	"P": 1664.5	"F": 2182}
{"v": 1	"t": 1043186	"P": 1670.5	"F": 2059}
{"v": 1	"t": 1043206	"P": 1679.0	"F": 2264}
{"v": 1	"t": 1043227	"P": 1673.75	"F": 2243}
{"v": 1	"t": 1043247	"P": 1679.5	"F": 2097}
{"v": 1	"t": 1043267	"P": 1683.5	"F": 2236}
{"v": 1	"t": 1043288	"P": 1685.0	"F": 2169}
{"v": 1	"t": 1043308	"P": 1685.0	"F": 2204}
{"v": 1	"t": 1043328	"P": 1691.5	"F": 2137}
{"v": 1	"t": 1043349	"P": 1694.25	"F": 2245}
{"v": 1	"t": 1043369	"P": 1694.5	"F": 2211}
{"v": 1	"t": 1043390	"P": 1691.5	"F": 2246}
{"v": 1	"t": 1043410	"P": 1697.5	"F": 2130}
{"v": 1	"t": 1043430	"P": 1696.0	"F": 2211}
{"v": 1	"t": 1043451	"P": 1694.25	"F": 2205}
{"v": 1	"t": 1043471	"P": 1701.75	"F": 2188}
{"v": 1	"t": 1043491	"P": 1703.0	"F": 2198}
{"v": 1	"t": 1043512	"P": 1699.75	"F": 2202}
{"v": 1	"t": 1043532	"P": 1703.75	"F": 2152}
{"v": 1	"t": 1043552	"P": 1705.25	"F": 2234}
{"v": 1	"t": 1043573	"P": 1702.0	"F": 2254}
{"v": 1	"t": 1043593	"P": 1704.25	"F": 2235}
{"v": 1	"t": 1043614	"P": 1711.25	"F": 2222}
{"v": 1	"t": 1043634	"P": 1710.0	"F": 2208}
{"v": 1	"t": 1043654	"P": 1708.0	"F": 2221}
{"v": 1	"t": 1043675	"P": 1708.0	"F": 2276}
{"v": 1	"t": 1043695	"P": 1707.75	"F": 2243}
{"v": 1	"t": 1043716	"P": 1706.0	"F": 2229}
{"v": 1	"t": 1043736	"P": 1713.25	"F": 2175}
{"v": 1	"t": 1043756	"P": 1710.75	"F": 2150}
{"v": 1	"t": 1043777	"P": 1705.25	"F": 2156}
{"v": 1	"t": 1043797	"P": 1702.5	"F": 2170}
{"v": 1	"t": 1043817	"P": 1713.5	"F": 2175}
{"v": 1	"t": 1043838	"P": 1714.25	"F": 2186}
{"v": 1	"t": 1043858	"P": 1709.5	"F": 2150}
{"v": 1	"t": 1043878	"P": 1714.25	"F": 2152}
{"v": 1	"t": 1043899	"P": 1711.5	"F": 2090}
{"v": 1	"t": 1043919	"P": 1712.5	"F": 2243	"C": 46.805	"D": 3135	"sn": 54091779688249	"file": "/data/device_log/data0000.out"}
{"v": 1	"t": 1043939	"P": 1716.25	"F": 2262}
{"v": 1	"t": 1043960	"P": 1716.75	"F": 2143}
{"v": 1	"t": 1043980	"P": 1715.0	"F": 2261}
{"v": 1	"t": 1044001	"P": 1713.25	"F": 2166}
{"v": 1	"t": 1044021	"P": 1718.25	"F": 2064}
{"v": 1	"t": 1044041	"P": 1715.25	"F": 2148}
{"v": 1	"t": 1044062	"P": 1715.75	"F": 2238}
{"v": 1	"t": 1044082	"P": 1718.25	"F": 2257}
{"v": 1	"t": 1044102	"P": 1718.75	"F": 2089}
{"v": 1	"t": 1044123	"P": 1714.5	"F": 2136}
{"v": 1	"t": 1044143	"P": 1716.75	"F": 2125}
{"v": 1	"t": 1044164	"P": 1715.25	"F": 2161}
{"v": 1	"t": 1044184	"P": 1715.75	"F": 2238}
{"v": 1	"t": 1044204	"P": 1712.5	"F": 2184}
{"v": 1	"t": 1044225	"P": 1715.75	"F": 2197}
{"v": 1	"t": 1044245	"P": 1709.75	"F": 2206}
{"v": 1	"t": 1044266	"P": 1710.25	"F": 2238}
{"v": 1	"t": 1044286	"P": 1715.0	"F": 2122}
{"v": 1	"t": 1044306	"P": 1719.0	"F": 2237}
{"v": 1	"t": 1044327	"P": 1719.25	"F": 2068}
{"v": 1	"t": 1044347	"P": 1721.0	"F": 2114}
{"v": 1	"t": 1044368	"P": 1723.25	"F": 2188}
{"v": 1	"t": 1044388	"P": 1717.25	"F": 2204}
{"v": 1	"t": 1044409	"P": 1723.25	"F": 2152}
{"v": 1	"t": 1044429	"P": 1721.5	"F": 2285}
{"v": 1	"t": 1044449	"P": 1723.25	"F": 2199}
{"v": 1	"t": 1044470	"P": 1727.25	"F": 2143}
{"v": 1	"t": 1044490	"P": 1725.0	"F": 2113}
{"v": 1	"t": 1044510	"P": 1717.25	"F": 2191}
{"v": 1	"t": 1044531	"P": 1721.5	"F": 2165}
{"v": 1	"t": 1044551	"P": 1722.0	"F": 2129}
{"v": 1	"t": 1044572	"P": 1714.25	"F": 2170}
{"v": 1	"t": 1044592	"P": 1713.25	"F": 2197}
{"v": 1	"t": 1044612	"P": 1713.75	"F": 2270}
{"v": 1	"t": 1044633	"P": 1712.0	"F": 2160}
{"v": 1	"t": 1044653	"P": 1707.5	"F": 2141}
{"v": 1	"t": 1044673	"P": 1707.5	"F": 2213}
{"v": 1	"t": 1044694	"P": 1702.75	"F": 2214}
{"v": 1	"t": 1044714	"P": 1690.25	"F": 2228}
{"v": 1	"t": 1044734	"P": 1674.25	"F": 2292}
{"v": 1	"t": 1044755	"P": 1668.25	"F": 2246}
{"v": 1	"t": 1044775	"P": 1650.75	"F": 2204}
{"v": 1	"t": 1044796	"P": 1644.75	"F": 2258}
{"v": 1	"t": 1044816	"P": 1638.0	"F": 2222}
{"v": 1	"t": 1044836	"P": 1631.75	"F": 2230}
{"v": 1	"t": 1044857	"P": 1624.0	"F": 2155}
{"v": 1	"t": 1044877	"P": 1623.25	"F": 2183}
{"v": 1	"t": 1044897	"P": 1635.0	"F": 2224}
{"v": 1	"t": 1044918	"P": 1629.25	"F": 2148}
{"v": 1	"t": 1044938	"P": 1630.0	"F": 2188	"C": 46.84	"D": 3135	"sn": 54091779688249	"file": "/data/device_log/data0000.out"}
{"v": 1	"t": 1044959	"P": 1628.75	"F": 2214}
{"v": 1	"t": 1044979	"P": 1626.25	"F": 2116}
{"v": 1	"t": 1044999	"P": 1620.25	"F": 2153}
{"v": 1	"t": 1045020	"P": 1626.75	"F": 2114}
{"v": 1	"t": 1045040	"P": 1627.25	"F": 2148}
{"v": 1	"t": 1045060	"P": 1619.0	"F": 2195}
{"v": 1	"t": 1045081	"P": 1619.5	"F": 2105}
{"v": 1	"t": 1045101	"P": 1626.0	"F": 2221}
{"v": 1	"t": 1045122	"P": 1620.25	"F": 2151}
{"v": 1	"t": 1045142	"P": 1617.0	"F": 2137}
{"v": 1	"t": 1045162	"P": 1623.0	"F": 2153}
{"v": 1	"t": 1045183	"P": 1625.25	"F": 2106}
{"v": 1	"t": 1045203	"P": 1623.5	"F": 2158}
{"v": 1	"t": 1045223	"P": 1627.5	"F": 2193}
{"v": 1	"t": 1045244	"P": 1629.5	"F": 2168}
{"v": 1	"t": 1045264	"P": 1626.5	"F": 2200}
{"v": 1	"t": 1045284	"P": 1632.25	"F": 2171}
{"v": 1	"t": 1045305	"P": 1633.0	"F": 2201}
{"v": 1	"t": 1045325	"P": 1642.75	"F": 2171}
{"v": 1	"t": 1045346	"P": 1639.75	"F": 2216}
{"v": 1	"t": 1045366	"P": 1647.75	"F": 2107}
{"v": 1	"t": 1045386	"P": 1648.0	"F": 2130}
{"v": 1	"t": 1045407	"P": 1644.25	"F": 2109}
{"v": 1	"t": 1045427	"P": 1651.25	"F": 2108}
{"v": 1	"t": 1045447	"P": 1649.0	"F": 2157}
{"v": 1	"t": 1045468	"P": 1641.5	"F": 2185}
{"v": 1	"t": 1045488	"P": 1637.0	"F": 2152}
{"v": 1	"t": 1045508	"P": 1642.5	"F": 2284}
{"v": 1	"t": 1045529	"P": 1639.75	"F": 2230}
{"v": 1	"t": 1045549	"P": 1636.5	"F": 2263}
{"v": 1	"t": 1045570	"P": 1640.0	"F": 2165}
{"v": 1	"t": 1045590	"P": 1640.0	"F": 2144}
{"v": 1	"t": 1045610	"P": 1639.25	"F": 2192}
{"v": 1	"t": 1045631	"P": 1650.0	"F": 2082}
{"v": 1	"t": 1045651	"P": 1657.75	"F": 2031}
{"v": 1	"t": 1045672	"P": 1654.75	"F": 2151}
{"v": 1	"t": 1045692	"P": 1661.25	"F": 2180}
{"v": 1	"t": 1045712	"P": 1669.75	"F": 2181}
{"v": 1	"t": 1045733	"P": 1661.25	"F": 2150}
{"v": 1	"t": 1045753	"P": 1662.25	"F": 2192}
{"v": 1	"t": 1045773	"P": 1670.0	"F": 2185}
{"v": 1	"t": 1045794	"P": 1675.0	"F": 2185}
{"v": 1	"t": 1045814	"P": 1673.0	"F": 2249}
{"v": 1	"t": 1045834	"P": 1679.0	"F": 2158}
{"v": 1	"t": 1045855	"P": 1676.0	"F": 2156}
{"v": 1	"t": 1045875	"P": 1686.5	"F": 2234}
{"v": 1	"t": 1045896	"P": 1684.5	"F": 2185}
{"v": 1	"t": 1045916	"P": 1688.0	"F": 2163}
{"v": 1	"t": 1045936	"P": 1693.0	"F": 2193}
{"v": 1	"t": 1045957	"P": 1689.5	"F": 2182	"C": 46.795	"D": 3135	"sn": 54091779688249	"file": "/data/device_log/data0000.out"}
{"v": 1	"t": 1045977	"P": 1692.5	"F": 2194}
{"v": 1	"t": 1045997	"P": 1700.75	"F": 2222}
{"v": 1	"t": 1046018	"P": 1699.0	"F": 2118}
{"v": 1	"t": 1046038	"P": 1698.75	"F": 2206}
{"v": 1	"t": 1046058	"P": 1704.0	"F": 2204}
{"v": 1	"t": 1046079	"P": 1708.25	"F": 2218}
{"v": 1	"t": 1046099	"P": 1709.5	"F": 2152}
{"v": 1	"t": 1046120	"P": 1709.0	"F": 2242}
{"v": 1	"t": 1046140	"P": 1716.75	"F": 2143}
{"v": 1	"t": 1046160	"P": 1712.0	"F": 2269}
{"v": 1	"t": 1046181	"P": 1712.5	"F": 2130}
{"v": 1	"t": 1046201	"P": 1717.75	"F": 2148}
{"v": 1	"t": 1046222	"P": 1718.75	"F": 2125}
{"v": 1	"t": 1046242	"P": 1713.25	"F": 2180}
{"v": 1	"t": 1046262	"P": 1718.0	"F": 2241}
{"v": 1	"t": 1046283	"P": 1719.5	"F": 2157}
{"v": 1	"t": 1046303	"P": 1713.5	"F": 2222}
{"v": 1	"t": 1046323	"P": 1720.5	"F": 2113}
{"v": 1	"t": 1046344	"P": 1717.25	"F": 2146}
{"v": 1	"t": 1046364	"P": 1714.75	"F": 2224}
{"v": 1	"t": 1046385	"P": 1716.0	"F": 2205}
{"v": 1	"t": 1046405	"P": 1719.25	"F": 2154}
{"v": 1	"t": 1046425	"P": 1720.75	"F": 2186}
{"v": 1	"t": 1046446	"P": 1710.5	"F": 2169}
{"v": 1	"t": 1046466	"P": 1718.0	"F": 2171}
{"v": 1	"t": 1046486	"P": 1726.0	"F": 2270}
{"v": 1	"t": 1046507	"P": 1715.25	"F": 2181}
{"v": 1	"t": 1046527	"P": 1714.75	"F": 2184}
{"v": 1	"t": 1046547	"P": 1719.25	"F": 2251}
{"v": 1	"t": 1046568	"P": 1715.5	"F": 2110}
{"v": 1	"t": 1046588	"P": 1716.25	"F": 2123}
{"v": 1	"t": 1046609	"P": 1724.0	"F": 2233}
{"v": 1	"t": 1046629	"P": 1722.5	"F": 2224}
{"v": 1	"t": 1046649	"P": 1718.25	"F": 2210}
{"v": 1	"t": 1046670	"P": 1724.5	"F": 2133}
{"v": 1	"t": 1046690	"P": 1723.5	"F": 2124}
{"v": 1	"t": 1046710	"P": 1715.0	"F": 2076}
{"v": 1	"t": 1046731	"P": 1715.75	"F": 2131}
{"v": 1	"t": 1046751	"P": 1719.0	"F": 2173}
{"v": 1	"t": 1046771	"P": 1717.25	"F": 2160}
{"v": 1	"t": 1046792	"P": 1712.25	"F": 2121}
{"v": 1	"t": 1046812	"P": 1725.5	"F": 2237}
{"v": 1	"t": 1046833	"P": 1720.5	"F": 2099}
{"v": 1	"t": 1046853	"P": 1715.25	"F": 2224}
{"v": 1	"t": 1046873	"P": 1721.0	"F": 2149}
{"v": 1	"t": 1046894	"P": 1716.5	"F": 2216}
{"v": 1	"t": 1046914	"P": 1713.25	"F": 2187}
{"v": 1	"t": 1046935	"P": 1717.75	"F": 2135}
{"v": 1	"t": 1046955	"P": 1715.75	"F": 2183}
{"v": 1	"t": 1046975	"P": 1715.0	"F": 2239	"C": 46.815	"D": 3135	"sn": 54091779688249	"file": "/data/device_log/data0000.out"}
{"v": 1	"t": 1046996	"P": 1712.0	"F": 2251}
{"v": 1	"t": 1047016	"P": 1720.75	"F": 2113}
{"v": 1	"t": 1047036	"P": 1712.25	"F": 2074}
{"v": 1	"t": 1047057	"P": 1712.0	"F": 2102}
{"v": 1	"t": 1047077	"P": 1710.0	"F": 2266}
{"v": 1	"t": 1047097	"P": 1716.75	"F": 2113}
{"v": 1	"t": 1047118	"P": 1711.75	"F": 2270}
{"v": 1	"t": 1047138	"P": 1709.75	"F": 2206}
{"v": 1	"t": 1047159	"P": 1711.75	"F": 2296}
{"v": 1	"t": 1047179	"P": 1710.25	"F": 2171}
{"v": 1	"t": 1047199	"P": 1703.5	"F": 2149}
{"v": 1	"t": 1047220	"P": 1710.5	"F": 2163}
{"v": 1	"t": 1047240	"P": 1714.75	"F": 2224}
{"v": 1	"t": 1047260	"P": 1707.0	"F": 2238}
{"v": 1	"t": 1047281	"P": 1703.0	"F": 2228}
{"v": 1	"t": 1047301	"P": 1703.0	"F": 2192}
{"v": 1	"t": 1047321	"P": 1699.25	"F": 2168}
{"v": 1	"t": 1047342	"P": 1681.5	"F": 2215}
{"v": 1	"t": 1047362	"P": 1675.75	"F": 2312}
{"v": 1	"t": 1047383	"P": 1658.5	"F": 2276}
{"v": 1	"t": 1047403	"P": 1643.75	"F": 2262}
{"v": 1	"t": 1047423	"P": 1637.75	"F": 2171}
{"v": 1	"t": 1047444	"P": 1630.5	"F": 2238}
{"v": 1	"t": 1047465	"P": 1624.25	"F": 2324}
{"v": 1	"t": 1047485	"P": 1627.75	"F": 2139}
{"v": 1	"t": 1047505	"P": 1623.25	"F": 2196}
{"v": 1	"t": 1047526	"P": 1620.25	"F": 2230}
{"v": 1	"t": 1047546	"P": 1624.75	"F": 2225}
{"v": 1	"t": 1047566	"P": 1622.25	"F": 2213}
{"v": 1	"t": 1047587	"P": 1611.5	"F": 2227}
{"v": 1	"t": 1047607	"P": 1607.25	"F": 2223}
{"v": 1	"t": 1047627	"P": 1602.25	"F": 2206}
{"v": 1	"t": 1047648	"P": 1597.75	"F": 2205}
{"v": 1	"t": 1047668	"P": 1591.0	"F": 2295}
{"v": 1	"t": 1047689	"P": 1590.25	"F": 2210}
{"v": 1	"t": 1047709	"P": 1587.5	"F": 2251}
{"v": 1	"t": 1047729	"P": 1576.75	"F": 2256}
{"v": 1	"t": 1047750	"P": 1580.75	"F": 2145}
{"v": 1	"t": 1047770	"P": 1579.75	"F": 2154}
{"v": 1	"t": 1047790	"P": 1579.0	"F": 2157}
{"v": 1	"t": 1047811	"P": 1576.5	"F": 2266}
{"v": 1	"t": 1047831	"P": 1586.0	"F": 2128}
{"v": 1	"t": 1047851	"P": 1589.25	"F": 2184}
{"v": 1	"t": 1047872	"P": 1591.0	"F": 2217}
{"v": 1	"t": 1047892	"P": 1592.25	"F": 2191}
{"v": 1	"t": 1047912	"P": 1596.75	"F": 2142}
{"v": 1	"t": 1047933	"P": 1595.75	"F": 2103}
{"v": 1	"t": 1047953	"P": 1598.75	"F": 2109}
{"v": 1	"t": 1047974	"P": 1608.0	"F": 2206}
{"v": 1	"t": 1047994	"P": 1610.75	"F": 2215	"C": 46.77	"D": 3135	"sn": 54091779688249	"file": "/data/device_log/data0000.out"}
{"v": 1	"t": 1048014	"P": 1610.5	"F": 2150}
{"v": 1	"t": 1048035	"P": 1626.0	"F": 2172}
{"v": 1	"t": 1048055	"P": 1619.5	"F": 2169}
{"v": 1	"t": 1048076	"P": 1621.5	"F": 2213}
{"v": 1	"t": 1048096	"P": 1635.5	"F": 2201}
{"v": 1	"t": 1048116	"P": 1629.75	"F": 2224}
{"v": 1	"t": 1048137	"P": 1636.25	"F": 2176}
{"v": 1	"t": 1048157	"P": 1642.25	"F": 2234}
{"v": 1	"t": 1048177	"P": 1645.75	"F": 2185}
{"v": 1	"t": 1048198	"P": 1644.0	"F": 2222}
{"v": 1	"t": 1048218	"P": 1647.75	"F": 2187}
{"v": 1	"t": 1048239	"P": 1644.5	"F": 2152}
{"v": 1	"t": 1048259	"P": 1642.25	"F": 2179}
{"v": 1	"t": 1048279	"P": 1639.75	"F": 2166}
{"v": 1	"t": 1048300	"P": 1653.5	"F": 2178}
{"v": 1	"t": 1048320	"P": 1650.5	"F": 2217}
{"v": 1	"t": 1048340	"P": 1653.25	"F": 2160}
{"v": 1	"t": 1048361	"P": 1649.0	"F": 2188}
{"v": 1	"t": 1048381	"P": 1649.75	"F": 2249}
{"v": 1	"t": 1048401	"P": 1644.0	"F": 2150}
{"v": 1	"t": 1048422	"P": 1639.0	"F": 2200}
{"v": 1	"t": 1048442	"P": 1644.25	"F": 2188}
{"v": 1	"t": 1048462	"P": 1633.25	"F": 2200}
{"v": 1	"t": 1048483	"P": 1634.0	"F": 2153}
{"v": 1	"t": 1048503	"P": 1630.5	"F": 2196}
{"v": 1	"t": 1048524	"P": 1634.75	"F": 2129}
{"v": 1	"t": 1048544	"P": 1638.0	"F": 2066}
{"v": 1	"t": 1048564	"P": 1636.75	"F": 2190}
{"v": 1	"t": 1048585	"P": 1642.5	"F": 2266}
{"v": 1	"t": 1048605	"P": 1642.5	"F": 2113}
{"v": 1	"t": 1048625	"P": 1642.25	"F": 2149}
{"v": 1	"t": 1048646	"P": 1638.25	"F": 2150}
{"v": 1	"t": 1048666	"P": 1651.0	"F": 2124}
{"v": 1	"t": 1048687	"P": 1641.0	"F": 2172}
{"v": 1	"t": 1048707	"P": 1640.5	"F": 2141}
{"v": 1	"t": 1048727	"P": 1630.25	"F": 2215}
{"v": 1	"t": 1048748	"P": 1619.5	"F": 2248}
{"v": 1	"t": 1048768	"P": 1602.0	"F": 2279}
{"v": 1	"t": 1048788	"P": 1599.75	"F": 2163}
{"v": 1	"t": 1048809	"P": 1584.25	"F": 2307}
{"v": 1	"t": 1048829	"P": 1572.0	"F": 2253}
{"v": 1	"t": 1048850	"P": 1566.75	"F": 2269}
{"v": 1	"t": 1048870	"P": 1552.0	"F": 2129}
{"v": 1	"t": 1048890	"P": 1539.5	"F": 2147}
{"v": 1	"t": 1048911	"P": 1532.0	"F": 2207}
{"v": 1	"t": 1048931	"P": 1524.25	"F": 2192}
{"v": 1	"t": 1048951	"P": 1518.25	"F": 2194}
{"v": 1	"t": 1048972	"P": 1507.25	"F": 2250}
{"v": 1	"t": 1048992	"P": 1499.0	"F": 2249}
{"v": 1	"t": 1049012	"P": 1497.75	"F": 2200	"C": 46.77	"D": 3135	"sn": 54091779688249	"file": "/data/device_log/data0000.out"}
{"v": 1	"t": 1049033	"P": 1488.0	"F": 2276}
{"v": 1	"t": 1049053	"P": 1485.5	"F": 2283}
{"v": 1	"t": 1049074	"P": 1478.25	"F": 2283}
{"v": 1	"t": 1049094	"P": 1470.25	"F": 2268}
{"v": 1	"t": 1049114	"P": 1466.75	"F": 2289}
{"v": 1	"t": 1049135	"P": 1463.5	"F": 2164}
{"v": 1	"t": 1049155	"P": 1456.75	"F": 2219}
{"v": 1	"t": 1049175	"P": 1446.5	"F": 2143}
{"v": 1	"t": 1049196	"P": 1443.25	"F": 2176}
{"v": 1	"t": 1049216	"P": 1442.5	"F": 2185}
{"v": 1	"t": 1049237	"P": 1431.75	"F": 2150}
{"v": 1	"t": 1049257	"P": 1434.5	"F": 2134}
{"v": 1	"t": 1049277	"P": 1430.25	"F": 2247}
{"v": 1	"t": 1049298	"P": 1427.0	"F": 2254}
{"v": 1	"t": 1049318	"P": 1418.25	"F": 2181}
{"v": 1	"t": 1049338	"P": 1421.75	"F": 2153}
{"v": 1	"t": 1049359	"P": 1419.0	"F": 2163}
{"v": 1	"t": 1049379	"P": 1413.5	"F": 2198}
{"v": 1	"t": 1049400	"P": 1415.5	"F": 2171}
{"v": 1	"t": 1049420	"P": 1411.5	"F": 2286}
{"v": 1	"t": 1049440	"P": 1404.5	"F": 2184}
{"v": 1	"t": 1049461	"P": 1398.75	"F": 2083}
{"v": 1	"t": 1049481	"P": 1405.0	"F": 2171}
{"v": 1	"t": 1049501	"P": 1398.5	"F": 2199}
{"v": 1	"t": 1049522	"P": 1393.5	"F": 2195}
{"v": 1	"t": 1049542	"P": 1394.25	"F": 2254}
{"v": 1	"t": 1049562	"P": 1397.25	"F": 2229}
{"v": 1	"t": 1049583	"P": 1391.5	"F": 2245}
{"v": 1	"t": 1049603	"P": 1387.75	"F": 2198}
{"v": 1	"t": 1049624	"P": 1390.25	"F": 2172}
{"v": 1	"t": 1049644	"P": 1388.75	"F": 2177}
{"v": 1	"t": 1049664	"P": 1381.5	"F": 2133}
{"v": 1	"t": 1049685	"P": 1384.25	"F": 2146}
{"v": 1	"t": 1049705	"P": 1382.5	"F": 2268}
{"v": 1	"t": 1049725	"P": 1379.0	"F": 2187}
{"v": 1	"t": 1049746	"P": 1379.25	"F": 2113}
{"v": 1	"t": 1049766	"P": 1382.25	"F": 2200}
{"v": 1	"t": 1049786	"P": 1380.5	"F": 2206}
{"v": 1	"t": 1049807	"P": 1372.75	"F": 2175}
{"v": 1	"t": 1049827	"P": 1377.75	"F": 2244}
{"v": 1	"t": 1049848	"P": 1379.0	"F": 2241}
{"v": 1	"t": 1049868	"P": 1374.0	"F": 2211}
{"v": 1	"t": 1049888	"P": 1375.0	"F": 2193}
{"v": 1	"t": 1049909	"P": 1369.25	"F": 2209}
{"v": 1	"t": 1049929	"P": 1367.0	"F": 2275}
{"v": 1	"t": 1049950	"P": 1366.5	"F": 2259}
{"v": 1	"t": 1049970	"P": 1372.25	"F": 2217}
{"v": 1	"t": 1049990	"P": 1364.25	"F": 2159}
{"v": 1	"t": 1050011	"P": 1365.5	"F": 2237}
{"v": 1	"t": 1050031	"P": 1364.0	"F": 2236	"C": 46.805	"D": 3135	"sn": 54091779688249	"file": "/data/device_log/data0000.out"}
{"v": 1	"t": 1050051	"P": 1361.75	"F": 2265}
{"v": 1	"t": 1050072	"P": 1358.0	"F": 2251}
{"v": 1	"t": 1050092	"P": 1363.75	"F": 2197}
{"v": 1	"t": 1050112	"P": 1360.0	"F": 2286}
{"v": 1	"t": 1050133	"P": 1361.25	"F": 2193}
{"v": 1	"t": 1050153	"P": 1354.75	"F": 2230}
{"v": 1	"t": 1050174	"P": 1359.75	"F": 2271}
{"v": 1	"t": 1050194	"P": 1354.75	"F": 2164}
{"v": 1	"t": 1050214	"P": 1354.25	"F": 2290}
{"v": 1	"t": 1050235	"P": 1356.5	"F": 2165}
{"v": 1	"t": 1050255	"P": 1359.0	"F": 2220}
{"v": 1	"t": 1050275	"P": 1346.75	"F": 2202}
{"v": 1	"t": 1050296	"P": 1346.0	"F": 2230}
{"v": 1	"t": 1050316	"P": 1354.5	"F": 2118}
{"v": 1	"t": 1050336	"P": 1345.25	"F": 2143}
{"v": 1	"t": 1050357	"P": 1343.25	"F": 2158}
{"v": 1	"t": 1050377	"P": 1349.5	"F": 2187}
{"v": 1	"t": 1050398	"P": 1346.25	"F": 2261}
{"v": 1	"t": 1050418	"P": 1341.0	"F": 2146}
{"v": 1	"t": 1050438	"P": 1348.75	"F": 2115}
{"v": 1	"t": 1050459	"P": 1342.5	"F": 2099}
{"v": 1	"t": 1050479	"P": 1342.5	"F": 2207}
{"v": 1	"t": 1050500	"P": 1348.0	"F": 2176}
{"v": 1	"t": 1050520	"P": 1344.25	"F": 2155}
{"v": 1	"t": 1050541	"P": 1339.0	"F": 2250}
{"v": 1	"t": 1050561	"P": 1340.0	"F": 2236}
{"v": 1	"t": 1050581	"P": 1339.25	"F": 2207}
{"v": 1	"t": 1050602	"P": 1339.75	"F": 2105}
{"v": 1	"t": 1050622	"P": 1338.25	"F": 2199}
{"v": 1	"t": 1050642	"P": 1340.5	"F": 2127}
{"v": 1	"t": 1050663	"P": 1342.0	"F": 2205}
{"v": 1	"t": 1050683	"P": 1335.0	"F": 2206}
{"v": 1	"t": 1050704	"P": 1340.25	"F": 2195}
{"v": 1	"t": 1050724	"P": 1338.5	"F": 2119}
{"v": 1	"t": 1050744	"P": 1332.0	"F": 2124}
{"v": 1	"t": 1050765	"P": 1336.5	"F": 2273}
{"v": 1	"t": 1050785	"P": 1342.0	"F": 2225}
{"v": 1	"t": 1050805	"P": 1332.5	"F": 2209}
{"v": 1	"t": 1050826	"P": 1331.5	"F": 2220}
{"v": 1	"t": 1050846	"P": 1340.0	"F": 2151}
{"v": 1	"t": 1050866	"P": 1335.25	"F": 2126}
{"v": 1	"t": 1050887	"P": 1330.75	"F": 2185}
{"v": 1	"t": 1050907	"P": 1334.75	"F": 2225}
{"v": 1	"t": 1050928	"P": 1336.0	"F": 2255}
{"v": 1	"t": 1050948	"P": 1327.75	"F": 2181}
{"v": 1	"t": 1050968	"P": 1332.75	"F": 2217}
{"v": 1	"t": 1050989	"P": 1335.25	"F": 2235}
{"v": 1	"t": 1051009	"P": 1332.75	"F": 2139}
{"v": 1	"t": 1051029	"P": 1331.0	"F": 2134}
{"v": 1	"t": 1051050	"P": 1332.5	"F": 2192	"C": 46.77	"D": 3135	"sn": 54091779688249	"file": "/data/device_log/data0000.out"}
{"v": 1	"t": 1051070	"P": 1329.25	"F": 2155}
{"v": 1	"t": 1051091	"P": 1332.5	"F": 2088}
{"v": 1	"t": 1051111	"P": 1330.0	"F": 2245}
{"v": 1	"t": 1051131	"P": 1326.75	"F": 2171}
{"v": 1	"t": 1051152	"P": 1327.25	"F": 2188}
{"v": 1	"t": 1051172	"P": 1331.75	"F": 2182}
{"v": 1	"t": 1051193	"P": 1330.25	"F": 2180}
{"v": 1	"t": 1051213	"P": 1329.5	"F": 2121}
{"v": 1	"t": 1051233	"P": 1326.75	"F": 2211}
{"v": 1	"t": 1051254	"P": 1332.75	"F": 2235}
{"v": 1	"t": 1051274	"P": 1326.0	"F": 2167}
{"v": 1	"t": 1051294	"P": 1327.75	"F": 2178}
{"v": 1	"t": 1051315	"P": 1328.75	"F": 2242}
{"v": 1	"t": 1051335	"P": 1325.0	"F": 2229}
{"v": 1	"t": 1051355	"P": 1324.25	"F": 2243}
{"v": 1	"t": 1051376	"P": 1325.5	"F": 2203}
{"v": 1	"t": 1051396	"P": 1331.25	"F": 2270}
{"v": 1	"t": 1051417	"P": 1321.75	"F": 2144}
{"v": 1	"t": 1051437	"P": 1327.25	"F": 2282}
{"v": 1	"t": 1051457	"P": 1324.25	"F": 2140}
{"v": 1	"t": 1051478	"P": 1328.5	"F": 2197}
{"v": 1	"t": 1051498	"P": 1324.5	"F": 2112}
{"v": 1	"t": 1051518	"P": 1326.25	"F": 2201}
{"v": 1	"t": 1051539	"P": 1330.25	"F": 2268}
{"v": 1	"t": 1051559	"P": 1323.75	"F": 2229}
{"v": 1	"t": 1051579	"P": 1321.0	"F": 2179}
{"v": 1	"t": 1051600	"P": 1329.0	"F": 2220}
{"v": 1	"t": 1051620	"P": 1325.75	"F": 2238}
{"v": 1	"t": 1051641	"P": 1322.25	"F": 2218}
{"v": 1	"t": 1051661	"P": 1326.0	"F": 2243}
{"v": 1	"t": 1051681	"P": 1327.25	"F": 2158}
{"v": 1	"t": 1051702	"P": 1324.75	"F": 2146}
{"v": 1	"t": 1051722	"P": 1327.25	"F": 2219}
{"v": 1	"t": 1051743	"P": 1323.75	"F": 2184}
{"v": 1	"t": 1051763	"P": 1322.5	"F": 2176}
{"v": 1	"t": 1051783	"P": 1324.5	"F": 2155}
{"v": 1	"t": 1051804	"P": 1323.75	"F": 2257}
{"v": 1	"t": 1051824	"P": 1320.25	"F": 2299}
{"v": 1	"t": 1051845	"P": 1324.25	"F": 2131}
{"v": 1	"t": 1051865	"P": 1327.75	"F": 2193}
{"v": 1	"t": 1051885	"P": 1319.5	"F": 2163}
{"v": 1	"t": 1051906	"P": 1321.25	"F": 2211}
{"v": 1	"t": 1051926	"P": 1326.0	"F": 2146}
{"v": 1	"t": 1051946	"P": 1323.0	"F": 2219}
{"v": 1	"t": 1051967	"P": 1320.75	"F": 2198}
{"v": 1	"t": 1051987	"P": 1323.0	"F": 2199}
{"v": 1	"t": 1052007	"P": 1327.5	"F": 2210}
{"v": 1	"t": 1052028	"P": 1320.5	"F": 2230}
{"v": 1	"t": 1052048	"P": 1320.75	"F": 2206}
{"v": 1	"t": 1052069	"P": 1324.5	"F": 2129	"C": 46.765	"D": 3135	"sn": 54091779688249	"file": "/data/device_log/data0000.out"}
{"v": 1	"t": 1052089	"P": 1324.5	"F": 2156}
{"v": 1	"t": 1052109	"P": 1322.5	"F": 2185}
{"v": 1	"t": 1052130	"P": 1325.5	"F": 2243}
{"v": 1	"t": 1052150	"P": 1327.25	"F": 2184}
{"v": 1	"t": 1052170	"P": 1320.25	"F": 2124}
{"v": 1	"t": 1052191	"P": 1325.75	"F": 2080}
{"v": 1	"t": 1052211	"P": 1330.25	"F": 2237}
{"v": 1	"t": 1052231	"P": 1326.25	"F": 2202}
{"v": 1	"t": 1052252	"P": 1320.5	"F": 2272}
{"v": 1	"t": 1052272	"P": 1327.25	"F": 2275}
{"v": 1	"t": 1052293	"P": 1321.75	"F": 2239}
{"v": 1	"t": 1052313	"P": 1321.5	"F": 2214}
{"v": 1	"t": 1052333	"P": 1326.0	"F": 2174}
{"v": 1	"t": 1052354	"P": 1320.5	"F": 2292}
{"v": 1	"t": 1052374	"P": 1319.5	"F": 2123}
{"v": 1	"t": 1052395	"P": 1328.5	"F": 2176}
{"v": 1	"t": 1052415	"P": 1322.25	"F": 2117}
{"v": 1	"t": 1052435	"P": 1321.0	"F": 2295}
{"v": 1	"t": 1052456	"P": 1320.0	"F": 2149}
{"v": 1	"t": 1052476	"P": 1325.0	"F": 2190}
{"v": 1	"t": 1052496	"P": 1322.25	"F": 2133}
{"v": 1	"t": 1052517	"P": 1318.75	"F": 2256}
{"v": 1	"t": 1052537	"P": 1321.75	"F": 2221}
{"v": 1	"t": 1052558	"P": 1324.0	"F": 2241}
{"v": 1	"t": 1052578	"P": 1316.75	"F": 2194}
{"v": 1	"t": 1052598	"P": 1321.5	"F": 2060}
{"v": 1	"t": 1052619	"P": 1320.25	"F": 2180}
{"v": 1	"t": 1052639	"P": 1322.0	"F": 2319}
{"v": 1	"t": 1052659	"P": 1318.0	"F": 2241}
{"v": 1	"t": 1052680	"P": 1324.0	"F": 2245}
{"v": 1	"t": 1052700	"P": 1320.5	"F": 2228}
{"v": 1	"t": 1052721	"P": 1318.25	"F": 2178}
{"v": 1	"t": 1052741	"P": 1323.75	"F": 2261}
{"v": 1	"t": 1052761	"P": 1321.25	"F": 2227}
{"v": 1	"t": 1052782	"P": 1322.5	"F": 2266}
{"v": 1	"t": 1052802	"P": 1317.5	"F": 2266}
{"v": 1	"t": 1052822	"P": 1323.25	"F": 2200}
{"v": 1	"t": 1052843	"P": 1317.0	"F": 2210}
{"v": 1	"t": 1052863	"P": 1318.5	"F": 2222}
{"v": 1	"t": 1052883	"P": 1318.75	"F": 2211}
{"v": 1	"t": 1052904	"P": 1320.5	"F": 2221}
{"v": 1	"t": 1052924	"P": 1314.5	"F": 2250}
{"v": 1	"t": 1052945	"P": 1318.5	"F": 2202}
{"v": 1	"t": 1052965	"P": 1318.5	"F": 2161}
{"v": 1	"t": 1052985	"P": 1317.25	"F": 2223}
{"v": 1	"t": 1053006	"P": 1320.75	"F": 2196}
{"v": 1	"t": 1053026	"P": 1323.5	"F": 2223}
{"v": 1	"t": 1053047	"P": 1319.75	"F": 2226}
{"v": 1	"t": 1053067	"P": 1316.25	"F": 2260}
{"v": 1	"t": 1053087	"P": 1322.5	"F": 2225	"C": 46.775	"D": 3135	"sn": 54091779688249	"file": "/data/device_log/data0000.out"}
{"v": 1	"t": 1053108	"P": 1316.25	"F": 2237}
{"v": 1	"t": 1053128	"P": 1315.0	"F": 2104}
{"v": 1	"t": 1053148	"P": 1318.0	"F": 2249}
{"v": 1	"t": 1053169	"P": 1323.5	"F": 2184}
{"v": 1	"t": 1053189	"P": 1317.5	"F": 2182}
{"v": 1	"t": 1053210	"P": 1320.75	"F": 2227}
{"v": 1	"t": 1053230	"P": 1322.0	"F": 2246}
{"v": 1	"t": 1053250	"P": 1315.25	"F": 2218}
{"v": 1	"t": 1053271	"P": 1318.0	"F": 2154}
{"v": 1	"t": 1053291	"P": 1319.5	"F": 2026}
{"v": 1	"t": 1053311	"P": 1317.5	"F": 2135}
{"v": 1	"t": 1053332	"P": 1317.0	"F": 2155}
{"v": 1	"t": 1053352	"P": 1320.5	"F": 2192}
{"v": 1	"t": 1053373	"P": 1315.0	"F": 2169}
{"v": 1	"t": 1053393	"P": 1317.5	"F": 2178}
{"v": 1	"t": 1053413	"P": 1316.75	"F": 2206}
{"v": 1	"t": 1053434	"P": 1320.25	"F": 2165}
{"v": 1	"t": 1053454	"P": 1316.5	"F": 2141}
{"v": 1	"t": 1053474	"P": 1317.5	"F": 2195}
{"v": 1	"t": 1053495	"P": 1321.5	"F": 2270}
{"v": 1	"t": 1053515	"P": 1315.75	"F": 2194}
{"v": 1	"t": 1053536	"P": 1313.5	"F": 2221}
{"v": 1	"t": 1053556	"P": 1316.25	"F": 2222}
{"v": 1	"t": 1053576	"P": 1320.25	"F": 2191}
{"v": 1	"t": 1053597	"P": 1315.25	"F": 2128}
{"v": 1	"t": 1053617	"P": 1317.75	"F": 2265}
{"v": 1	"t": 1053638	"P": 1317.0	"F": 2092}
{"v": 1	"t": 1053658	"P": 1315.75	"F": 2167}
{"v": 1	"t": 1053678	"P": 1312.75	"F": 2205}
{"v": 1	"t": 1053699	"P": 1318.5	"F": 2142}
{"v": 1	"t": 1053719	"P": 1313.25	"F": 2192}
{"v": 1	"t": 1053740	"P": 1320.5	"F": 2234}
{"v": 1	"t": 1053760	"P": 1322.0	"F": 2251}
{"v": 1	"t": 1053780	"P": 1311.5	"F": 2185}
{"v": 1	"t": 1053801	"P": 1316.75	"F": 2248}
{"v": 1	"t": 1053821	"P": 1319.0	"F": 2151}
{"v": 1	"t": 1053842	"P": 1312.75	"F": 2227}
{"v": 1	"t": 1053862	"P": 1316.25	"F": 2139}
{"v": 1	"t": 1053883	"P": 1313.0	"F": 2189}
{"v": 1	"t": 1053903	"P": 1313.75	"F": 2194}
{"v": 1	"t": 1053923	"P": 1312.25	"F": 2179}
{"v": 1	"t": 1053944	"P": 1315.25	"F": 2192}
{"v": 1	"t": 1053964	"P": 1317.75	"F": 2238}
{"v": 1	"t": 1053984	"P": 1315.25	"F": 2152}
{"v": 1	"t": 1054005	"P": 1321.0	"F": 2125}
{"v": 1	"t": 1054025	"P": 1312.25	"F": 2093}
{"v": 1	"t": 1054046	"P": 1314.5	"F": 2196}
{"v": 1	"t": 1054066	"P": 1317.75	"F": 2081}
{"v": 1	"t": 1054086	"P": 1314.75	"F": 2174}
{"v": 1	"t": 1054107	"P": 1309.75	"F": 2246	"C": 46.825	"D": 3134	"sn": 54091779688249	"file": "/data/device_log/data0000.out"}
{"v": 1	"t": 1054127	"P": 1318.5	"F": 2249}
{"v": 1	"t": 1054148	"P": 1321.25	"F": 2190}
{"v": 1	"t": 1054168	"P": 1310.75	"F": 2165}
{"v": 1	"t": 1054188	"P": 1314.5	"F": 2213}
{"v": 1	"t": 1054209	"P": 1320.0	"F": 2240}
{"v": 1	"t": 1054229	"P": 1310.0	"F": 2145}
{"v": 1	"t": 1054249	"P": 1315.0	"F": 2251}
{"v": 1	"t": 1054270	"P": 1316.25	"F": 2249}
{"v": 1	"t": 1054290	"P": 1315.0	"F": 2284}
{"v": 1	"t": 1054310	"P": 1309.0	"F": 2236}
{"v": 1	"t": 1054331	"P": 1311.5	"F": 2311}
{"v": 1	"t": 1054351	"P": 1317.25	"F": 2195}
{"v": 1	"t": 1054371	"P": 1314.75	"F": 2087}
{"v": 1	"t": 1054392	"P": 1313.25	"F": 2268}
{"v": 1	"t": 1054412	"P": 1315.75	"F": 2187}
{"v": 1	"t": 1054433	"P": 1317.0	"F": 2183}
{"v": 1	"t": 1054453	"P": 1314.5	"F": 2201}
{"v": 1	"t": 1054473	"P": 1312.0	"F": 2191}
{"v": 1	"t": 1054494	"P": 1319.25	"F": 2236}
{"v": 1	"t": 1054514	"P": 1312.75	"F": 2272}
{"v": 1	"t": 1054534	"P": 1313.5	"F": 2176}
{"v": 1	"t": 1054555	"P": 1318.75	"F": 2223}
{"v": 1	"t": 1054575	"P": 1313.75	"F": 2214}
{"v": 1	"t": 1054595	"P": 1315.0	"F": 2233}
{"v": 1	"t": 1054616	"P": 1311.0	"F": 2149}
{"v": 1	"t": 1054636	"P": 1317.5	"F": 2244}
{"v": 1	"t": 1054657	"P": 1317.5	"F": 2208}
{"v": 1	"t": 1054677	"P": 1315.0	"F": 2228}
{"v": 1	"t": 1054697	"P": 1317.25	"F": 2260}
{"v": 1	"t": 1054718	"P": 1316.0	"F": 2220}
{"v": 1	"t": 1054738	"P": 1307.5	"F": 2184}
{"v": 1	"t": 1054759	"P": 1313.25	"F": 2238}
{"v": 1	"t": 1054779	"P": 1317.25	"F": 2178}
{"v": 1	"t": 1054799	"P": 1311.75	"F": 2164}
{"v": 1	"t": 1054820	"P": 1314.0	"F": 2243}
{"v": 1	"t": 1054840	"P": 1317.25	"F": 2133}
{"v": 1	"t": 1054860	"P": 1314.0	"F": 2279}
{"v": 1	"t": 1054881	"P": 1313.25	"F": 2179}
{"v": 1	"t": 1054901	"P": 1316.5	"F": 2231}
{"v": 1	"t": 1054921	"P": 1314.0	"F": 2179}
{"v": 1	"t": 1054942	"P": 1311.5	"F": 2121}
{"v": 1	"t": 1054962	"P": 1319.25	"F": 2171}
{"v": 1	"t": 1054983	"P": 1312.5	"F": 2201}
{"v": 1	"t": 1055003	"P": 1314.5	"F": 2151}
{"v": 1	"t": 1055023	"P": 1310.25	"F": 2054}
{"v": 1	"t": 1055044	"P": 1321.0	"F": 2228}
{"v": 1	"t": 1055064	"P": 1316.0	"F": 2200}
{"v": 1	"t": 1055084	"P": 1311.75	"F": 2176}
{"v": 1	"t": 1055105	"P": 1317.25	"F": 2115}
{"v": 1	"t": 1055125	"P": 1316.0	"F": 2055	"C": 46.805	"D": 3134	"sn": 54091779688249	"file": "/data/device_log/data0000.out"}
{"v": 1	"t": 1055145	"P": 1309.5	"F": 2209}
{"v": 1	"t": 1055166	"P": 1312.25	"F": 2156}
{"v": 1	"t": 1055186	"P": 1313.25	"F": 2207}
{"v": 1	"t": 1055207	"P": 1315.75	"F": 2280}
{"v": 1	"t": 1055227	"P": 1309.25	"F": 2219}
{"v": 1	"t": 1055247	"P": 1317.25	"F": 2196}
{"v": 1	"t": 1055268	"P": 1313.0	"F": 2220}
{"v": 1	"t": 1055288	"P": 1311.25	"F": 2185}
{"v": 1	"t": 1055308	"P": 1316.25	"F": 2171}
{"v": 1	"t": 1055329	"P": 1313.25	"F": 2223}
{"v": 1	"t": 1055349	"P": 1312.5	"F": 2242}
{"v": 1	"t": 1055370	"P": 1313.5	"F": 2045}
{"v": 1	"t": 1055390	"P": 1313.5	"F": 2144}
{"v": 1	"t": 1055410	"P": 1313.0	"F": 2247}
{"v": 1	"t": 1055431	"P": 1312.25	"F": 2191}
{"v": 1	"t": 1055451	"P": 1318.0	"F": 2129}
{"v": 1	"t": 1055472	"P": 1312.5	"F": 2097}
{"v": 1	"t": 1055492	"P": 1308.75	"F": 2169}
{"v": 1	"t": 1055512	"P": 1315.25	"F": 2312}
{"v": 1	"t": 1055533	"P": 1315.0	"F": 2195}
{"v": 1	"t": 1055553	"P": 1309.25	"F": 2148}
{"v": 1	"t": 1055573	"P": 1315.25	"F": 2188}
{"v": 1	"t": 1055594	"P": 1317.75	"F": 2205}
{"v": 1	"t": 1055614	"P": 1315.25	"F": 2156}
{"v": 1	"t": 1055634	"P": 1312.75	"F": 2162}
{"v": 1	"t": 1055655	"P": 1320.0	"F": 2211}
{"v": 1	"t": 1055675	"P": 1314.25	"F": 2154}
{"v": 1	"t": 1055696	"P": 1306.0	"F": 2245}
{"v": 1	"t": 1055716	"P": 1314.0	"F": 2256}
{"v": 1	"t": 1055736	"P": 1317.5	"F": 2142}
{"v": 1	"t": 1055757	"P": 1310.25	"F": 2257}
{"v": 1	"t": 1055777	"P": 1312.25	"F": 2140}
{"v": 1	"t": 1055797	"P": 1316.25	"F": 2258}
{"v": 1	"t": 1055818	"P": 1313.5	"F": 2238}
{"v": 1	"t": 1055838	"P": 1307.25	"F": 2219}
{"v": 1	"t": 1055858	"P": 1315.5	"F": 2179}
{"v": 1	"t": 1055879	"P": 1313.75	"F": 2227}
{"v": 1	"t": 1055899	"P": 1309.75	"F": 2260}
{"v": 1	"t": 1055920	"P": 1310.75	"F": 2084}
{"v": 1	"t": 1055940	"P": 1313.5	"F": 2187}
{"v": 1	"t": 1055960	"P": 1313.0	"F": 2225}
{"v": 1	"t": 1055981	"P": 1307.5	"F": 2150}
{"v": 1	"t": 1056001	"P": 1319.25	"F": 2295}
{"v": 1	"t": 1056022	"P": 1309.0	"F": 2255}
{"v": 1	"t": 1056042	"P": 1312.0	"F": 2219}
{"v": 1	"t": 1056062	"P": 1315.75	"F": 2070}
{"v": 1	"t": 1056083	"P": 1312.75	"F": 2155}
{"v": 1	"t": 1056103	"P": 1309.75	"F": 2219}
{"v": 1	"t": 1056123	"P": 1313.5	"F": 2244}
{"v": 1	"t": 1056144	"P": 1317.5	"F": 2134	"C": 46.79	"D": 3134	"sn": 54091779688249	"file": "/data/device_log/data0000.out"}
{"v": 1	"t": 1056164	"P": 1316.5	"F": 2225}
{"v": 1	"t": 1056184	"P": 1311.25	"F": 2129}
{"v": 1	"t": 1056205	"P": 1318.0	"F": 2187}
{"v": 1	"t": 1056225	"P": 1314.75	"F": 2241}
{"v": 1	"t": 1056246	"P": 1314.0	"F": 2245}
{"v": 1	"t": 1056266	"P": 1318.0	"F": 2209}
{"v": 1	"t": 1056286	"P": 1311.5	"F": 2201}
{"v": 1	"t": 1056307	"P": 1313.75	"F": 2249}
{"v": 1	"t": 1056327	"P": 1313.0	"F": 2247}
{"v": 1	"t": 1056347	"P": 1314.5	"F": 2200}
{"v": 1	"t": 1056368	"P": 1310.75	"F": 2119}
{"v": 1	"t": 1056388	"P": 1312.0	"F": 2181}
{"v": 1	"t": 1056408	"P": 1315.75	"F": 2168}
{"v": 1	"t": 1056429	"P": 1312.75	"F": 2190}
{"v": 1	"t": 1056449	"P": 1310.5	"F": 2234}
{"v": 1	"t": 1056470	"P": 1316.0	"F": 2086}
{"v": 1	"t": 1056490	"P": 1311.25	"F": 2215}
{"v": 1	"t": 1056510	"P": 1310.5	"F": 2204}
{"v": 1	"t": 1056531	"P": 1311.5	"F": 2179}
{"v": 1	"t": 1056551	"P": 1315.5	"F": 2141}
{"v": 1	"t": 1056572	"P": 1313.0	"F": 2160}
{"v": 1	"t": 1056592	"P": 1311.0	"F": 2178}
{"v": 1	"t": 1056612	"P": 1315.25	"F": 2169}
{"v": 1	"t": 1056633	"P": 1312.75	"F": 2156}
{"v": 1	"t": 1056653	"P": 1310.0	"F": 2246}
{"v": 1	"t": 1056674	"P": 1319.75	"F": 2077}
{"v": 1	"t": 1056694	"P": 1313.25	"F": 2186}
{"v": 1	"t": 1056714	"P": 1307.5	"F": 2237}
{"v": 1	"t": 1056735	"P": 1311.75	"F": 2165}
{"v": 1	"t": 1056755	"P": 1314.75	"F": 2160}
{"v": 1	"t": 1056775	"P": 1310.0	"F": 2161}
{"v": 1	"t": 1056796	"P": 1312.0	"F": 2155}
{"v": 1	"t": 1056816	"P": 1315.0	"F": 2225}
{"v": 1	"t": 1056837	"P": 1311.5	"F": 2089}
{"v": 1	"t": 1056857	"P": 1307.75	"F": 2171}
{"v": 1	"t": 1056877	"P": 1316.0	"F": 2158}
{"v": 1	"t": 1056898	"P": 1313.5	"F": 2149}
{"v": 1	"t": 1056918	"P": 1309.0	"F": 2193}
{"v": 1	"t": 1056938	"P": 1311.0	"F": 2127}
{"v": 1	"t": 1056959	"P": 1316.0	"F": 2118}
{"v": 1	"t": 1056979	"P": 1310.75	"F": 2169}
{"v": 1	"t": 1056999	"P": 1309.25	"F": 2219}
{"v": 1	"t": 1057020	"P": 1312.75	"F": 2247}
{"v": 1	"t": 1057040	"P": 1318.25	"F": 2134}
{"v": 1	"t": 1057061	"P": 1308.0	"F": 2214}
{"v": 1	"t": 1057081	"P": 1314.5	"F": 2163}
{"v": 1	"t": 1057101	"P": 1311.75	"F": 2196}
{"v": 1	"t": 1057122	"P": 1311.5	"F": 2133}
{"v": 1	"t": 1057142	"P": 1312.5	"F": 2148}
{"v": 1	"t": 1057162	"P": 1316.25	"F": 2206	"C": 46.775	"D": 3134	"sn": 54091779688249	"file": "/data/device_log/data0000.out"}
{"v": 1	"t": 1057183	"P": 1314.25	"F": 2244}
{"v": 1	"t": 1057203	"P": 1309.5	"F": 2210}
{"v": 1	"t": 1057224	"P": 1312.75	"F": 2195}
{"v": 1	"t": 1057244	"P": 1314.25	"F": 2302}
{"v": 1	"t": 1057264	"P": 1314.5	"F": 2210}
{"v": 1	"t": 1057285	"P": 1317.25	"F": 2182}
{"v": 1	"t": 1057305	"P": 1311.75	"F": 2141}
{"v": 1	"t": 1057326	"P": 1309.75	"F": 2181}
{"v": 1	"t": 1057346	"P": 1311.75	"F": 2147}
{"v": 1	"t": 1057367	"P": 1310.25	"F": 2126}
{"v": 1	"t": 1057387	"P": 1315.0	"F": 2190}
{"v": 1	"t": 1057407	"P": 1311.75	"F": 2282}
{"v": 1	"t": 1057428	"P": 1309.5	"F": 2195}
{"v": 1	"t": 1057448	"P": 1308.75	"F": 2173}
{"v": 1	"t": 1057469	"P": 1315.5	"F": 2145}
{"v": 1	"t": 1057489	"P": 1309.5	"F": 2117}
{"v": 1	"t": 1057510	"P": 1313.75	"F": 2181}
{"v": 1	"t": 1057530	"P": 1314.75	"F": 2185}
{"v": 1	"t": 1057550	"P": 1308.5	"F": 2184}
{"v": 1	"t": 1057571	"P": 1311.0	"F": 2103}
{"v": 1	"t": 1057591	"P": 1315.75	"F": 2084}
{"v": 1	"t": 1057611	"P": 1316.75	"F": 2152}
{"v": 1	"t": 1057632	"P": 1313.5	"F": 2162}
{"v": 1	"t": 1057652	"P": 1310.0	"F": 2219}
{"v": 1	"t": 1057672	"P": 1316.25	"F": 2253}
{"v": 1	"t": 1057693	"P": 1310.25	"F": 2226}
{"v": 1	"t": 1057713	"P": 1312.75	"F": 2220}
{"v": 1	"t": 1057734	"P": 1315.25	"F": 2201}
{"v": 1	"t": 1057754	"P": 1313.0	"F": 2194}
{"v": 1	"t": 1057774	"P": 1311.5	"F": 2220}
{"v": 1	"t": 1057795	"P": 1317.5	"F": 2132}
{"v": 1	"t": 1057815	"P": 1315.0	"F": 2205}
{"v": 1	"t": 1057835	"P": 1310.0	"F": 2143}
{"v": 1	"t": 1057856	"P": 1308.75	"F": 2195}
{"v": 1	"t": 1057876	"P": 1314.0	"F": 2280}
{"v": 1	"t": 1057897	"P": 1310.5	"F": 2213}
{"v": 1	"t": 1057917	"P": 1308.0	"F": 2158}
{"v": 1	"t": 1057937	"P": 1315.0	"F": 2208}
{"v": 1	"t": 1057958	"P": 1313.0	"F": 2079}
{"v": 1	"t": 1057978	"P": 1310.25	"F": 2251}
{"v": 1	"t": 1057998	"P": 1309.75	"F": 2263}
{"v": 1	"t": 1058019	"P": 1309.5	"F": 2213}
{"v": 1	"t": 1058039	"P": 1310.75	"F": 2158}
{"v": 1	"t": 1058060	"P": 1311.75	"F": 2114}
{"v": 1	"t": 1058080	"P": 1311.0	"F": 2176}
{"v": 1	"t": 1058100	"P": 1311.25	"F": 2166}
{"v": 1	"t": 1058121	"P": 1308.0	"F": 2093}
{"v": 1	"t": 1058141	"P": 1307.75	"F": 2197}
{"v": 1	"t": 1058161	"P": 1312.75	"F": 2158}
{"v": 1	"t": 1058182	"P": 1309.5	"F": 2197	"C": 46.785	"D": 3134	"sn": 54091779688249	"file": "/data/device_log/data0000.out"}
{"v": 1	"t": 1058202	"P": 1313.0	"F": 2236}
{"v": 1	"t": 1058223	"P": 1310.75	"F": 2142}
{"v": 1	"t": 1058243	"P": 1311.25	"F": 2124}
{"v": 1	"t": 1058263	"P": 1314.5	"F": 2229}
{"v": 1	"t": 1058284	"P": 1311.25	"F": 2242}
{"v": 1	"t": 1058304	"P": 1309.25	"F": 2187}
{"v": 1	"t": 1058324	"P": 1306.25	"F": 2172}
{"v": 1	"t": 1058345	"P": 1315.25	"F": 2127}
{"v": 1	"t": 1058365	"P": 1306.75	"F": 2196}
{"v": 1	"t": 1058386	"P": 1311.75	"F": 2158}
{"v": 1	"t": 1058406	"P": 1313.75	"F": 2223}
{"v": 1	"t": 1058426	"P": 1316.0	"F": 2212}
{"v": 1	"t": 1058447	"P": 1306.25	"F": 2193}
{"v": 1	"t": 1058467	"P": 1312.25	"F": 2168}
{"v": 1	"t": 1058487	"P": 1313.5	"F": 2193}
{"v": 1	"t": 1058508	"P": 1312.75	"F": 2226}
{"v": 1	"t": 1058528	"P": 1309.5	"F": 2087}
{"v": 1	"t": 1058549	"P": 1313.0	"F": 2146}
{"v": 1	"t": 1058569	"P": 1309.25	"F": 2162}
{"v": 1	"t": 1058589	"P": 1307.5	"F": 2211}
{"v": 1	"t": 1058610	"P": 1310.0	"F": 2121}
{"v": 1	"t": 1058630	"P": 1310.5	"F": 2144}
{"v": 1	"t": 1058650	"P": 1306.5	"F": 2091}
{"v": 1	"t": 1058671	"P": 1310.5	"F": 2249}
{"v": 1	"t": 1058691	"P": 1312.25	"F": 2196}
{"v": 1	"t": 1058712	"P": 1312.5	"F": 2279}
{"v": 1	"t": 1058732	"P": 1312.25	"F": 2235}
{"v": 1	"t": 1058752	"P": 1313.0	"F": 2161}
{"v": 1	"t": 1058773	"P": 1311.0	"F": 2226}
{"v": 1	"t": 1058793	"P": 1307.0	"F": 2219}
{"v": 1	"t": 1058814	"P": 1315.5	"F": 2254}
{"v": 1	"t": 1058834	"P": 1310.25	"F": 2182}
{"v": 1	"t": 1058854	"P": 1311.25	"F": 2157}
{"v": 1	"t": 1058875	"P": 1311.5	"F": 2191}
{"v": 1	"t": 1058895	"P": 1313.75	"F": 2131}
{"v": 1	"t": 1058915	"P": 1311.25	"F": 2142}
{"v": 1	"t": 1058936	"P": 1312.75	"F": 2169}
{"v": 1	"t": 1058956	"P": 1313.0	"F": 2219}
{"v": 1	"t": 1058977	"P": 1314.0	"F": 2212}
{"v": 1	"t": 1058997	"P": 1307.25	"F": 2158}
{"v": 1	"t": 1059017	"P": 1313.0	"F": 2129}
{"v": 1	"t": 1059038	"P": 1310.5	"F": 2174}
{"v": 1	"t": 1059058	"P": 1309.5	"F": 2180}
{"v": 1	"t": 1059078	"P": 1311.25	"F": 2231}
{"v": 1	"t": 1059099	"P": 1313.25	"F": 2231}
{"v": 1	"t": 1059119	"P": 1305.5	"F": 2160}
{"v": 1	"t": 1059139	"P": 1309.0	"F": 2208}
{"v": 1	"t": 1059160	"P": 1314.5	"F": 2216}
{"v": 1	"t": 1059180	"P": 1312.25	"F": 2242}
{"v": 1	"t": 1059201	"P": 1307.25	"F": 2147	"C": 46.8	"D": 3134	"sn": 54091779688249	"file": "/data/device_log/data0000.out"}
{"v": 1	"t": 1059221	"P": 1314.75	"F": 2226}
{"v": 1	"t": 1059241	"P": 1315.75	"F": 2168}
{"v": 1	"t": 1059262	"P": 1316.25	"F": 2224}
{"v": 1	"t": 1059282	"P": 1310.0	"F": 2202}
{"v": 1	"t": 1059302	"P": 1313.5	"F": 2235}
{"v": 1	"t": 1059323	"P": 1311.75	"F": 2226}
{"v": 1	"t": 1059343	"P": 1309.5	"F": 2242}
{"v": 1	"t": 1059364	"P": 1315.25	"F": 2196}
{"v": 1	"t": 1059384	"P": 1314.25	"F": 2135}
{"v": 1	"t": 1059404	"P": 1307.25	"F": 2117}
{"v": 1	"t": 1059425	"P": 1313.75	"F": 2138}
{"v": 1	"t": 1059445	"P": 1309.25	"F": 2199}
{"v": 1	"t": 1059465	"P": 1309.25	"F": 2232}
{"v": 1	"t": 1059486	"P": 1314.25	"F": 2053}
{"v": 1	"t": 1059506	"P": 1308.25	"F": 2191}
{"v": 1	"t": 1059527	"P": 1312.0	"F": 2237}
{"v": 1	"t": 1059547	"P": 1311.0	"F": 2222}
{"v": 1	"t": 1059567	"P": 1313.25	"F": 2177}
{"v": 1	"t": 1059588	"P": 1309.0	"F": 2197}
{"v": 1	"t": 1059608	"P": 1306.0	"F": 2229}
{"v": 1	"t": 1059629	"P": 1316.5	"F": 2255}
{"v": 1	"t": 1059649	"P": 1314.0	"F": 2194}
{"v": 1	"t": 1059669	"P": 1309.75	"F": 2173}
{"v": 1	"t": 1059690	"P": 1311.25	"F": 2265}
{"v": 1	"t": 1059710	"P": 1311.25	"F": 2244}
{"v": 1	"t": 1059730	"P": 1312.75	"F": 2209}
{"v": 1	"t": 1059751	"P": 1308.25	"F": 2225}
{"v": 1	"t": 1059771	"P": 1317.5	"F": 2252}
{"v": 1	"t": 1059791	"P": 1308.0	"F": 2126}
{"v": 1	"t": 1059812	"P": 1311.5	"F": 2104}
{"v": 1	"t": 1059832	"P": 1307.75	"F": 2280}
{"v": 1	"t": 1059853	"P": 1311.5	"F": 2250}
{"v": 1	"t": 1059873	"P": 1309.75	"F": 2094}
{"v": 1	"t": 1059893	"P": 1308.75	"F": 2185}
{"v": 1	"t": 1059914	"P": 1315.5	"F": 2114}
{"v": 1	"t": 1059934	"P": 1310.75	"F": 2239}
{"v": 1	"t": 1059954	"P": 1306.0	"F": 2192}
{"v": 1	"t": 1059975	"P": 1315.25	"F": 2229}
{"v": 1	"t": 1059995	"P": 1314.25	"F": 2198}
{"v": 1	"t": 1060016	"P": 1305.25	"F": 2198}
{"v": 1	"t": 1060036	"P": 1312.5	"F": 2148}
{"v": 1	"t": 1060056	"P": 1312.25	"F": 2188}
{"v": 1	"t": 1060077	"P": 1306.5	"F": 2244}
{"v": 1	"t": 1060097	"P": 1316.0	"F": 2201}
{"v": 1	"t": 1060117	"P": 1313.5	"F": 2274}
{"v": 1	"t": 1060138	"P": 1312.5	"F": 2113}
{"v": 1	"t": 1060158	"P": 1310.25	"F": 2175}
{"v": 1	"t": 1060179	"P": 1314.25	"F": 2216}
{"v": 1	"t": 1060199	"P": 1309.75	"F": 2221}
{"v": 1	"t": 1060219	"P": 1309.0	"F": 2193	"C": 46.81	"D": 3134	"sn": 54091779688249	"file": "/data/device_log/data0000.out"}
{"v": 1	"t": 1060240	"P": 1311.75	"F": 2130}
{"v": 1	"t": 1060260	"P": 1314.5	"F": 2185}
{"v": 1	"t": 1060280	"P": 1309.25	"F": 2266}
{"v": 1	"t": 1060301	"P": 1310.75	"F": 2178}
{"v": 1	"t": 1060321	"P": 1314.0	"F": 2252}
{"v": 1	"t": 1060342	"P": 1308.5	"F": 2206}
{"v": 1	"t": 1060362	"P": 1309.25	"F": 2189}
{"v": 1	"t": 1060382	"P": 1316.0	"F": 2142}
{"v": 1	"t": 1060403	"P": 1306.75	"F": 2107}
{"v": 1	"t": 1060423	"P": 1308.75	"F": 2083}
{"v": 1	"t": 1060443	"P": 1315.75	"F": 2252}
{"v": 1	"t": 1060464	"P": 1312.25	"F": 2201}
{"v": 1	"t": 1060484	"P": 1305.75	"F": 2290}
{"v": 1	"t": 1060504	"P": 1307.5	"F": 2212}
{"v": 1	"t": 1060525	"P": 1312.5	"F": 2235}
{"v": 1	"t": 1060545	"P": 1314.0	"F": 2210}
{"v": 1	"t": 1060566	"P": 1307.5	"F": 2216}
{"v": 1	"t": 1060586	"P": 1312.75	"F": 2198}
{"v": 1	"t": 1060606	"P": 1309.0	"F": 2227}
{"v": 1	"t": 1060627	"P": 1307.5	"F": 2239}
{"v": 1	"t": 1060647	"P": 1311.25	"F": 2240}
{"v": 1	"t": 1060667	"P": 1311.75	"F": 2210}
{"v": 1	"t": 1060688	"P": 1310.25	"F": 2188}
{"v": 1	"t": 1060708	"P": 1310.0	"F": 2248}
{"v": 1	"t": 1060729	"P": 1314.25	"F": 2173}
{"v": 1	"t": 1060749	"P": 1310.0	"F": 2180}
{"v": 1	"t": 1060769	"P": 1304.75	"F": 2184}
{"v": 1	"t": 1060790	"P": 1313.75	"F": 2169}
{"v": 1	"t": 1060810	"P": 1311.5	"F": 2188}
{"v": 1	"t": 1060831	"P": 1305.0	"F": 2130}
{"v": 1	"t": 1060851	"P": 1311.5	"F": 2255}
{"v": 1	"t": 1060871	"P": 1310.5	"F": 2186}
{"v": 1	"t": 1060892	"P": 1309.25	"F": 2221}
{"v": 1	"t": 1060912	"P": 1313.0	"F": 2222}
{"v": 1	"t": 1060933	"P": 1312.75	"F": 2122}
{"v": 1	"t": 1060953	"P": 1304.5	"F": 2286}
{"v": 1	"t": 1060973	"P": 1311.75	"F": 2197}
{"v": 1	"t": 1060994	"P": 1312.25	"F": 2258}
{"v": 1	"t": 1061014	"P": 1308.5	"F": 2092}
{"v": 1	"t": 1061035	"P": 1312.0	"F": 2190}
{"v": 1	"t": 1061055	"P": 1310.5	"F": 2189}
{"v": 1	"t": 1061075	"P": 1308.25	"F": 2246}
{"v": 1	"t": 1061096	"P": 1311.75	"F": 2193}
{"v": 1	"t": 1061116	"P": 1309.75	"F": 2225}
{"v": 1	"t": 1061137	"P": 1308.5	"F": 2129}
{"v": 1	"t": 1061157	"P": 1311.0	"F": 2209}
{"v": 1	"t": 1061177	"P": 1315.0	"F": 2262}
{"v": 1	"t": 1061198	"P": 1307.25	"F": 2192}
{"v": 1	"t": 1061218	"P": 1312.5	"F": 2189}
{"v": 1	"t": 1061238	"P": 1312.5	"F": 2123	"C": 46.75	"D": 3134	"sn": 54091779688249	"file": "/data/device_log/data0000.out"}
{"v": 1	"t": 1061259	"P": 1312.0	"F": 2099}
{"v": 1	"t": 1061279	"P": 1305.0	"F": 2243}
{"v": 1	"t": 1061300	"P": 1311.0	"F": 2161}
{"v": 1	"t": 1061320	"P": 1311.0	"F": 2175}
{"v": 1	"t": 1061340	"P": 1310.75	"F": 2143}
{"v": 1	"t": 1061361	"P": 1308.25	"F": 2269}
{"v": 1	"t": 1061381	"P": 1311.0	"F": 2172}
{"v": 1	"t": 1061401	"P": 1306.75	"F": 2253}
{"v": 1	"t": 1061422	"P": 1311.75	"F": 2141}
{"v": 1	"t": 1061442	"P": 1313.0	"F": 2243}
{"v": 1	"t": 1061463	"P": 1312.25	"F": 2254}
{"v": 1	"t": 1061483	"P": 1306.75	"F": 2176}
{"v": 1	"t": 1061503	"P": 1311.0	"F": 2149}
{"v": 1	"t": 1061524	"P": 1316.75	"F": 2162}
{"v": 1	"t": 1061544	"P": 1308.5	"F": 2169}
{"v": 1	"t": 1061564	"P": 1308.5	"F": 2269}
{"v": 1	"t": 1061585	"P": 1316.25	"F": 2290}
{"v": 1	"t": 1061605	"P": 1310.5	"F": 2030}
{"v": 1	"t": 1061626	"P": 1309.75	"F": 2206}
{"v": 1	"t": 1061646	"P": 1313.5	"F": 2228}
{"v": 1	"t": 1061666	"P": 1313.0	"F": 2193}
{"v": 1	"t": 1061687	"P": 1309.25	"F": 2273}
{"v": 1	"t": 1061707	"P": 1310.25	"F": 2303}
{"v": 1	"t": 1061727	"P": 1314.0	"F": 2185}
{"v": 1	"t": 1061748	"P": 1307.0	"F": 2198}
{"v": 1	"t": 1061768	"P": 1307.0	"F": 2172}
{"v": 1	"t": 1061789	"P": 1313.75	"F": 2254}
{"v": 1	"t": 1061809	"P": 1303.5	"F": 2185}
{"v": 1	"t": 1061829	"P": 1314.25	"F": 2239}
{"v": 1	"t": 1061850	"P": 1308.75	"F": 2181}
{"v": 1	"t": 1061870	"P": 1311.25	"F": 2281}
{"v": 1	"t": 1061891	"P": 1309.5	"F": 2272}
{"v": 1	"t": 1061911	"P": 1312.25	"F": 2229}
{"v": 1	"t": 1061931	"P": 1311.0	"F": 2181}
{"v": 1	"t": 1061952	"P": 1311.75	"F": 2192}
{"v": 1	"t": 1061972	"P": 1309.25	"F": 2131}
{"v": 1	"t": 1061992	"P": 1313.75	"F": 2175}
{"v": 1	"t": 1062013	"P": 1310.75	"F": 2217}
{"v": 1	"t": 1062033	"P": 1309.25	"F": 2234}
{"v": 1	"t": 1062053	"P": 1309.0	"F": 2216}
{"v": 1	"t": 1062074	"P": 1307.75	"F": 2226}
{"v": 1	"t": 1062094	"P": 1309.0	"F": 2221}
{"v": 1	"t": 1062115	"P": 1310.25	"F": 2173}
{"v": 1	"t": 1062135	"P": 1312.75	"F": 2217}
{"v": 1	"t": 1062155	"P": 1309.75	"F": 2248}
{"v": 1	"t": 1062176	"P": 1306.25	"F": 2249}
{"v": 1	"t": 1062196	"P": 1314.0	"F": 2312}
{"v": 1	"t": 1062216	"P": 1312.0	"F": 2249}
{"v": 1	"t": 1062237	"P": 1308.75	"F": 2144}
{"v": 1	"t": 1062257	"P": 1313.25	"F": 2224	"C": 46.775	"D": 3134	"sn": 54091779688249	"file": "/data/device_log/data0000.out"}
{"v": 1	"t": 1062278	"P": 1311.0	"F": 2198}
{"v": 1	"t": 1062298	"P": 1308.75	"F": 2197}
{"v": 1	"t": 1062318	"P": 1308.75	"F": 2156}
{"v": 1	"t": 1062339	"P": 1310.5	"F": 2102}
{"v": 1	"t": 1062359	"P": 1310.75	"F": 2223}
{"v": 1	"t": 1062379	"P": 1309.25	"F": 2162}
{"v": 1	"t": 1062400	"P": 1312.25	"F": 2103}
{"v": 1	"t": 1062420	"P": 1308.0	"F": 2215}
{"v": 1	"t": 1062441	"P": 1310.25	"F": 2215}
{"v": 1	"t": 1062461	"P": 1314.5	"F": 2250}
{"v": 1	"t": 1062481	"P": 1310.75	"F": 2208}
{"v": 1	"t": 1062502	"P": 1307.25	"F": 2176}
{"v": 1	"t": 1062522	"P": 1313.75	"F": 2158}
{"v": 1	"t": 1062543	"P": 1312.25	"F": 2133}
{"v": 1	"t": 1062563	"P": 1310.25	"F": 2092}
{"v": 1	"t": 1062583	"P": 1305.75	"F": 2114}
{"v": 1	"t": 1062604	"P": 1310.0	"F": 2226}
{"v": 1	"t": 1062624	"P": 1310.0	"F": 2253}
{"v": 1	"t": 1062644	"P": 1303.5	"F": 2162}
{"v": 1	"t": 1062665	"P": 1315.75	"F": 2129}
{"v": 1	"t": 1062685	"P": 1308.75	"F": 2085}
{"v": 1	"t": 1062706	"P": 1311.75	"F": 2232}
{"v": 1	"t": 1062726	"P": 1312.25	"F": 2225}
{"v": 1	"t": 1062746	"P": 1308.75	"F": 2205}
{"v": 1	"t": 1062767	"P": 1308.75	"F": 2097}
{"v": 1	"t": 1062787	"P": 1310.5	"F": 2112}
{"v": 1	"t": 1062807	"P": 1310.5	"F": 2210}
{"v": 1	"t": 1062828	"P": 1310.0	"F": 2042}
{"v": 1	"t": 1062848	"P": 1308.75	"F": 2181}
{"v": 1	"t": 1062868	"P": 1311.5	"F": 2172}
{"v": 1	"t": 1062889	"P": 1310.5	"F": 2253}
{"v": 1	"t": 1062909	"P": 1307.5	"F": 2199}
{"v": 1	"t": 1062930	"P": 1311.25	"F": 2167}
{"v": 1	"t": 1062950	"P": 1310.5	"F": 2153}
{"v": 1	"t": 1062971	"P": 1306.0	"F": 2218}
{"v": 1	"t": 1062991	"P": 1313.5	"F": 2131}
{"v": 1	"t": 1063011	"P": 1309.5	"F": 2207}
{"v": 1	"t": 1063032	"P": 1311.0	"F": 2070}
{"v": 1	"t": 1063052	"P": 1312.25	"F": 2173}
{"v": 1	"t": 1063073	"P": 1313.75	"F": 2189}
{"v": 1	"t": 1063093	"P": 1309.75	"F": 2206}
{"v": 1	"t": 1063113	"P": 1310.75	"F": 2235}
{"v": 1	"t": 1063134	"P": 1312.25	"F": 2213}
{"v": 1	"t": 1063154	"P": 1303.0	"F": 2202}
{"v": 1	"t": 1063174	"P": 1309.25	"F": 2225}
{"v": 1	"t": 1063195	"P": 1314.75	"F": 2135}
{"v": 1	"t": 1063215	"P": 1308.0	"F": 2242}
{"v": 1	"t": 1063236	"P": 1307.5	"F": 2243}
{"v": 1	"t": 1063256	"P": 1314.0	"F": 2188}
{"v": 1	"t": 1063276	"P": 1313.5	"F": 2160	"C": 46.775	"D": 3134	"sn": 54091779688249	"file": "/data/device_log/data0000.out"}
{"v": 1	"t": 1063297	"P": 1311.0	"F": 2209}
{"v": 1	"t": 1063317	"P": 1310.0	"F": 2158}
{"v": 1	"t": 1063337	"P": 1312.0	"F": 2275}
{"v": 1	"t": 1063358	"P": 1311.75	"F": 2201}
{"v": 1	"t": 1063378	"P": 1304.75	"F": 2235}
{"v": 1	"t": 1063398	"P": 1311.5	"F": 2192}
{"v": 1	"t": 1063419	"P": 1313.0	"F": 2203}
{"v": 1	"t": 1063439	"P": 1308.5	"F": 2235}
{"v": 1	"t": 1063460	"P": 1312.5	"F": 2181}
{"v": 1	"t": 1063480	"P": 1311.75	"F": 2145}
{"v": 1	"t": 1063500	"P": 1307.75	"F": 2195}
{"v": 1	"t": 1063521	"P": 1309.25	"F": 2241}
{"v": 1	"t": 1063541	"P": 1314.0	"F": 2244}
{"v": 1	"t": 1063561	"P": 1312.75	"F": 2215}
{"v": 1	"t": 1063582	"P": 1310.5	"F": 2188}
{"v": 1	"t": 1063602	"P": 1312.5	"F": 2216}
{"v": 1	"t": 1063623	"P": 1310.75	"F": 2205}
{"v": 1	"t": 1063643	"P": 1305.25	"F": 2258}
{"v": 1	"t": 1063663	"P": 1314.75	"F": 2233}
{"v": 1	"t": 1063684	"P": 1308.25	"F": 2276}
{"v": 1	"t": 1063704	"P": 1311.25	"F": 2265}
{"v": 1	"t": 1063725	"P": 1316.75	"F": 2197}
{"v": 1	"t": 1063745	"P": 1310.25	"F": 2245}
{"v": 1	"t": 1063765	"P": 1308.0	"F": 2076}
{"v": 1	"t": 1063786	"P": 1312.25	"F": 2228}
{"v": 1	"t": 1063806	"P": 1314.5	"F": 2211}
{"v": 1	"t": 1063827	"P": 1309.5	"F": 2084}
{"v": 1	"t": 1063847	"P": 1305.75	"F": 2249}
{"v": 1	"t": 1063867	"P": 1316.25	"F": 2182}
{"v": 1	"t": 1063888	"P": 1311.0	"F": 2234}
{"v": 1	"t": 1063908	"P": 1305.25	"F": 2267}
{"v": 1	"t": 1063928	"P": 1311.75	"F": 2202}
{"v": 1	"t": 1063949	"P": 1308.75	"F": 2220}
{"v": 1	"t": 1063969	"P": 1312.0	"F": 2207}
{"v": 1	"t": 1063989	"P": 1309.5	"F": 2162}
{"v": 1	"t": 1064010	"P": 1312.25	"F": 2211}
{"v": 1	"t": 1064030	"P": 1309.75	"F": 2109}
{"v": 1	"t": 1064051	"P": 1307.25	"F": 2213}
{"v": 1	"t": 1064071	"P": 1316.75	"F": 2175}
{"v": 1	"t": 1064091	"P": 1308.5	"F": 2183}
{"v": 1	"t": 1064112	"P": 1306.5	"F": 2219}
{"v": 1	"t": 1064132	"P": 1313.0	"F": 2203}
{"v": 1	"t": 1064152	"P": 1309.0	"F": 2179}
{"v": 1	"t": 1064173	"P": 1311.5	"F": 2167}
{"v": 1	"t": 1064193	"P": 1308.25	"F": 2201}
{"v": 1	"t": 1064213	"P": 1311.75	"F": 2141}
{"v": 1	"t": 1064234	"P": 1311.75	"F": 2291}
{"v": 1	"t": 1064254	"P": 1306.0	"F": 2231}
{"v": 1	"t": 1064275	"P": 1311.0	"F": 2193}
{"v": 1	"t": 1064295	"P": 1313.25	"F": 2229	"C": 46.795	"D": 3134	"sn": 54091779688249	"file": "/data/device_log/data0000.out"}
{"v": 1	"t": 1064315	"P": 1304.5	"F": 2205}
{"v": 1	"t": 1064336	"P": 1314.75	"F": 2141}
{"v": 1	"t": 1064356	"P": 1310.0	"F": 2207}
{"v": 1	"t": 1064377	"P": 1305.5	"F": 2211}
{"v": 1	"t": 1064397	"P": 1309.5	"F": 2218}
{"v": 1	"t": 1064417	"P": 1313.0	"F": 2192}
{"v": 1	"t": 1064438	"P": 1309.0	"F": 2123}
{"v": 1	"t": 1064458	"P": 1310.25	"F": 2222}
{"v": 1	"t": 1064479	"P": 1311.5	"F": 2141}
{"v": 1	"t": 1064499	"P": 1309.5	"F": 2197}
{"v": 1	"t": 1064520	"P": 1307.25	"F": 2186}
{"v": 1	"t": 1064540	"P": 1311.75	"F": 2180}
{"v": 1	"t": 1064560	"P": 1310.75	"F": 2185}
{"v": 1	"t": 1064581	"P": 1306.75	"F": 2251}
{"v": 1	"t": 1064601	"P": 1316.75	"F": 2205}
{"v": 1	"t": 1064621	"P": 1308.25	"F": 2177}
{"v": 1	"t": 1064642	"P": 1306.5	"F": 2224}
{"v": 1	"t": 1064662	"P": 1315.0	"F": 2181}
{"v": 1	"t": 1064683	"P": 1311.0	"F": 2237}
{"v": 1	"t": 1064703	"P": 1306.25	"F": 2232}
{"v": 1	"t": 1064723	"P": 1309.5	"F": 2183}
{"v": 1	"t": 1064744	"P": 1311.0	"F": 2247}
{"v": 1	"t": 1064764	"P": 1309.0	"F": 2238}
{"v": 1	"t": 1064784	"P": 1311.75	"F": 2147}
{"v": 1	"t": 1064805	"P": 1312.75	"F": 2100}
{"v": 1	"t": 1064825	"P": 1312.25	"F": 2229}
{"v": 1	"t": 1064846	"P": 1308.5	"F": 2287}
{"v": 1	"t": 1064866	"P": 1313.5	"F": 2208}
{"v": 1	"t": 1064886	"P": 1310.75	"F": 2196}
{"v": 1	"t": 1064907	"P": 1307.5	"F": 2242}
{"v": 1	"t": 1064927	"P": 1306.75	"F": 2188}
{"v": 1	"t": 1064947	"P": 1314.25	"F": 2195}
{"v": 1	"t": 1064968	"P": 1311.75	"F": 2224}
{"v": 1	"t": 1064988	"P": 1303.5	"F": 2120}
{"v": 1	"t": 1065008	"P": 1311.0	"F": 2289}
{"v": 1	"t": 1065029	"P": 1311.5	"F": 2292}
{"v": 1	"t": 1065049	"P": 1304.25	"F": 2182}
{"v": 1	"t": 1065070	"P": 1312.25	"F": 2133}
{"v": 1	"t": 1065090	"P": 1313.5	"F": 2229}
{"v": 1	"t": 1065110	"P": 1307.5	"F": 2276}
{"v": 1	"t": 1065131	"P": 1310.0	"F": 2107}
{"v": 1	"t": 1065151	"P": 1313.75	"F": 2164}
{"v": 1	"t": 1065172	"P": 1308.5	"F": 2173}
{"v": 1	"t": 1065192	"P": 1306.75	"F": 2213}
{"v": 1	"t": 1065212	"P": 1313.5	"F": 2269}
{"v": 1	"t": 1065233	"P": 1302.75	"F": 2113}
{"v": 1	"t": 1065253	"P": 1307.25	"F": 2209}
{"v": 1	"t": 1065273	"P": 1314.0	"F": 2190}
{"v": 1	"t": 1065294	"P": 1310.5	"F": 2233}
{"v": 1	"t": 1065314	"P": 1305.5	"F": 2184	"C": 46.785	"D": 3134	"sn": 54091779688249	"file": "/data/device_log/data0000.out"}
{"v": 1	"t": 1065335	"P": 1307.75	"F": 2187}
{"v": 1	"t": 1065355	"P": 1311.5	"F": 2227}
{"v": 1	"t": 1065375	"P": 1309.25	"F": 2133}
{"v": 1	"t": 1065396	"P": 1306.25	"F": 2204}
{"v": 1	"t": 1065416	"P": 1312.25	"F": 2308}
{"v": 1	"t": 1065436	"P": 1307.25	"F": 2195}
{"v": 1	"t": 1065457	"P": 1312.0	"F": 2090}
{"v": 1	"t": 1065477	"P": 1310.0	"F": 2133}
{"v": 1	"t": 1065498	"P": 1313.25	"F": 2148}
{"v": 1	"t": 1065518	"P": 1304.75	"F": 2196}
{"v": 1	"t": 1065538	"P": 1309.5	"F": 2261}
{"v": 1	"t": 1065559	"P": 1312.75	"F": 2188}
{"v": 1	"t": 1065579	"P": 1309.25	"F": 2126}
{"v": 1	"t": 1065599	"P": 1310.5	"F": 2165}
{"v": 1	"t": 1065620	"P": 1310.75	"F": 2140}
{"v": 1	"t": 1065640	"P": 1309.75	"F": 2165}
{"v": 1	"t": 1065660	"P": 1304.75	"F": 2283}
{"v": 1	"t": 1065681	"P": 1312.5	"F": 2099}
{"v": 1	"t": 1065701	"P": 1313.0	"F": 2153}
{"v": 1	"t": 1065722	"P": 1308.75	"F": 2178}
{"v": 1	"t": 1065742	"P": 1313.0	"F": 2170}
{"v": 1	"t": 1065762	"P": 1309.25	"F": 2148}
{"v": 1	"t": 1065783	"P": 1307.5	"F": 2191}
{"v": 1	"t": 1065803	"P": 1310.0	"F": 2163}
{"v": 1	"t": 1065824	"P": 1312.75	"F": 2219}
{"v": 1	"t": 1065844	"P": 1310.25	"F": 2207}
{"v": 1	"t": 1065864	"P": 1312.5	"F": 2188}
{"v": 1	"t": 1065885	"P": 1311.75	"F": 2082}
{"v": 1	"t": 1065905	"P": 1310.25	"F": 2193}
{"v": 1	"t": 1065925	"P": 1305.25	"F": 2258}
{"v": 1	"t": 1065946	"P": 1311.25	"F": 2217}
{"v": 1	"t": 1065966	"P": 1309.5	"F": 2121}
{"v": 1	"t": 1065987	"P": 1304.75	"F": 2225}
{"v": 1	"t": 1066007	"P": 1308.75	"F": 2163}
{"v": 1	"t": 1066027	"P": 1311.25	"F": 2159}
{"v": 1	"t": 1066048	"P": 1310.0	"F": 2175}
{"v": 1	"t": 1066068	"P": 1306.25	"F": 2198}
{"v": 1	"t": 1066088	"P": 1314.25	"F": 2125}
{"v": 1	"t": 1066109	"P": 1314.0	"F": 2197}
{"v": 1	"t": 1066129	"P": 1308.75	"F": 2149}
{"v": 1	"t": 1066150	"P": 1308.5	"F": 2148}
{"v": 1	"t": 1066170	"P": 1310.25	"F": 2245}
{"v": 1	"t": 1066190	"P": 1308.75	"F": 2224}
{"v": 1	"t": 1066211	"P": 1303.75	"F": 2115}
{"v": 1	"t": 1066231	"P": 1314.25	"F": 2191}
{"v": 1	"t": 1066251	"P": 1308.75	"F": 2232}
{"v": 1	"t": 1066272	"P": 1308.5	"F": 2130}
{"v": 1	"t": 1066292	"P": 1308.5	"F": 2229}
{"v": 1	"t": 1066313	"P": 1312.25	"F": 2120}
{"v": 1	"t": 1066333	"P": 1308.25	"F": 2233	"C": 46.76	"D": 3134	"sn": 54091779688249	"file": "/data/device_log/data0000.out"}
{"v": 1	"t": 1066353	"P": 1309.0	"F": 2251}
{"v": 1	"t": 1066374	"P": 1311.25	"F": 2213}
{"v": 1	"t": 1066394	"P": 1309.0	"F": 2216}
{"v": 1	"t": 1066414	"P": 1309.0	"F": 2229}
{"v": 1	"t": 1066435	"P": 1311.75	"F": 2224}
{"v": 1	"t": 1066455	"P": 1308.5	"F": 2275}
{"v": 1	"t": 1066476	"P": 1307.0	"F": 2182}
{"v": 1	"t": 1066496	"P": 1310.5	"F": 2185}
{"v": 1	"t": 1066516	"P": 1310.75	"F": 2191}
{"v": 1	"t": 1066537	"P": 1308.75	"F": 2229}
{"v": 1	"t": 1066557	"P": 1310.75	"F": 2193}
{"v": 1	"t": 1066578	"P": 1309.5	"F": 2199}
{"v": 1	"t": 1066598	"P": 1307.75	"F": 2221}
{"v": 1	"t": 1066618	"P": 1310.0	"F": 2241}
{"v": 1	"t": 1066639	"P": 1310.25	"F": 2175}
{"v": 1	"t": 1066659	"P": 1309.0	"F": 2139}
{"v": 1	"t": 1066679	"P": 1307.0	"F": 2161}
{"v": 1	"t": 1066700	"P": 1317.5	"F": 2186}
{"v": 1	"t": 1066720	"P": 1312.25	"F": 2267}
{"v": 1	"t": 1066741	"P": 1303.0	"F": 2207}
{"v": 1	"t": 1066761	"P": 1311.25	"F": 2229}
{"v": 1	"t": 1066781	"P": 1308.75	"F": 2261}
{"v": 1	"t": 1066802	"P": 1305.75	"F": 2187}
{"v": 1	"t": 1066822	"P": 1313.5	"F": 2249}
{"v": 1	"t": 1066842	"P": 1314.75	"F": 2211}
{"v": 1	"t": 1066863	"P": 1307.75	"F": 2112}
{"v": 1	"t": 1066883	"P": 1307.25	"F": 2122}
{"v": 1	"t": 1066904	"P": 1313.25	"F": 2076}
{"v": 1	"t": 1066924	"P": 1309.75	"F": 2149}
{"v": 1	"t": 1066944	"P": 1304.75	"F": 2300}
{"v": 1	"t": 1066965	"P": 1313.0	"F": 2186}
{"v": 1	"t": 1066985	"P": 1309.75	"F": 2244}
{"v": 1	"t": 1067005	"P": 1307.75	"F": 2133}
{"v": 1	"t": 1067026	"P": 1310.5	"F": 2260}
{"v": 1	"t": 1067046	"P": 1310.75	"F": 2210}
{"v": 1	"t": 1067066	"P": 1307.5	"F": 2206}
{"v": 1	"t": 1067087	"P": 1308.5	"F": 2184}
{"v": 1	"t": 1067107	"P": 1314.75	"F": 2138}
{"v": 1	"t": 1067128	"P": 1310.25	"F": 2076}
{"v": 1	"t": 1067148	"P": 1306.25	"F": 2219}
{"v": 1	"t": 1067168	"P": 1311.0	"F": 2260}
{"v": 1	"t": 1067189	"P": 1313.0	"F": 2216}
{"v": 1	"t": 1067209	"P": 1311.75	"F": 2160}
{"v": 1	"t": 1067230	"P": 1313.0	"F": 2141}
{"v": 1	"t": 1067250	"P": 1312.75	"F": 2138}
{"v": 1	"t": 1067270	"P": 1306.0	"F": 2184}
{"v": 1	"t": 1067291	"P": 1310.0	"F": 2200}
{"v": 1	"t": 1067311	"P": 1312.25	"F": 2288}
{"v": 1	"t": 1067331	"P": 1310.75	"F": 2223}
{"v": 1	"t": 1067352	"P": 1307.5	"F": 2226	"C": 46.785	"D": 3134	"sn": 54091779688249	"file": "/data/device_log/data0000.out"}
{"v": 1	"t": 1067372	"P": 1309.25	"F": 2227}
{"v": 1	"t": 1067392	"P": 1313.5	"F": 2166}
{"v": 1	"t": 1067413	"P": 1311.0	"F": 2113}
{"v": 1	"t": 1067433	"P": 1307.5	"F": 2192}
{"v": 1	"t": 1067453	"P": 1312.0	"F": 2277}
{"v": 1	"t": 1067474	"P": 1310.0	"F": 2294}
{"v": 1	"t": 1067494	"P": 1307.5	"F": 2241}
{"v": 1	"t": 1067515	"P": 1309.5	"F": 2139}
{"v": 1	"t": 1067535	"P": 1310.0	"F": 2190}
{"v": 1	"t": 1067555	"P": 1306.75	"F": 2240}
{"v": 1	"t": 1067576	"P": 1309.75	"F": 2163}
{"v": 1	"t": 1067596	"P": 1313.25	"F": 2237}
{"v": 1	"t": 1067616	"P": 1307.75	"F": 2201}
{"v": 1	"t": 1067637	"P": 1307.75	"F": 2201}
{"v": 1	"t": 1067657	"P": 1309.5	"F": 2245}
{"v": 1	"t": 1067678	"P": 1310.25	"F": 2254}
{"v": 1	"t": 1067698	"P": 1310.0	"F": 2183}
{"v": 1	"t": 1067718	"P": 1307.5	"F": 2185}
{"v": 1	"t": 1067739	"P": 1316.5	"F": 2248}
{"v": 1	"t": 1067759	"P": 1307.5	"F": 2224}
{"v": 1	"t": 1067779	"P": 1309.0	"F": 2263}
{"v": 1	"t": 1067800	"P": 1310.5	"F": 2115}
{"v": 1	"t": 1067820	"P": 1306.5	"F": 2168}
{"v": 1	"t": 1067841	"P": 1307.75	"F": 2193}
{"v": 1	"t": 1067861	"P": 1309.5	"F": 2019}
{"v": 1	"t": 1067881	"P": 1311.5	"F": 2229}
{"v": 1	"t": 1067902	"P": 1305.25	"F": 2102}
{"v": 1	"t": 1067922	"P": 1311.25	"F": 2210}
{"v": 1	"t": 1067943	"P": 1309.25	"F": 2193}
{"v": 1	"t": 1067963	"P": 1304.5	"F": 2243}
{"v": 1	"t": 1067983	"P": 1317.0	"F": 2243}
{"v": 1	"t": 1068004	"P": 1308.75	"F": 2169}
{"v": 1	"t": 1068024	"P": 1308.0	"F": 2253}
{"v": 1	"t": 1068045	"P": 1309.25	"F": 2199}
{"v": 1	"t": 1068065	"P": 1309.75	"F": 2245}
{"v": 1	"t": 1068085	"P": 1307.75	"F": 2213}
{"v": 1	"t": 1068106	"P": 1309.0	"F": 2201}
{"v": 1	"t": 1068126	"P": 1309.75	"F": 2200}
{"v": 1	"t": 1068147	"P": 1304.0	"F": 2199}
{"v": 1	"t": 1068167	"P": 1310.75	"F": 2198}
{"v": 1	"t": 1068187	"P": 1311.25	"F": 2156}
{"v": 1	"t": 1068208	"P": 1309.5	"F": 2210}
{"v": 1	"t": 1068228	"P": 1307.25	"F": 2117}
{"v": 1	"t": 1068249	"P": 1311.0	"F": 2207}
{"v": 1	"t": 1068269	"P": 1313.25	"F": 2138}
{"v": 1	"t": 1068289	"P": 1306.0	"F": 2146}
{"v": 1	"t": 1068310	"P": 1313.75	"F": 2229}
{"v": 1	"t": 1068330	"P": 1308.25	"F": 2168}
{"v": 1	"t": 1068351	"P": 1309.25	"F": 2190}
{"v": 1	"t": 1068371	"P": 1310.5	"F": 2179	"C": 46.755	"D": 3134	"sn": 54091779688249	"file": "/data/device_log/data0000.out"}
{"v": 1	"t": 1068391	"P": 1312.25	"F": 2254}
{"v": 1	"t": 1068412	"P": 1306.0	"F": 2185}
{"v": 1	"t": 1068432	"P": 1309.5	"F": 2260}
{"v": 1	"t": 1068452	"P": 1313.5	"F": 2234}
{"v": 1	"t": 1068473	"P": 1304.0	"F": 2097}
{"v": 1	"t": 1068493	"P": 1307.75	"F": 2202}
{"v": 1	"t": 1068513	"P": 1309.25	"F": 2140}
{"v": 1	"t": 1068534	"P": 1309.25	"F": 2221}
{"v": 1	"t": 1068554	"P": 1310.25	"F": 2131}
{"v": 1	"t": 1068575	"P": 1310.5	"F": 2210}
{"v": 1	"t": 1068595	"P": 1315.25	"F": 2266}
{"v": 1	"t": 1068615	"P": 1306.5	"F": 2250}
{"v": 1	"t": 1068636	"P": 1305.0	"F": 2169}
{"v": 1	"t": 1068656	"P": 1311.75	"F": 2143}
{"v": 1	"t": 1068676	"P": 1307.75	"F": 2151}
{"v": 1	"t": 1068697	"P": 1310.5	"F": 2270}
{"v": 1	"t": 1068717	"P": 1305.75	"F": 2160}
{"v": 1	"t": 1068737	"P": 1311.75	"F": 2212}
{"v": 1	"t": 1068758	"P": 1313.0	"F": 2199}
{"v": 1	"t": 1068778	"P": 1310.25	"F": 2072}
{"v": 1	"t": 1068799	"P": 1311.0	"F": 2186}
{"v": 1	"t": 1068819	"P": 1314.0	"F": 2212}
{"v": 1	"t": 1068839	"P": 1303.5	"F": 2299}
{"v": 1	"t": 1068860	"P": 1310.25	"F": 2216}
{"v": 1	"t": 1068880	"P": 1311.0	"F": 2182}
{"v": 1	"t": 1068901	"P": 1306.0	"F": 2249}
{"v": 1	"t": 1068921	"P": 1308.5	"F": 2100}
{"v": 1	"t": 1068941	"P": 1314.5	"F": 2226}
{"v": 1	"t": 1068962	"P": 1307.75	"F": 2225}
{"v": 1	"t": 1068982	"P": 1310.0	"F": 2129}
{"v": 1	"t": 1069002	"P": 1309.0	"F": 2062}
{"v": 1	"t": 1069023	"P": 1312.25	"F": 2160}
{"v": 1	"t": 1069043	"P": 1311.5	"F": 2234}
{"v": 1	"t": 1069063	"P": 1314.25	"F": 2203}
{"v": 1	"t": 1069084	"P": 1308.5	"F": 2147}
{"v": 1	"t": 1069104	"P": 1309.25	"F": 2234}
{"v": 1	"t": 1069125	"P": 1313.0	"F": 2156}
{"v": 1	"t": 1069145	"P": 1308.75	"F": 2167}
{"v": 1	"t": 1069165	"P": 1305.75	"F": 2215}
{"v": 1	"t": 1069186	"P": 1306.0	"F": 2203}
{"v": 1	"t": 1069206	"P": 1313.75	"F": 2222}
{"v": 1	"t": 1069226	"P": 1308.0	"F": 2129}
{"v": 1	"t": 1069247	"P": 1308.75	"F": 2190}
{"v": 1	"t": 1069267	"P": 1307.25	"F": 2080}
{"v": 1	"t": 1069287	"P": 1310.5	"F": 2213}
{"v": 1	"t": 1069308	"P": 1310.0	"F": 2247}
{"v": 1	"t": 1069328	"P": 1306.25	"F": 2252}
{"v": 1	"t": 1069348	"P": 1315.75	"F": 2230}
{"v": 1	"t": 1069369	"P": 1308.25	"F": 2275}
{"v": 1	"t": 1069389	"P": 1305.0	"F": 2122	"C": 46.765	"D": 3134	"sn": 54091779688249	"file": "/data/device_log/data0000.out"}
{"v": 1	"t": 1069410	"P": 1308.75	"F": 2260}
{"v": 1	"t": 1069430	"P": 1305.5	"F": 2098}
{"v": 1	"t": 1069450	"P": 1308.75	"F": 2210}
{"v": 1	"t": 1069471	"P": 1306.25	"F": 2245}
{"v": 1	"t": 1069491	"P": 1309.25	"F": 2172}
{"v": 1	"t": 1069511	"P": 1308.5	"F": 2199}
{"v": 1	"t": 1069532	"P": 1310.5	"F": 2202}
{"v": 1	"t": 1069552	"P": 1310.75	"F": 2199}
{"v": 1	"t": 1069572	"P": 1311.25	"F": 2101}
{"v": 1	"t": 1069593	"P": 1307.0	"F": 2252}
{"v": 1	"t": 1069613	"P": 1306.0	"F": 2222}
{"v": 1	"t": 1069634	"P": 1307.75	"F": 2130}
{"v": 1	"t": 1069654	"P": 1306.25	"F": 2274}
{"v": 1	"t": 1069674	"P": 1310.5	"F": 2123}
{"v": 1	"t": 1069695	"P": 1312.5	"F": 2236}
{"v": 1	"t": 1069715	"P": 1308.75	"F": 2165}
{"v": 1	"t": 1069736	"P": 1306.75	"F": 2185}
{"v": 1	"t": 1069756	"P": 1311.5	"F": 2199}
{"v": 1	"t": 1069776	"P": 1309.5	"F": 2132}
{"v": 1	"t": 1069797	"P": 1303.25	"F": 2112}
{"v": 1	"t": 1069817	"P": 1308.5	"F": 2218}
{"v": 1	"t": 1069837	"P": 1308.0	"F": 2178}
{"v": 1	"t": 1069858	"P": 1306.0	"F": 2239}
{"v": 1	"t": 1069878	"P": 1307.25	"F": 2229}
{"v": 1	"t": 1069899	"P": 1310.5	"F": 2252}
{"v": 1	"t": 1069919	"P": 1310.0	"F": 2107}
{"v": 1	"t": 1069939	"P": 1310.25	"F": 2134}
{"v": 1	"t": 1069960	"P": 1308.5	"F": 2194}
{"v": 1	"t": 1069980	"P": 1311.5	"F": 2208}
{"v": 1	"t": 1070000	"P": 1310.5	"F": 2272}
{"v": 1	"t": 1070021	"P": 1309.0	"F": 2204}
{"v": 1	"t": 1070041	"P": 1310.5	"F": 2168}
{"v": 1	"t": 1070061	"P": 1310.0	"F": 2155}
{"v": 1	"t": 1070082	"P": 1307.5	"F": 2230}
{"v": 1	"t": 1070102	"P": 1316.75	"F": 2189}
{"v": 1	"t": 1070123	"P": 1304.25	"F": 2204}
{"v": 1	"t": 1070143	"P": 1307.5	"F": 2229}
{"v": 1	"t": 1070163	"P": 1303.75	"F": 2235}
{"v": 1	"t": 1070184	"P": 1311.75	"F": 2239}
{"v": 1	"t": 1070204	"P": 1308.75	"F": 2161}
{"v": 1	"t": 1070224	"P": 1307.5	"F": 2227}
{"v": 1	"t": 1070245	"P": 1313.0	"F": 2185}
{"v": 1	"t": 1070265	"P": 1309.25	"F": 2206}
{"v": 1	"t": 1070285	"P": 1309.5	"F": 2222}
{"v": 1	"t": 1070306	"P": 1307.75	"F": 2165}
{"v": 1	"t": 1070326	"P": 1311.75	"F": 2126}
{"v": 1	"t": 1070347	"P": 1305.5	"F": 2243}
{"v": 1	"t": 1070367	"P": 1311.0	"F": 2118}
{"v": 1	"t": 1070387	"P": 1316.0	"F": 2209}
{"v": 1	"t": 1070408	"P": 1306.0	"F": 2283	"C": 46.775	"D": 3134	"sn": 54091779688249	"file": "/data/device_log/data0000.out"}
{"v": 1	"t": 1070428	"P": 1310.5	"F": 2162}
{"v": 1	"t": 1070449	"P": 1312.25	"F": 2152}
{"v": 1	"t": 1070469	"P": 1310.5	"F": 2114}
{"v": 1	"t": 1070489	"P": 1300.25	"F": 2213}
{"v": 1	"t": 1070510	"P": 1310.75	"F": 2139}
{"v": 1	"t": 1070530	"P": 1307.5	"F": 2157}
{"v": 1	"t": 1070550	"P": 1305.0	"F": 2187}
{"v": 1	"t": 1070571	"P": 1307.0	"F": 2224}
{"v": 1	"t": 1070591	"P": 1311.75	"F": 2127}
{"v": 1	"t": 1070612	"P": 1309.75	"F": 2144}
{"v": 1	"t": 1070632	"P": 1307.25	"F": 2076}
{"v": 1	"t": 1070652	"P": 1311.25	"F": 2151}
{"v": 1	"t": 1070673	"P": 1307.75	"F": 2148}
{"v": 1	"t": 1070693	"P": 1308.0	"F": 2152}
{"v": 1	"t": 1070713	"P": 1307.5	"F": 2097}
{"v": 1	"t": 1070734	"P": 1310.0	"F": 2237}
{"v": 1	"t": 1070754	"P": 1308.25	"F": 2275}
{"v": 1	"t": 1070774	"P": 1307.0	"F": 2152}
{"v": 1	"t": 1070795	"P": 1316.0	"F": 2209}
{"v": 1	"t": 1070815	"P": 1309.0	"F": 2169}
{"v": 1	"t": 1070836	"P": 1308.0	"F": 2191}
{"v": 1	"t": 1070856	"P": 1312.5	"F": 2219}
{"v": 1	"t": 1070876	"P": 1308.25	"F": 2183}
{"v": 1	"t": 1070897	"P": 1308.25	"F": 2235}
{"v": 1	"t": 1070917	"P": 1309.25	"F": 2245}
{"v": 1	"t": 1070937	"P": 1318.25	"F": 2247}
{"v": 1	"t": 1070958	"P": 1311.75	"F": 2266}
{"v": 1	"t": 1070978	"P": 1308.0	"F": 2204}
{"v": 1	"t": 1070998	"P": 1312.5	"F": 2254}
{"v": 1	"t": 1071019	"P": 1309.25	"F": 2242}
{"v": 1	"t": 1071039	"P": 1307.5	"F": 2212}
{"v": 1	"t": 1071060	"P": 1308.75	"F": 2200}
{"v": 1	"t": 1071080	"P": 1310.5	"F": 2244}
{"v": 1	"t": 1071101	"P": 1307.25	"F": 2210}
{"v": 1	"t": 1071121	"P": 1310.0	"F": 2223}
{"v": 1	"t": 1071141	"P": 1308.25	"F": 2143}
{"v": 1	"t": 1071162	"P": 1310.75	"F": 2141}
{"v": 1	"t": 1071182	"P": 1307.25	"F": 2211}
{"v": 1	"t": 1071202	"P": 1313.75	"F": 2257}
{"v": 1	"t": 1071223	"P": 1308.0	"F": 2145}
{"v": 1	"t": 1071243	"P": 1307.5	"F": 2239}
{"v": 1	"t": 1071263	"P": 1309.0	"F": 2274}
{"v": 1	"t": 1071284	"P": 1307.0	"F": 2246}
{"v": 1	"t": 1071304	"P": 1304.75	"F": 2169}
{"v": 1	"t": 1071325	"P": 1312.25	"F": 2320}
{"v": 1	"t": 1071345	"P": 1312.75	"F": 2279}
{"v": 1	"t": 1071365	"P": 1307.0	"F": 2149}
{"v": 1	"t": 1071386	"P": 1307.5	"F": 2182}
{"v": 1	"t": 1071406	"P": 1312.5	"F": 2213}
{"v": 1	"t": 1071426	"P": 1308.75	"F": 2216	"C": 46.77	"D": 3134	"sn": 54091779688249	"file": "/data/device_log/data0000.out"}
{"v": 1	"t": 1071447	"P": 1308.0	"F": 2307}
{"v": 1	"t": 1071467	"P": 1309.75	"F": 2122}
{"v": 1	"t": 1071487	"P": 1309.5	"F": 2179}
{"v": 1	"t": 1071508	"P": 1306.0	"F": 2126}
{"v": 1	"t": 1071528	"P": 1307.5	"F": 2207}
{"v": 1	"t": 1071549	"P": 1315.5	"F": 2163}
{"v": 1	"t": 1071569	"P": 1316.0	"F": 2134}
{"v": 1	"t": 1071589	"P": 1305.0	"F": 2228}
{"v": 1	"t": 1071610	"P": 1312.75	"F": 2263}
{"v": 1	"t": 1071630	"P": 1311.75	"F": 2168}
{"v": 1	"t": 1071650	"P": 1304.0	"F": 2099}
{"v": 1	"t": 1071671	"P": 1309.25	"F": 2186}
{"v": 1	"t": 1071691	"P": 1309.75	"F": 2204}
{"v": 1	"t": 1071712	"P": 1306.75	"F": 2194}
{"v": 1	"t": 1071732	"P": 1304.75	"F": 2219}
{"v": 1	"t": 1071752	"P": 1310.5	"F": 2080}
{"v": 1	"t": 1071773	"P": 1309.25	"F": 2272}
{"v": 1	"t": 1071793	"P": 1312.25	"F": 2219}
{"v": 1	"t": 1071814	"P": 1311.0	"F": 2302}
{"v": 1	"t": 1071834	"P": 1305.25	"F": 2215}
{"v": 1	"t": 1071855	"P": 1306.0	"F": 2199}
{"v": 1	"t": 1071875	"P": 1309.75	"F": 2246}
{"v": 1	"t": 1071895	"P": 1308.5	"F": 2124}
{"v": 1	"t": 1071916	"P": 1311.25	"F": 2125}
{"v": 1	"t": 1071936	"P": 1312.5	"F": 2221}
{"v": 1	"t": 1071957	"P": 1308.5	"F": 2113}
{"v": 1	"t": 1071977	"P": 1308.5	"F": 2154}
{"v": 1	"t": 1071997	"P": 1315.0	"F": 2056}
{"v": 1	"t": 1072018	"P": 1312.25	"F": 2082}
{"v": 1	"t": 1072038	"P": 1305.0	"F": 2198}
{"v": 1	"t": 1072058	"P": 1311.75	"F": 2234}
{"v": 1	"t": 1072079	"P": 1308.75	"F": 2205}
{"v": 1	"t": 1072099	"P": 1312.0	"F": 2111}
{"v": 1	"t": 1072119	"P": 1309.5	"F": 2321}
{"v": 1	"t": 1072140	"P": 1308.25	"F": 2259}
{"v": 1	"t": 1072160	"P": 1310.25	"F": 2175}
{"v": 1	"t": 1072181	"P": 1306.25	"F": 2271}
{"v": 1	"t": 1072201	"P": 1312.25	"F": 2255}
{"v": 1	"t": 1072221	"P": 1313.5	"F": 2180}
{"v": 1	"t": 1072242	"P": 1307.5	"F": 2180}
{"v": 1	"t": 1072262	"P": 1309.75	"F": 2180}
{"v": 1	"t": 1072282	"P": 1312.25	"F": 2069}
{"v": 1	"t": 1072303	"P": 1307.0	"F": 2145}
{"v": 1	"t": 1072323	"P": 1304.25	"F": 2157}
{"v": 1	"t": 1072343	"P": 1313.75	"F": 2206}
{"v": 1	"t": 1072364	"P": 1312.25	"F": 2193}
{"v": 1	"t": 1072384	"P": 1310.75	"F": 2110}
{"v": 1	"t": 1072405	"P": 1308.75	"F": 2231}
{"v": 1	"t": 1072425	"P": 1311.25	"F": 2141}
{"v": 1	"t": 1072445	"P": 1306.75	"F": 2128	"C": 46.785	"D": 3134	"sn": 54091779688249	"file": "/data/device_log/data0000.out"}
{"v": 1	"t": 1072466	"P": 1306.5	"F": 2312}
{"v": 1	"t": 1072486	"P": 1311.5	"F": 2204}
{"v": 1	"t": 1072506	"P": 1310.25	"F": 2260}
{"v": 1	"t": 1072527	"P": 1310.75	"F": 2210}
{"v": 1	"t": 1072547	"P": 1316.0	"F": 2156}
{"v": 1	"t": 1072568	"P": 1309.5	"F": 2221}
{"v": 1	"t": 1072588	"P": 1309.25	"F": 2279}
{"v": 1	"t": 1072608	"P": 1308.75	"F": 2265}
{"v": 1	"t": 1072629	"P": 1312.25	"F": 2278}
{"v": 1	"t": 1072649	"P": 1306.75	"F": 2204}
{"v": 1	"t": 1072669	"P": 1312.75	"F": 2227}
{"v": 1	"t": 1072690	"P": 1308.75	"F": 2155}
{"v": 1	"t": 1072710	"P": 1310.75	"F": 2155}
{"v": 1	"t": 1072731	"P": 1309.25	"F": 2164}
{"v": 1	"t": 1072751	"P": 1310.0	"F": 2174}
{"v": 1	"t": 1072771	"P": 1315.75	"F": 2269}
{"v": 1	"t": 1072792	"P": 1308.5	"F": 2246}
{"v": 1	"t": 1072812	"P": 1308.0	"F": 2187}
{"v": 1	"t": 1072832	"P": 1309.25	"F": 2191}
{"v": 1	"t": 1072853	"P": 1311.25	"F": 2210}
{"v": 1	"t": 1072873	"P": 1303.75	"F": 2284}
{"v": 1	"t": 1072893	"P": 1312.25	"F": 2239}
{"v": 1	"t": 1072914	"P": 1309.5	"F": 2288}
{"v": 1	"t": 1072934	"P": 1309.5	"F": 2254}
{"v": 1	"t": 1072955	"P": 1311.0	"F": 2223}
{"v": 1	"t": 1072975	"P": 1313.25	"F": 2292}
{"v": 1	"t": 1072995	"P": 1309.5	"F": 2180}
{"v": 1	"t": 1073016	"P": 1313.0	"F": 2234}
{"v": 1	"t": 1073036	"P": 1309.0	"F": 2238}
{"v": 1	"t": 1073056	"P": 1312.75	"F": 2227}
{"v": 1	"t": 1073077	"P": 1308.75	"F": 2243}
{"v": 1	"t": 1073097	"P": 1312.5	"F": 2268}
{"v": 1	"t": 1073118	"P": 1311.0	"F": 2210}
{"v": 1	"t": 1073138	"P": 1309.5	"F": 2249}
{"v": 1	"t": 1073158	"P": 1310.0	"F": 2136}
{"v": 1	"t": 1073179	"P": 1309.5	"F": 2211}
{"v": 1	"t": 1073199	"P": 1309.5	"F": 2203}
{"v": 1	"t": 1073219	"P": 1309.5	"F": 2250}
{"v": 1	"t": 1073240	"P": 1318.0	"F": 2221}
{"v": 1	"t": 1073260	"P": 1310.25	"F": 2199}
{"v": 1	"t": 1073281	"P": 1306.0	"F": 2239}
{"v": 1	"t": 1073301	"P": 1314.5	"F": 2260}
{"v": 1	"t": 1073321	"P": 1312.25	"F": 2169}
{"v": 1	"t": 1073342	"P": 1306.0	"F": 2233}
{"v": 1	"t": 1073362	"P": 1309.75	"F": 2176}
{"v": 1	"t": 1073382	"P": 1313.75	"F": 2224}
{"v": 1	"t": 1073403	"P": 1306.0	"F": 2235}
{"v": 1	"t": 1073423	"P": 1306.0	"F": 2231}
{"v": 1	"t": 1073443	"P": 1309.5	"F": 2130}
{"v": 1	"t": 1073464	"P": 1307.0	"F": 2199	"C": 46.78	"D": 3134	"sn": 54091779688249	"file": "/data/device_log/data0000.out"}
{"v": 1	"t": 1073484	"P": 1308.5	"F": 2232}
{"v": 1	"t": 1073505	"P": 1309.0	"F": 2078}
{"v": 1	"t": 1073525	"P": 1309.75	"F": 2149}
{"v": 1	"t": 1073545	"P": 1311.25	"F": 2253}
{"v": 1	"t": 1073566	"P": 1307.0	"F": 2218}
{"v": 1	"t": 1073586	"P": 1313.0	"F": 2149}
{"v": 1	"t": 1073606	"P": 1311.0	"F": 2211}
{"v": 1	"t": 1073627	"P": 1304.25	"F": 2186}
{"v": 1	"t": 1073647	"P": 1309.5	"F": 2247}
{"v": 1	"t": 1073667	"P": 1316.5	"F": 2212}
{"v": 1	"t": 1073688	"P": 1307.75	"F": 2190}
{"v": 1	"t": 1073708	"P": 1302.75	"F": 2171}
{"v": 1	"t": 1073729	"P": 1310.25	"F": 2133}
{"v": 1	"t": 1073749	"P": 1308.5	"F": 2053}
{"v": 1	"t": 1073769	"P": 1307.75	"F": 2163}
{"v": 1	"t": 1073790	"P": 1313.75	"F": 2314}
{"v": 1	"t": 1073810	"P": 1312.0	"F": 2114}
{"v": 1	"t": 1073831	"P": 1305.25	"F": 2037}
{"v": 1	"t": 1073851	"P": 1312.75	"F": 2205}
{"v": 1	"t": 1073871	"P": 1310.5	"F": 2147}
{"v": 1	"t": 1073892	"P": 1307.5	"F": 2194}
{"v": 1	"t": 1073912	"P": 1313.5	"F": 2160}
{"v": 1	"t": 1073932	"P": 1314.0	"F": 2203}
{"v": 1	"t": 1073953	"P": 1307.5	"F": 2231}
{"v": 1	"t": 1073973	"P": 1309.0	"F": 2241}
{"v": 1	"t": 1073993	"P": 1312.0	"F": 2177}
{"v": 1	"t": 1074014	"P": 1308.25	"F": 2234}
{"v": 1	"t": 1074034	"P": 1308.25	"F": 2187}
{"v": 1	"t": 1074055	"P": 1307.5	"F": 2152}
{"v": 1	"t": 1074075	"P": 1314.25	"F": 2139}
{"v": 1	"t": 1074095	"P": 1308.75	"F": 2212}
{"v": 1	"t": 1074116	"P": 1312.0	"F": 2157}
{"v": 1	"t": 1074136	"P": 1312.5	"F": 2253}
{"v": 1	"t": 1074156	"P": 1311.75	"F": 2216}
{"v": 1	"t": 1074177	"P": 1308.0	"F": 2179}
{"v": 1	"t": 1074197	"P": 1314.25	"F": 2108}
{"v": 1	"t": 1074217	"P": 1308.25	"F": 2245}
{"v": 1	"t": 1074238	"P": 1307.25	"F": 2210}
{"v": 1	"t": 1074258	"P": 1305.25	"F": 2189}
{"v": 1	"t": 1074279	"P": 1313.25	"F": 2208}
{"v": 1	"t": 1074299	"P": 1310.5	"F": 2170}
{"v": 1	"t": 1074319	"P": 1304.0	"F": 2136}
{"v": 1	"t": 1074340	"P": 1307.5	"F": 2114}
{"v": 1	"t": 1074360	"P": 1309.25	"F": 2160}
{"v": 1	"t": 1074380	"P": 1299.25	"F": 2094}
{"v": 1	"t": 1074401	"P": 1303.5	"F": 2178}
{"v": 1	"t": 1074421	"P": 1306.75	"F": 2081}
{"v": 1	"t": 1074442	"P": 1297.0	"F": 2064}
{"v": 1	"t": 1074462	"P": 1301.75	"F": 2045}
{"v": 1	"t": 1074482	"P": 1304.5	"F": 2047	"C": 46.755	"D": 3134	"sn": 54091779688249	"file": "/data/device_log/data0000.out"}
{"v": 1	"t": 1074503	"P": 1300.0	"F": 2071}
{"v": 1	"t": 1074523	"P": 1300.25	"F": 2045}
{"v": 1	"t": 1074544	"P": 1298.75	"F": 2080}
{"v": 1	"t": 1074564	"P": 1296.0	"F": 2004}
{"v": 1	"t": 1074584	"P": 1291.25	"F": 2120}
{"v": 1	"t": 1074605	"P": 1297.75	"F": 2072}
{"v": 1	"t": 1074625	"P": 1298.25	"F": 2027}
{"v": 1	"t": 1074645	"P": 1294.25	"F": 2012}
{"v": 1	"t": 1074666	"P": 1293.0	"F": 2075}
{"v": 1	"t": 1074686	"P": 1297.25	"F": 2032}
{"v": 1	"t": 1074706	"P": 1297.5	"F": 2038}
{"v": 1	"t": 1074727	"P": 1290.75	"F": 1955}
{"v": 1	"t": 1074747	"P": 1298.0	"F": 2077}
{"v": 1	"t": 1074768	"P": 1295.75	"F": 2087}
{"v": 1	"t": 1074788	"P": 1292.25	"F": 2073}
{"v": 1	"t": 1074808	"P": 1294.0	"F": 2080}
{"v": 1	"t": 1074829	"P": 1297.0	"F": 2067}
{"v": 1	"t": 1074849	"P": 1297.0	"F": 2041}
{"v": 1	"t": 1074869	"P": 1299.25	"F": 2201}
{"v": 1	"t": 1074890	"P": 1304.25	"F": 2207}
{"v": 1	"t": 1074910	"P": 1301.5	"F": 2243}
{"v": 1	"t": 1074931	"P": 1298.5	"F": 2274}
{"v": 1	"t": 1074951	"P": 1305.25	"F": 2267}
{"v": 1	"t": 1074971	"P": 1305.0	"F": 2187}
{"v": 1	"t": 1074992	"P": 1302.75	"F": 2289}
{"v": 1	"t": 1075012	"P": 1307.25	"F": 2285}
{"v": 1	"t": 1075032	"P": 1309.5	"F": 2214}
{"v": 1	"t": 1075053	"P": 1307.75	"F": 2272}
{"v": 1	"t": 1075073	"P": 1306.0	"F": 2247}
{"v": 1	"t": 1075094	"P": 1310.25	"F": 2308}
{"v": 1	"t": 1075114	"P": 1306.25	"F": 2287}
{"v": 1	"t": 1075135	"P": 1306.75	"F": 2226}
{"v": 1	"t": 1075155	"P": 1309.25	"F": 2165}
{"v": 1	"t": 1075176	"P": 1307.25	"F": 2271}
{"v": 1	"t": 1075196	"P": 1314.25	"F": 2309}
{"v": 1	"t": 1075217	"P": 1308.25	"F": 2267}
{"v": 1	"t": 1075237	"P": 1312.75	"F": 2291}
{"v": 1	"t": 1075258	"P": 1312.75	"F": 2184}
{"v": 1	"t": 1075278	"P": 1299.25	"F": 2262}
{"v": 1	"t": 1075298	"P": 1312.0	"F": 2246}
{"v": 1	"t": 1075319	"P": 1312.75	"F": 2236}
{"v": 1	"t": 1075339	"P": 1308.75	"F": 2124}
{"v": 1	"t": 1075360	"P": 1312.5	"F": 2204}
{"v": 1	"t": 1075380	"P": 1309.75	"F": 2188}
{"v": 1	"t": 1075400	"P": 1305.25	"F": 2163}
{"v": 1	"t": 1075421	"P": 1301.5	"F": 2088}
{"v": 1	"t": 1075441	"P": 1304.75	"F": 2031}
{"v": 1	"t": 1075461	"P": 1304.25	"F": 1879}
{"v": 1	"t": 1075481	"P": 1295.5	"F": 2005}
{"v": 1	"t": 1075502	"P": 1292.5	"F": 1828	"C": 46.755	"D": 3134	"sn": 54091779688249	"file": "/data/device_log/data0000.out"}
{"v": 1	"t": 1075522	"P": 1286.25	"F": 1854}
{"v": 1	"t": 1075542	"P": 1290.25	"F": 1869}
{"v": 1	"t": 1075563	"P": 1285.75	"F": 1837}
{"v": 1	"t": 1075583	"P": 1278.5	"F": 1794}
{"v": 1	"t": 1075603	"P": 1282.0	"F": 1820}
{"v": 1	"t": 1075624	"P": 1284.0	"F": 1775}
{"v": 1	"t": 1075644	"P": 1278.0	"F": 1817}
{"v": 1	"t": 1075664	"P": 1275.0	"F": 1769}
{"v": 1	"t": 1075685	"P": 1281.0	"F": 1746}
{"v": 1	"t": 1075705	"P": 1279.25	"F": 1830}
{"v": 1	"t": 1075725	"P": 1278.25	"F": 1869}
{"v": 1	"t": 1075745	"P": 1269.75	"F": 1825}
{"v": 1	"t": 1075766	"P": 1273.5	"F": 1848}
{"v": 1	"t": 1075786	"P": 1276.75	"F": 1797}
{"v": 1	"t": 1075806	"P": 1275.25	"F": 1839}
{"v": 1	"t": 1075827	"P": 1269.5	"F": 1816}
{"v": 1	"t": 1075847	"P": 1272.5	"F": 1788}
{"v": 1	"t": 1075867	"P": 1272.25	"F": 1826}
{"v": 1	"t": 1075888	"P": 1262.75	"F": 1787}
{"v": 1	"t": 1075908	"P": 1268.25	"F": 1825}
{"v": 1	"t": 1075929	"P": 1268.75	"F": 1777}
{"v": 1	"t": 1075949	"P": 1261.0	"F": 1724}
{"v": 1	"t": 1075969	"P": 1257.0	"F": 1690}
{"v": 1	"t": 1075990	"P": 1253.75	"F": 1635}
{"v": 1	"t": 1076010	"P": 1261.25	"F": 1657}
{"v": 1	"t": 1076030	"P": 1252.25	"F": 1592}
{"v": 1	"t": 1076050	"P": 1246.75	"F": 1506}
{"v": 1	"t": 1076071	"P": 1248.0	"F": 1470}
{"v": 1	"t": 1076091	"P": 1249.75	"F": 1550}
{"v": 1	"t": 1076111	"P": 1242.0	"F": 1461}
{"v": 1	"t": 1076132	"P": 1243.75	"F": 1444}
{"v": 1	"t": 1076152	"P": 1238.75	"F": 1513}
{"v": 1	"t": 1076172	"P": 1243.0	"F": 1399}
{"v": 1	"t": 1076193	"P": 1236.5	"F": 1389}
{"v": 1	"t": 1076213	"P": 1233.75	"F": 1458}
{"v": 1	"t": 1076233	"P": 1232.75	"F": 1472}
{"v": 1	"t": 1076254	"P": 1242.5	"F": 1484}
{"v": 1	"t": 1076274	"P": 1236.25	"F": 1500}
{"v": 1	"t": 1076294	"P": 1233.25	"F": 1528}
{"v": 1	"t": 1076314	"P": 1235.25	"F": 1456}
{"v": 1	"t": 1076335	"P": 1241.25	"F": 1575}
{"v": 1	"t": 1076355	"P": 1230.25	"F": 1582}
{"v": 1	"t": 1076375	"P": 1235.25	"F": 1526}
{"v": 1	"t": 1076396	"P": 1237.25	"F": 1517}
{"v": 1	"t": 1076417	"P": 1241.25	"F": 1598}
{"v": 1	"t": 1076437	"P": 1238.5	"F": 1667}
{"v": 1	"t": 1076457	"P": 1244.0	"F": 1655}
{"v": 1	"t": 1076477	"P": 1246.75	"F": 1638}
{"v": 1	"t": 1076498	"P": 1238.75	"F": 1697}
{"v": 1	"t": 1076518	"P": 1240.25	"F": 1745	"C": 46.79	"D": 3134	"sn": 54091779688249	"file": "/data/device_log/data0000.out"}
{"v": 1	"t": 1076538	"P": 1247.5	"F": 1712}
{"v": 1	"t": 1076559	"P": 1245.25	"F": 1767}
{"v": 1	"t": 1076579	"P": 1248.25	"F": 1853}
{"v": 1	"t": 1076599	"P": 1242.75	"F": 1825}
{"v": 1	"t": 1076620	"P": 1251.25	"F": 1827}
{"v": 1	"t": 1076640	"P": 1249.75	"F": 1810}
{"v": 1	"t": 1076660	"P": 1250.0	"F": 1798}
{"v": 1	"t": 1076681	"P": 1249.25	"F": 1804}
{"v": 1	"t": 1076701	"P": 1253.75	"F": 1801}
{"v": 1	"t": 1076721	"P": 1252.25	"F": 1817}
{"v": 1	"t": 1076741	"P": 1254.25	"F": 1771}
{"v": 1	"t": 1076762	"P": 1251.0	"F": 1799}
{"v": 1	"t": 1076782	"P": 1253.5	"F": 1833}
{"v": 1	"t": 1076802	"P": 1257.25	"F": 1813}
{"v": 1	"t": 1076823	"P": 1258.0	"F": 1805}
{"v": 1	"t": 1076843	"P": 1249.75	"F": 1795}
{"v": 1	"t": 1076863	"P": 1257.0	"F": 1839}
{"v": 1	"t": 1076884	"P": 1257.5	"F": 1863}
{"v": 1	"t": 1076904	"P": 1254.75	"F": 1905}
{"v": 1	"t": 1076924	"P": 1255.0	"F": 1913}
{"v": 1	"t": 1076945	"P": 1261.5	"F": 2021}
{"v": 1	"t": 1076965	"P": 1265.25	"F": 2021}
{"v": 1	"t": 1076985	"P": 1262.75	"F": 1956}
{"v": 1	"t": 1077006	"P": 1261.0	"F": 2004}
{"v": 1	"t": 1077026	"P": 1269.0	"F": 1996}
{"v": 1	"t": 1077047	"P": 1265.5	"F": 2101}
{"v": 1	"t": 1077067	"P": 1269.5	"F": 2106}
{"v": 1	"t": 1077087	"P": 1269.0	"F": 2095}
{"v": 1	"t": 1077108	"P": 1270.5	"F": 2100}
{"v": 1	"t": 1077128	"P": 1273.5	"F": 2150}
{"v": 1	"t": 1077148	"P": 1283.25	"F": 2143}
{"v": 1	"t": 1077169	"P": 1279.25	"F": 2198}
{"v": 1	"t": 1077189	"P": 1282.25	"F": 2195}
{"v": 1	"t": 1077209	"P": 1282.75	"F": 2216}
{"v": 1	"t": 1077230	"P": 1282.5	"F": 2194}
{"v": 1	"t": 1077250	"P": 1290.25	"F": 2279}
{"v": 1	"t": 1077270	"P": 1285.75	"F": 2322}
{"v": 1	"t": 1077290	"P": 1287.0	"F": 2341}
{"v": 1	"t": 1077311	"P": 1289.25	"F": 2209}
{"v": 1	"t": 1077331	"P": 1294.5	"F": 2309}
{"v": 1	"t": 1077351	"P": 1292.75	"F": 2226}
{"v": 1	"t": 1077372	"P": 1290.75	"F": 2291}
{"v": 1	"t": 1077392	"P": 1291.25	"F": 2196}
{"v": 1	"t": 1077412	"P": 1302.25	"F": 2337}
{"v": 1	"t": 1077433	"P": 1296.0	"F": 2249}
{"v": 1	"t": 1077453	"P": 1296.0	"F": 2252}
{"v": 1	"t": 1077473	"P": 1297.25	"F": 2202}
{"v": 1	"t": 1077493	"P": 1299.5	"F": 2373}
{"v": 1	"t": 1077514	"P": 1298.5	"F": 2160}
{"v": 1	"t": 1077534	"P": 1299.25	"F": 2206	"C": 46.775	"D": 3134	"sn": 54091779688249	"file": "/data/device_log/data0000.out"}
{"v": 1	"t": 1077554	"P": 1299.25	"F": 2226}
{"v": 1	"t": 1077575	"P": 1306.75	"F": 2310}
{"v": 1	"t": 1077595	"P": 1299.25	"F": 2231}
{"v": 1	"t": 1077616	"P": 1301.25	"F": 2266}
{"v": 1	"t": 1077636	"P": 1309.0	"F": 2314}
{"v": 1	"t": 1077656	"P": 1305.0	"F": 2306}
{"v": 1	"t": 1077677	"P": 1302.75	"F": 2285}
{"v": 1	"t": 1077697	"P": 1306.25	"F": 2344}
{"v": 1	"t": 1077717	"P": 1305.5	"F": 2336}
{"v": 1	"t": 1077738	"P": 1311.0	"F": 2396}
{"v": 1	"t": 1077758	"P": 1305.75	"F": 2252}
{"v": 1	"t": 1077778	"P": 1315.0	"F": 2265}
{"v": 1	"t": 1077799	"P": 1320.25	"F": 2389}
{"v": 1	"t": 1077819	"P": 1316.25	"F": 2460}
{"v": 1	"t": 1077839	"P": 1315.75	"F": 2387}
{"v": 1	"t": 1077859	"P": 1317.0	"F": 2438}
{"v": 1	"t": 1077880	"P": 1324.0	"F": 2481}
{"v": 1	"t": 1077900	"P": 1320.25	"F": 2509}
{"v": 1	"t": 1077920	"P": 1323.0	"F": 2491}
{"v": 1	"t": 1077941	"P": 1321.25	"F": 2435}
{"v": 1	"t": 1077961	"P": 1326.75	"F": 2398}
{"v": 1	"t": 1077981	"P": 1324.25	"F": 2524}
{"v": 1	"t": 1078002	"P": 1317.75	"F": 2473}
{"v": 1	"t": 1078022	"P": 1323.5	"F": 2535}
{"v": 1	"t": 1078042	"P": 1329.25	"F": 2394}
{"v": 1	"t": 1078063	"P": 1328.5	"F": 2425}
{"v": 1	"t": 1078083	"P": 1327.75	"F": 2485}
{"v": 1	"t": 1078103	"P": 1327.75	"F": 2424}
{"v": 1	"t": 1078124	"P": 1331.5	"F": 2382}
{"v": 1	"t": 1078144	"P": 1328.5	"F": 2511}
{"v": 1	"t": 1078164	"P": 1328.0	"F": 2395}
{"v": 1	"t": 1078185	"P": 1336.0	"F": 2363}
{"v": 1	"t": 1078205	"P": 1330.0	"F": 2455}
{"v": 1	"t": 1078226	"P": 1331.0	"F": 2471}
{"v": 1	"t": 1078246	"P": 1338.25	"F": 2437}
{"v": 1	"t": 1078266	"P": 1333.5	"F": 2281}
{"v": 1	"t": 1078287	"P": 1331.25	"F": 2382}
{"v": 1	"t": 1078307	"P": 1328.5	"F": 2538}
{"v": 1	"t": 1078327	"P": 1337.25	"F": 2441}
{"v": 1	"t": 1078347	"P": 1331.75	"F": 2492}
{"v": 1	"t": 1078368	"P": 1337.75	"F": 2483}
{"v": 1	"t": 1078388	"P": 1331.25	"F": 2498}
{"v": 1	"t": 1078408	"P": 1338.5	"F": 2415}
{"v": 1	"t": 1078429	"P": 1337.25	"F": 2457}
{"v": 1	"t": 1078449	"P": 1332.0	"F": 2434}
{"v": 1	"t": 1078469	"P": 1333.75	"F": 2434}
{"v": 1	"t": 1078490	"P": 1333.5	"F": 2351}
{"v": 1	"t": 1078510	"P": 1341.5	"F": 2453}
{"v": 1	"t": 1078530	"P": 1336.25	"F": 2481}
{"v": 1	"t": 1078550	"P": 1329.25	"F": 2417	"C": 46.74	"D": 3134	"sn": 54091779688249	"file": "/data/device_log/data0000.out"}
{"v": 1	"t": 1078571	"P": 1338.25	"F": 2477}
{"v": 1	"t": 1078591	"P": 1341.5	"F": 2509}
{"v": 1	"t": 1078611	"P": 1334.0	"F": 2445}
{"v": 1	"t": 1078632	"P": 1339.0	"F": 2414}
{"v": 1	"t": 1078652	"P": 1342.0	"F": 2322}
{"v": 1	"t": 1078672	"P": 1339.5	"F": 2442}
{"v": 1	"t": 1078693	"P": 1331.25	"F": 2451}
{"v": 1	"t": 1078713	"P": 1335.25	"F": 2486}
{"v": 1	"t": 1078733	"P": 1339.5	"F": 2432}
{"v": 1	"t": 1078754	"P": 1338.25	"F": 2557}
{"v": 1	"t": 1078774	"P": 1333.5	"F": 2434}
{"v": 1	"t": 1078795	"P": 1343.5	"F": 2391}
{"v": 1	"t": 1078815	"P": 1335.0	"F": 2453}
{"v": 1	"t": 1078836	"P": 1340.0	"F": 2512}
{"v": 1	"t": 1078856	"P": 1339.5	"F": 2449}
{"v": 1	"t": 1078877	"P": 1337.0	"F": 2525}
{"v": 1	"t": 1078897	"P": 1342.5	"F": 2482}
{"v": 1	"t": 1078918	"P": 1336.75	"F": 2410}
{"v": 1	"t": 1078938	"P": 1338.0	"F": 2479}
{"v": 1	"t": 1078958	"P": 1344.75	"F": 2566}
{"v": 1	"t": 1078979	"P": 1343.25	"F": 2580}
{"v": 1	"t": 1078999	"P": 1338.25	"F": 2520}
{"v": 1	"t": 1079019	"P": 1335.0	"F": 2484}
{"v": 1	"t": 1079040	"P": 1340.75	"F": 2503}
{"v": 1	"t": 1079060	"P": 1342.5	"F": 2584}
{"v": 1	"t": 1079080	"P": 1341.75	"F": 2444}
{"v": 1	"t": 1079101	"P": 1343.75	"F": 2481}
{"v": 1	"t": 1079121	"P": 1348.0	"F": 2540}
{"v": 1	"t": 1079141	"P": 1351.0	"F": 2610}
{"v": 1	"t": 1079161	"P": 1353.25	"F": 2661}
{"v": 1	"t": 1079182	"P": 1350.25	"F": 2643}
{"v": 1	"t": 1079202	"P": 1360.25	"F": 2744}
{"v": 1	"t": 1079222	"P": 1365.75	"F": 2801}
{"v": 1	"t": 1079243	"P": 1360.0	"F": 2838}
{"v": 1	"t": 1079263	"P": 1370.75	"F": 2941}
{"v": 1	"t": 1079283	"P": 1375.75	"F": 2956}
{"v": 1	"t": 1079304	"P": 1381.25	"F": 3149}
{"v": 1	"t": 1079324	"P": 1379.75	"F": 3110}
{"v": 1	"t": 1079344	"P": 1388.5	"F": 3154}
{"v": 1	"t": 1079365	"P": 1395.25	"F": 3261}
{"v": 1	"t": 1079385	"P": 1404.25	"F": 3252}
{"v": 1	"t": 1079405	"P": 1401.5	"F": 3336}
{"v": 1	"t": 1079426	"P": 1406.0	"F": 3432}
{"v": 1	"t": 1079446	"P": 1405.25	"F": 3333}
{"v": 1	"t": 1079466	"P": 1412.0	"F": 3389}
{"v": 1	"t": 1079487	"P": 1410.25	"F": 3452}
{"v": 1	"t": 1079507	"P": 1414.5	"F": 3438}
{"v": 1	"t": 1079528	"P": 1419.0	"F": 3321}
{"v": 1	"t": 1079548	"P": 1415.0	"F": 3253}
{"v": 1	"t": 1079568	"P": 1421.25	"F": 3368	"C": 46.72	"D": 3134	"sn": 54091779688249	"file": "/data/device_log/data0000.out"}
{"v": 1	"t": 1079589	"P": 1421.25	"F": 3404}
{"v": 1	"t": 1079609	"P": 1431.0	"F": 3294}
{"v": 1	"t": 1079629	"P": 1423.25	"F": 3459}
{"v": 1	"t": 1079649	"P": 1428.25	"F": 3432}
{"v": 1	"t": 1079670	"P": 1431.0	"F": 3476}
{"v": 1	"t": 1079690	"P": 1433.5	"F": 3412}
{"v": 1	"t": 1079710	"P": 1444.25	"F": 3625}
{"v": 1	"t": 1079731	"P": 1451.75	"F": 3747}
{"v": 1	"t": 1079751	"P": 1466.75	"F": 4062}
{"v": 1	"t": 1079771	"P": 1478.25	"F": 4116}
{"v": 1	"t": 1079792	"P": 1484.25	"F": 4434}
{"v": 1	"t": 1079812	"P": 1495.0	"F": 4597}
{"v": 1	"t": 1079832	"P": 1509.25	"F": 4790}
{"v": 1	"t": 1079853	"P": 1527.0	"F": 5156}
{"v": 1	"t": 1079873	"P": 1528.5	"F": 5572}
{"v": 1	"t": 1079893	"P": 1548.75	"F": 5514}
{"v": 1	"t": 1079913	"P": 1553.0	"F": 5585}
{"v": 1	"t": 1079934	"P": 1559.75	"F": 5786}
{"v": 1	"t": 1079954	"P": 1573.5	"F": 5596}
{"v": 1	"t": 1079974	"P": 1572.75	"F": 5695}
{"v": 1	"t": 1079995	"P": 1585.5	"F": 5604}
{"v": 1	"t": 1080015	"P": 1580.5	"F": 5780}
{"v": 1	"t": 1080036	"P": 1599.75	"F": 5723}
{"v": 1	"t": 1080056	"P": 1597.25	"F": 5642}
{"v": 1	"t": 1080077	"P": 1601.25	"F": 5581}
{"v": 1	"t": 1080097	"P": 1603.75	"F": 5608}
{"v": 1	"t": 1080117	"P": 1612.25	"F": 5735}
{"v": 1	"t": 1080137	"P": 1619.5	"F": 5564}
{"v": 1	"t": 1080158	"P": 1623.25	"F": 5850}
{"v": 1	"t": 1080178	"P": 1619.0	"F": 5420}
{"v": 1	"t": 1080198	"P": 1632.75	"F": 5788}
{"v": 1	"t": 1080219	"P": 1637.0	"F": 5659}
{"v": 1	"t": 1080239	"P": 1639.0	"F": 5772}
{"v": 1	"t": 1080259	"P": 1635.75	"F": 5652}
{"v": 1	"t": 1080280	"P": 1638.5	"F": 5727}
{"v": 1	"t": 1080300	"P": 1651.5	"F": 5722}
{"v": 1	"t": 1080320	"P": 1648.25	"F": 5659}
{"v": 1	"t": 1080341	"P": 1653.0	"F": 5644}
{"v": 1	"t": 1080361	"P": 1657.25	"F": 5639}
{"v": 1	"t": 1080381	"P": 1655.75	"F": 5631}
{"v": 1	"t": 1080401	"P": 1664.75	"F": 5480}
{"v": 1	"t": 1080422	"P": 1657.25	"F": 5619}
{"v": 1	"t": 1080442	"P": 1671.0	"F": 5542}
{"v": 1	"t": 1080462	"P": 1675.0	"F": 5671}
{"v": 1	"t": 1080483	"P": 1667.75	"F": 5675}
{"v": 1	"t": 1080503	"P": 1672.5	"F": 5760}
{"v": 1	"t": 1080523	"P": 1680.75	"F": 5599}
{"v": 1	"t": 1080544	"P": 1681.25	"F": 5716}
{"v": 1	"t": 1080564	"P": 1682.25	"F": 5824}
{"v": 1	"t": 1080584	"P": 1681.5	"F": 5834	"C": 46.73	"D": 3134	"sn": 54091779688249	"file": "/data/device_log/data0000.out"}
{"v": 1	"t": 1080605	"P": 1690.75	"F": 5890}
{"v": 1	"t": 1080625	"P": 1683.5	"F": 5697}
{"v": 1	"t": 1080646	"P": 1684.0	"F": 5677}
{"v": 1	"t": 1080666	"P": 1691.25	"F": 5648}
{"v": 1	"t": 1080686	"P": 1692.25	"F": 5570}
{"v": 1	"t": 1080707	"P": 1692.75	"F": 5822}
{"v": 1	"t": 1080727	"P": 1699.75	"F": 5589}
{"v": 1	"t": 1080747	"P": 1711.75	"F": 5874}
{"v": 1	"t": 1080768	"P": 1701.75	"F": 6029}
{"v": 1	"t": 1080788	"P": 1706.25	"F": 5719}
{"v": 1	"t": 1080808	"P": 1713.0	"F": 6108}
{"v": 1	"t": 1080828	"P": 1718.75	"F": 5864}
{"v": 1	"t": 1080849	"P": 1715.75	"F": 6128}
{"v": 1	"t": 1080869	"P": 1724.0	"F": 6095}
{"v": 1	"t": 1080889	"P": 1724.5	"F": 6324}
{"v": 1	"t": 1080910	"P": 1731.75	"F": 6455}
{"v": 1	"t": 1080930	"P": 1739.5	"F": 6136}
{"v": 1	"t": 1080950	"P": 1745.25	"F": 6362}
{"v": 1	"t": 1080971	"P": 1742.0	"F": 6617}
{"v": 1	"t": 1080991	"P": 1745.75	"F": 6382}
{"v": 1	"t": 1081011	"P": 1749.25	"F": 6488}
{"v": 1	"t": 1081032	"P": 1745.75	"F": 6509}
{"v": 1	"t": 1081052	"P": 1740.75	"F": 6467}
{"v": 1	"t": 1081072	"P": 1750.0	"F": 6541}
{"v": 1	"t": 1081092	"P": 1749.0	"F": 6510}
{"v": 1	"t": 1081113	"P": 1749.5	"F": 6274}
{"v": 1	"t": 1081133	"P": 1752.75	"F": 6406}
{"v": 1	"t": 1081154	"P": 1754.5	"F": 6612}
{"v": 1	"t": 1081174	"P": 1749.0	"F": 6365}
{"v": 1	"t": 1081195	"P": 1744.75	"F": 6428}
{"v": 1	"t": 1081215	"P": 1755.75	"F": 6651}
{"v": 1	"t": 1081235	"P": 1749.25	"F": 6416}
{"v": 1	"t": 1081256	"P": 1745.75	"F": 6537}
{"v": 1	"t": 1081276	"P": 1753.0	"F": 6613}
{"v": 1	"t": 1081296	"P": 1757.75	"F": 6577}
{"v": 1	"t": 1081316	"P": 1740.5	"F": 6605}
{"v": 1	"t": 1081337	"P": 1751.0	"F": 6379}
{"v": 1	"t": 1081357	"P": 1751.5	"F": 6634}
{"v": 1	"t": 1081377	"P": 1760.5	"F": 6444}
{"v": 1	"t": 1081398	"P": 1751.75	"F": 6543}
{"v": 1	"t": 1081418	"P": 1752.5	"F": 6570}
{"v": 1	"t": 1081438	"P": 1754.0	"F": 6428}
{"v": 1	"t": 1081459	"P": 1753.75	"F": 6642}
{"v": 1	"t": 1081479	"P": 1761.0	"F": 6163}
{"v": 1	"t": 1081499	"P": 1752.25	"F": 6638}
{"v": 1	"t": 1081519	"P": 1757.75	"F": 6435}
{"v": 1	"t": 1081540	"P": 1762.75	"F": 6499}
{"v": 1	"t": 1081560	"P": 1755.5	"F": 6462}
{"v": 1	"t": 1081580	"P": 1757.0	"F": 6542}
{"v": 1	"t": 1081601	"P": 1762.0	"F": 6103	"C": 46.715	"D": 3134	"sn": 54091779688249	"file": "/data/device_log/data0000.out"}
{"v": 1	"t": 1081621	"P": 1758.75	"F": 6435}
{"v": 1	"t": 1081641	"P": 1758.25	"F": 6463}
{"v": 1	"t": 1081662	"P": 1757.75	"F": 6868}
{"v": 1	"t": 1081682	"P": 1756.75	"F": 6554}
{"v": 1	"t": 1081702	"P": 1772.75	"F": 6664}
{"v": 1	"t": 1081723	"P": 1762.5	"F": 6627}
{"v": 1	"t": 1081743	"P": 1757.75	"F": 6682}
{"v": 1	"t": 1081764	"P": 1766.0	"F": 6481}
{"v": 1	"t": 1081784	"P": 1760.25	"F": 6751}
{"v": 1	"t": 1081805	"P": 1771.5	"F": 7104}
{"v": 1	"t": 1081825	"P": 1775.25	"F": 6806}
{"v": 1	"t": 1081845	"P": 1768.75	"F": 6721}
{"v": 1	"t": 1081865	"P": 1773.25	"F": 6722}
{"v": 1	"t": 1081886	"P": 1777.75	"F": 6905}
{"v": 1	"t": 1081906	"P": 1781.0	"F": 6944}
{"v": 1	"t": 1081926	"P": 1784.0	"F": 6878}
{"v": 1	"t": 1081947	"P": 1775.0	"F": 6865}
{"v": 1	"t": 1081967	"P": 1776.75	"F": 7006}
{"v": 1	"t": 1081987	"P": 1786.0	"F": 7003}
{"v": 1	"t": 1082008	"P": 1781.25	"F": 7064}
{"v": 1	"t": 1082028	"P": 1777.5	"F": 6925}
{"v": 1	"t": 1082048	"P": 1773.5	"F": 6757}
{"v": 1	"t": 1082068	"P": 1784.75	"F": 6747}
{"v": 1	"t": 1082089	"P": 1785.5	"F": 6928}
{"v": 1	"t": 1082109	"P": 1773.75	"F": 6765}
{"v": 1	"t": 1082129	"P": 1778.5	"F": 7012}
{"v": 1	"t": 1082150	"P": 1782.0	"F": 6831}
{"v": 1	"t": 1082170	"P": 1780.0	"F": 6948}
{"v": 1	"t": 1082190	"P": 1787.25	"F": 6552}
{"v": 1	"t": 1082211	"P": 1781.5	"F": 7028}
{"v": 1	"t": 1082231	"P": 1784.75	"F": 6917}
{"v": 1	"t": 1082251	"P": 1784.25	"F": 6838}
{"v": 1	"t": 1082272	"P": 1784.25	"F": 6959}
{"v": 1	"t": 1082292	"P": 1784.75	"F": 6841}
{"v": 1	"t": 1082312	"P": 1785.0	"F": 7038}
{"v": 1	"t": 1082333	"P": 1785.25	"F": 7027}
{"v": 1	"t": 1082353	"P": 1785.75	"F": 6968}
{"v": 1	"t": 1082374	"P": 1787.25	"F": 6966}
{"v": 1	"t": 1082394	"P": 1781.5	"F": 7017}
{"v": 1	"t": 1082415	"P": 1782.5	"F": 7083}
{"v": 1	"t": 1082435	"P": 1786.5	"F": 7065}
{"v": 1	"t": 1082456	"P": 1774.5	"F": 6762}
{"v": 1	"t": 1082476	"P": 1783.0	"F": 7008}
{"v": 1	"t": 1082496	"P": 1775.5	"F": 6841}
{"v": 1	"t": 1082517	"P": 1771.0	"F": 6821}
{"v": 1	"t": 1082537	"P": 1777.5	"F": 7014}
{"v": 1	"t": 1082557	"P": 1779.5	"F": 7163}
{"v": 1	"t": 1082577	"P": 1780.25	"F": 6751}
{"v": 1	"t": 1082598	"P": 1787.25	"F": 6720}
{"v": 1	"t": 1082618	"P": 1791.75	"F": 6990	"C": 46.71	"D": 3134	"sn": 54091779688249	"file": "/data/device_log/data0000.out"}
{"v": 1	"t": 1082638	"P": 1785.5	"F": 7216}
{"v": 1	"t": 1082659	"P": 1791.75	"F": 7076}
{"v": 1	"t": 1082679	"P": 1791.75	"F": 7190}
{"v": 1	"t": 1082699	"P": 1783.25	"F": 7413}
{"v": 1	"t": 1082720	"P": 1794.0	"F": 7485}
{"v": 1	"t": 1082740	"P": 1804.25	"F": 7477}
{"v": 1	"t": 1082760	"P": 1807.0	"F": 7716}
{"v": 1	"t": 1082780	"P": 1812.75	"F": 7728}
{"v": 1	"t": 1082801	"P": 1812.5	"F": 7602}
{"v": 1	"t": 1082821	"P": 1814.5	"F": 8009}
{"v": 1	"t": 1082841	"P": 1802.25	"F": 8046}
{"v": 1	"t": 1082862	"P": 1795.25	"F": 8130}
{"v": 1	"t": 1082882	"P": 1797.25	"F": 8129}
{"v": 1	"t": 1082902	"P": 1806.25	"F": 8142}
{"v": 1	"t": 1082923	"P": 1810.5	"F": 8115}
{"v": 1	"t": 1082943	"P": 1805.25	"F": 8342}
{"v": 1	"t": 1082964	"P": 1831.0	"F": 8489}
{"v": 1	"t": 1082984	"P": 1835.75	"F": 8406}
{"v": 1	"t": 1083004	"P": 1822.25	"F": 8623}
{"v": 1	"t": 1083025	"P": 1814.0	"F": 8290}
{"v": 1	"t": 1083045	"P": 1810.75	"F": 8442}
{"v": 1	"t": 1083065	"P": 1811.5	"F": 8420}
{"v": 1	"t": 1083086	"P": 1797.5	"F": 8473}
{"v": 1	"t": 1083106	"P": 1810.25	"F": 8563}
{"v": 1	"t": 1083126	"P": 1806.0	"F": 8529}
{"v": 1	"t": 1083146	"P": 1812.0	"F": 8605}
{"v": 1	"t": 1083167	"P": 1815.25	"F": 8317}
{"v": 1	"t": 1083187	"P": 1816.25	"F": 8431}
{"v": 1	"t": 1083207	"P": 1822.75	"F": 8137}
{"v": 1	"t": 1083228	"P": 1825.25	"F": 8515}
{"v": 1	"t": 1083248	"P": 1812.75	"F": 8390}
{"v": 1	"t": 1083268	"P": 1810.5	"F": 8203}
{"v": 1	"t": 1083289	"P": 1813.75	"F": 8366}
{"v": 1	"t": 1083309	"P": 1810.0	"F": 8393}
{"v": 1	"t": 1083329	"P": 1818.75	"F": 8905}
{"v": 1	"t": 1083350	"P": 1808.25	"F": 8777}
{"v": 1	"t": 1083370	"P": 1826.75	"F": 9014}
{"v": 1	"t": 1083390	"P": 1834.75	"F": 8744}
{"v": 1	"t": 1083410	"P": 1837.25	"F": 9443}
{"v": 1	"t": 1083431	"P": 1829.0	"F": 9538}
{"v": 1	"t": 1083451	"P": 1850.25	"F": 9226}
{"v": 1	"t": 1083471	"P": 1850.25	"F": 9551}
{"v": 1	"t": 1083492	"P": 1843.25	"F": 9898}
{"v": 1	"t": 1083512	"P": 1855.75	"F": 10208}
{"v": 1	"t": 1083533	"P": 1859.25	"F": 10269}
{"v": 1	"t": 1083553	"P": 1847.5	"F": 10053}
{"v": 1	"t": 1083573	"P": 1848.0	"F": 10371}
{"v": 1	"t": 1083594	"P": 1858.5	"F": 10550}
{"v": 1	"t": 1083614	"P": 1853.0	"F": 10260}
{"v": 1	"t": 1083634	"P": 1851.0	"F": 10571	"C": 46.64	"D": 3134	"sn": 54091779688249	"file": "/data/device_log/data0000.out"}
{"v": 1	"t": 1083655	"P": 1846.0	"F": 10084}
{"v": 1	"t": 1083675	"P": 1847.25	"F": 10138}
{"v": 1	"t": 1083695	"P": 1859.0	"F": 10544}
{"v": 1	"t": 1083716	"P": 1853.0	"F": 10012}
{"v": 1	"t": 1083736	"P": 1859.25	"F": 10611}
{"v": 1	"t": 1083756	"P": 1863.0	"F": 10457}
{"v": 1	"t": 1083777	"P": 1851.5	"F": 10492}
{"v": 1	"t": 1083797	"P": 1850.5	"F": 10201}
{"v": 1	"t": 1083817	"P": 1868.25	"F": 10053}
{"v": 1	"t": 1083837	"P": 1852.0	"F": 10624}
{"v": 1	"t": 1083858	"P": 1855.25	"F": 10465}
{"v": 1	"t": 1083878	"P": 1848.0	"F": 9938}
{"v": 1	"t": 1083898	"P": 1843.0	"F": 9792}
{"v": 1	"t": 1083919	"P": 1855.75	"F": 10294}
{"v": 1	"t": 1083939	"P": 1850.5	"F": 10399}
{"v": 1	"t": 1083959	"P": 1843.25	"F": 10304}
{"v": 1	"t": 1083980	"P": 1856.5	"F": 10318}
{"v": 1	"t": 1084000	"P": 1860.25	"F": 10542}
{"v": 1	"t": 1084020	"P": 1840.75	"F": 10052}
{"v": 1	"t": 1084041	"P": 1848.75	"F": 10248}
{"v": 1	"t": 1084061	"P": 1860.5	"F": 9968}
{"v": 1	"t": 1084082	"P": 1862.75	"F": 10126}
{"v": 1	"t": 1084102	"P": 1855.5	"F": 10626}
{"v": 1	"t": 1084122	"P": 1871.5	"F": 10404}
{"v": 1	"t": 1084143	"P": 1867.75	"F": 10958}
{"v": 1	"t": 1084163	"P": 1863.0	"F": 10889}
{"v": 1	"t": 1084183	"P": 1868.25	"F": 10543}
{"v": 1	"t": 1084203	"P": 1874.5	"F": 10940}
{"v": 1	"t": 1084224	"P": 1877.0	"F": 11068}
{"v": 1	"t": 1084244	"P": 1876.25	"F": 10291}
{"v": 1	"t": 1084264	"P": 1870.5	"F": 10996}
{"v": 1	"t": 1084285	"P": 1870.25	"F": 10181}
{"v": 1	"t": 1084305	"P": 1891.75	"F": 10888}
{"v": 1	"t": 1084325	"P": 1862.0	"F": 11105}
{"v": 1	"t": 1084346	"P": 1882.25	"F": 11037}
{"v": 1	"t": 1084366	"P": 1883.5	"F": 10785}
{"v": 1	"t": 1084386	"P": 1870.0	"F": 10858}
{"v": 1	"t": 1084407	"P": 1871.25	"F": 11312}
{"v": 1	"t": 1084427	"P": 1871.25	"F": 11218}
{"v": 1	"t": 1084447	"P": 1871.75	"F": 11286}
{"v": 1	"t": 1084467	"P": 1882.75	"F": 11031}
{"v": 1	"t": 1084488	"P": 1877.75	"F": 10893}
{"v": 1	"t": 1084508	"P": 1887.5	"F": 11347}
{"v": 1	"t": 1084528	"P": 1882.75	"F": 11464}
{"v": 1	"t": 1084549	"P": 1881.5	"F": 11785}
{"v": 1	"t": 1084569	"P": 1882.25	"F": 11469}
{"v": 1	"t": 1084589	"P": 1876.5	"F": 11586}
{"v": 1	"t": 1084610	"P": 1870.5	"F": 10896}
{"v": 1	"t": 1084630	"P": 1883.5	"F": 11270}
{"v": 1	"t": 1084651	"P": 1877.75	"F": 10942	"C": 46.695	"D": 3133	"sn": 54091779688249	"file": "/data/device_log/data0000.out"}
{"v": 1	"t": 1084671	"P": 1880.75	"F": 11114}
{"v": 1	"t": 1084691	"P": 1885.75	"F": 11387}
{"v": 1	"t": 1084712	"P": 1868.5	"F": 10951}
{"v": 1	"t": 1084732	"P": 1883.25	"F": 11616}
{"v": 1	"t": 1084752	"P": 1884.5	"F": 10968}
{"v": 1	"t": 1084773	"P": 1867.25	"F": 11349}
{"v": 1	"t": 1084793	"P": 1878.25	"F": 11204}
{"v": 1	"t": 1084813	"P": 1870.0	"F": 11454}
{"v": 1	"t": 1084834	"P": 1857.5	"F": 11535}
{"v": 1	"t": 1084854	"P": 1885.25	"F": 11256}
{"v": 1	"t": 1084874	"P": 1868.75	"F": 11119}
{"v": 1	"t": 1084894	"P": 1878.25	"F": 11583}
{"v": 1	"t": 1084915	"P": 1884.5	"F": 11367}
{"v": 1	"t": 1084935	"P": 1880.5	"F": 11503}
{"v": 1	"t": 1084955	"P": 1874.25	"F": 11546}
{"v": 1	"t": 1084976	"P": 1889.0	"F": 11072}
{"v": 1	"t": 1084996	"P": 1874.0	"F": 10560}
{"v": 1	"t": 1085016	"P": 1862.25	"F": 11339}
{"v": 1	"t": 1085037	"P": 1888.5	"F": 11352}
{"v": 1	"t": 1085057	"P": 1871.0	"F": 11093}
{"v": 1	"t": 1085077	"P": 1886.0	"F": 10901}
{"v": 1	"t": 1085097	"P": 1875.5	"F": 11290}
{"v": 1	"t": 1085118	"P": 1872.5	"F": 11297}
{"v": 1	"t": 1085138	"P": 1882.5	"F": 11225}
{"v": 1	"t": 1085158	"P": 1876.25	"F": 11512}
{"v": 1	"t": 1085179	"P": 1873.75	"F": 11329}
{"v": 1	"t": 1085199	"P": 1872.5	"F": 11355}
{"v": 1	"t": 1085220	"P": 1879.25	"F": 11463}
{"v": 1	"t": 1085240	"P": 1888.0	"F": 11291}
{"v": 1	"t": 1085260	"P": 1878.0	"F": 10827}
{"v": 1	"t": 1085281	"P": 1887.75	"F": 11313}
{"v": 1	"t": 1085301	"P": 1884.5	"F": 11114}
{"v": 1	"t": 1085321	"P": 1869.5	"F": 11555}
{"v": 1	"t": 1085342	"P": 1892.25	"F": 11435}
{"v": 1	"t": 1085362	"P": 1876.25	"F": 11159}
{"v": 1	"t": 1085382	"P": 1882.5	"F": 10822}
{"v": 1	"t": 1085402	"P": 1884.75	"F": 11491}
{"v": 1	"t": 1085423	"P": 1892.0	"F": 11514}
{"v": 1	"t": 1085443	"P": 1876.0	"F": 11520}
{"v": 1	"t": 1085463	"P": 1892.0	"F": 11695}
{"v": 1	"t": 1085484	"P": 1877.5	"F": 11359}
{"v": 1	"t": 1085504	"P": 1885.75	"F": 11146}
{"v": 1	"t": 1085524	"P": 1884.25	"F": 11488}
{"v": 1	"t": 1085545	"P": 1881.75	"F": 11148}
{"v": 1	"t": 1085565	"P": 1877.5	"F": 11534}
{"v": 1	"t": 1085585	"P": 1887.25	"F": 11406}
{"v": 1	"t": 1085606	"P": 1887.25	"F": 11673}
{"v": 1	"t": 1085626	"P": 1880.25	"F": 11209}
{"v": 1	"t": 1085646	"P": 1881.0	"F": 11679}
{"v": 1	"t": 1085666	"P": 1887.5	"F": 11686	"C": 46.62	"D": 3133	"sn": 54091779688249	"file": "/data/device_log/data0000.out"}
{"v": 1	"t": 1085687	"P": 1880.0	"F": 11222}
{"v": 1	"t": 1085707	"P": 1879.75	"F": 11709}
{"v": 1	"t": 1085728	"P": 1875.0	"F": 11364}
{"v": 1	"t": 1085748	"P": 1869.0	"F": 11553}
{"v": 1	"t": 1085768	"P": 1883.5	"F": 11631}
{"v": 1	"t": 1085789	"P": 1875.5	"F": 11799}
{"v": 1	"t": 1085810	"P": 1881.0	"F": 11714}
{"v": 1	"t": 1085830	"P": 1881.75	"F": 11660}
{"v": 1	"t": 1085851	"P": 1876.75	"F": 12102}
{"v": 1	"t": 1085871	"P": 1884.25	"F": 11377}
{"v": 1	"t": 1085891	"P": 1876.75	"F": 11342}
{"v": 1	"t": 1085912	"P": 1881.25	"F": 11360}
{"v": 1	"t": 1085932	"P": 1889.0	"F": 11741}
{"v": 1	"t": 1085952	"P": 1889.0	"F": 11286}
{"v": 1	"t": 1085973	"P": 1879.75	"F": 11074}
{"v": 1	"t": 1085993	"P": 1885.0	"F": 11248}
{"v": 1	"t": 1086013	"P": 1883.0	"F": 12001}
{"v": 1	"t": 1086034	"P": 1887.75	"F": 11594}
{"v": 1	"t": 1086054	"P": 1877.0	"F": 11213}
{"v": 1	"t": 1086074	"P": 1879.5	"F": 11336}
{"v": 1	"t": 1086094	"P": 1885.75	"F": 11820}
{"v": 1	"t": 1086115	"P": 1882.5	"F": 11501}
{"v": 1	"t": 1086135	"P": 1891.25	"F": 11520}
{"v": 1	"t": 1086155	"P": 1888.75	"F": 11115}
{"v": 1	"t": 1086176	"P": 1894.5	"F": 11969}
{"v": 1	"t": 1086196	"P": 1886.75	"F": 11510}
{"v": 1	"t": 1086216	"P": 1880.25	"F": 11788}
{"v": 1	"t": 1086237	"P": 1882.25	"F": 12156}
{"v": 1	"t": 1086257	"P": 1891.5	"F": 11569}
{"v": 1	"t": 1086277	"P": 1878.5	"F": 11792}
{"v": 1	"t": 1086298	"P": 1899.25	"F": 11442}
{"v": 1	"t": 1086318	"P": 1884.5	"F": 12103}
{"v": 1	"t": 1086338	"P": 1881.5	"F": 11671}
{"v": 1	"t": 1086359	"P": 1903.75	"F": 11974}
{"v": 1	"t": 1086379	"P": 1900.0	"F": 11555}
{"v": 1	"t": 1086399	"P": 1885.5	"F": 11561}
{"v": 1	"t": 1086420	"P": 1894.5	"F": 11687}
{"v": 1	"t": 1086440	"P": 1873.25	"F": 11652}
{"v": 1	"t": 1086461	"P": 1898.75	"F": 11793}
{"v": 1	"t": 1086481	"P": 1889.75	"F": 11635}
{"v": 1	"t": 1086501	"P": 1900.75	"F": 12226}
{"v": 1	"t": 1086521	"P": 1884.5	"F": 12155}
{"v": 1	"t": 1086542	"P": 1895.5	"F": 11543}
{"v": 1	"t": 1086562	"P": 1897.25	"F": 12197}
{"v": 1	"t": 1086582	"P": 1884.25	"F": 12384}
{"v": 1	"t": 1086603	"P": 1896.25	"F": 12108}
{"v": 1	"t": 1086623	"P": 1885.0	"F": 11955}
{"v": 1	"t": 1086643	"P": 1892.75	"F": 12446}
{"v": 1	"t": 1086664	"P": 1898.25	"F": 11643}
{"v": 1	"t": 1086684	"P": 1892.0	"F": 11851	"C": 46.625	"D": 3133	"sn": 54091779688249	"file": "/data/device_log/data0000.out"}
{"v": 1	"t": 1086704	"P": 1875.75	"F": 12201}
{"v": 1	"t": 1086724	"P": 1883.5	"F": 12042}
{"v": 1	"t": 1086745	"P": 1889.25	"F": 11651}
{"v": 1	"t": 1086765	"P": 1887.0	"F": 11859}
{"v": 1	"t": 1086785	"P": 1890.75	"F": 11873}
{"v": 1	"t": 1086806	"P": 1890.5	"F": 11996}
{"v": 1	"t": 1086826	"P": 1886.0	"F": 11792}
{"v": 1	"t": 1086847	"P": 1891.5	"F": 11526}
{"v": 1	"t": 1086867	"P": 1888.75	"F": 12109}
{"v": 1	"t": 1086887	"P": 1897.75	"F": 12145}
{"v": 1	"t": 1086908	"P": 1885.75	"F": 12011}
{"v": 1	"t": 1086928	"P": 1894.75	"F": 12326}
{"v": 1	"t": 1086948	"P": 1899.5	"F": 11565}
{"v": 1	"t": 1086969	"P": 1894.25	"F": 12407}
{"v": 1	"t": 1086989	"P": 1886.25	"F": 12088}
{"v": 1	"t": 1087010	"P": 1908.0	"F": 12439}
{"v": 1	"t": 1087030	"P": 1896.75	"F": 12034}
{"v": 1	"t": 1087050	"P": 1900.75	"F": 12477}
{"v": 1	"t": 1087071	"P": 1893.0	"F": 12516}
{"v": 1	"t": 1087091	"P": 1893.75	"F": 11917}
{"v": 1	"t": 1087111	"P": 1896.25	"F": 11913}
{"v": 1	"t": 1087132	"P": 1893.0	"F": 11551}
{"v": 1	"t": 1087152	"P": 1901.75	"F": 12194}
{"v": 1	"t": 1087172	"P": 1902.0	"F": 11641}
{"v": 1	"t": 1087192	"P": 1902.75	"F": 12714}
{"v": 1	"t": 1087213	"P": 1904.25	"F": 12334}
{"v": 1	"t": 1087233	"P": 1907.25	"F": 12176}
{"v": 1	"t": 1087253	"P": 1899.25	"F": 11747}
{"v": 1	"t": 1087274	"P": 1904.75	"F": 12357}
{"v": 1	"t": 1087294	"P": 1903.5	"F": 12034}
{"v": 1	"t": 1087314	"P": 1888.5	"F": 11779}
{"v": 1	"t": 1087335	"P": 1912.0	"F": 12198}
{"v": 1	"t": 1087355	"P": 1900.75	"F": 11967}
{"v": 1	"t": 1087375	"P": 1889.25	"F": 12802}
{"v": 1	"t": 1087396	"P": 1893.25	"F": 12803}
{"v": 1	"t": 1087416	"P": 1900.0	"F": 12327}
{"v": 1	"t": 1087436	"P": 1891.5	"F": 12172}
{"v": 1	"t": 1087456	"P": 1895.75	"F": 12063}
{"v": 1	"t": 1087477	"P": 1900.75	"F": 12267}
{"v": 1	"t": 1087497	"P": 1906.0	"F": 12285}
{"v": 1	"t": 1087518	"P": 1904.5	"F": 12653}
{"v": 1	"t": 1087538	"P": 1895.75	"F": 12047}
{"v": 1	"t": 1087558	"P": 1917.75	"F": 12255}
{"v": 1	"t": 1087579	"P": 1893.75	"F": 12319}
{"v": 1	"t": 1087599	"P": 1895.25	"F": 12089}
{"v": 1	"t": 1087619	"P": 1892.25	"F": 12459}
{"v": 1	"t": 1087640	"P": 1893.5	"F": 11708}
{"v": 1	"t": 1087660	"P": 1896.0	"F": 12228}
{"v": 1	"t": 1087680	"P": 1896.5	"F": 11904}
{"v": 1	"t": 1087701	"P": 1907.5	"F": 11930	"C": 46.62	"D": 3133	"sn": 54091779688249	"file": "/data/device_log/data0000.out"}
{"v": 1	"t": 1087721	"P": 1899.25	"F": 11866}
{"v": 1	"t": 1087741	"P": 1888.75	"F": 12421}
{"v": 1	"t": 1087762	"P": 1900.75	"F": 12028}
{"v": 1	"t": 1087782	"P": 1900.5	"F": 12423}
{"v": 1	"t": 1087802	"P": 1900.75	"F": 12064}
{"v": 1	"t": 1087822	"P": 1901.0	"F": 12206}
{"v": 1	"t": 1087843	"P": 1903.5	"F": 12034}
{"v": 1	"t": 1087863	"P": 1892.75	"F": 12409}
{"v": 1	"t": 1087883	"P": 1893.5	"F": 11729}
{"v": 1	"t": 1087904	"P": 1901.75	"F": 12713}
{"v": 1	"t": 1087924	"P": 1906.0	"F": 12476}
{"v": 1	"t": 1087944	"P": 1886.0	"F": 12164}
{"v": 1	"t": 1087965	"P": 1894.5	"F": 12420}
{"v": 1	"t": 1087985	"P": 1894.25	"F": 11817}
{"v": 1	"t": 1088005	"P": 1889.25	"F": 12202}
{"v": 1	"t": 1088026	"P": 1890.0	"F": 12825}
{"v": 1	"t": 1088046	"P": 1886.5	"F": 11736}
{"v": 1	"t": 1088066	"P": 1881.0	"F": 12065}
{"v": 1	"t": 1088087	"P": 1879.5	"F": 12109}
{"v": 1	"t": 1088107	"P": 1892.25	"F": 11648}
{"v": 1	"t": 1088128	"P": 1895.5	"F": 11788}
{"v": 1	"t": 1088148	"P": 1879.5	"F": 12197}
{"v": 1	"t": 1088168	"P": 1889.25	"F": 12693}
{"v": 1	"t": 1088189	"P": 1887.0	"F": 12199}
{"v": 1	"t": 1088209	"P": 1900.25	"F": 12433}
{"v": 1	"t": 1088229	"P": 1898.0	"F": 12880}
{"v": 1	"t": 1088249	"P": 1896.25	"F": 12044}
{"v": 1	"t": 1088270	"P": 1899.25	"F": 12607}
{"v": 1	"t": 1088290	"P": 1894.0	"F": 12373}
{"v": 1	"t": 1088310	"P": 1884.75	"F": 12451}
{"v": 1	"t": 1088331	"P": 1895.0	"F": 12513}
{"v": 1	"t": 1088351	"P": 1888.5	"F": 11600}
{"v": 1	"t": 1088371	"P": 1893.25	"F": 12687}
{"v": 1	"t": 1088392	"P": 1899.25	"F": 11969}
{"v": 1	"t": 1088412	"P": 1889.25	"F": 12436}
{"v": 1	"t": 1088432	"P": 1893.0	"F": 11634}
{"v": 1	"t": 1088453	"P": 1896.25	"F": 12060}
{"v": 1	"t": 1088473	"P": 1900.25	"F": 11154}
{"v": 1	"t": 1088493	"P": 1902.25	"F": 11849}
{"v": 1	"t": 1088514	"P": 1899.5	"F": 12393}
{"v": 1	"t": 1088534	"P": 1900.5	"F": 12296}
{"v": 1	"t": 1088554	"P": 1879.5	"F": 11905}
{"v": 1	"t": 1088574	"P": 1897.0	"F": 12234}
{"v": 1	"t": 1088595	"P": 1888.25	"F": 12658}
{"v": 1	"t": 1088615	"P": 1901.75	"F": 12080}
{"v": 1	"t": 1088636	"P": 1883.0	"F": 12306}
{"v": 1	"t": 1088656	"P": 1895.0	"F": 12276}
{"v": 1	"t": 1088677	"P": 1899.0	"F": 12363}
{"v": 1	"t": 1088697	"P": 1892.0	"F": 12548}
{"v": 1	"t": 1088717	"P": 1894.75	"F": 11889	"C": 46.615	"D": 3133	"sn": 54091779688249	"file": "/data/device_log/data0000.out"}
{"v": 1	"t": 1088737	"P": 1894.25	"F": 12638}
{"v": 1	"t": 1088758	"P": 1902.5	"F": 11719}
{"v": 1	"t": 1088778	"P": 1885.25	"F": 12028}
{"v": 1	"t": 1088798	"P": 1902.75	"F": 12179}
{"v": 1	"t": 1088819	"P": 1898.0	"F": 12438}
{"v": 1	"t": 1088839	"P": 1907.0	"F": 11971}
{"v": 1	"t": 1088859	"P": 1899.0	"F": 11697}
{"v": 1	"t": 1088880	"P": 1898.75	"F": 12616}
{"v": 1	"t": 1088900	"P": 1893.0	"F": 11810}
{"v": 1	"t": 1088920	"P": 1894.0	"F": 12591}
{"v": 1	"t": 1088940	"P": 1893.0	"F": 11938}
{"v": 1	"t": 1088961	"P": 1891.0	"F": 12073}
{"v": 1	"t": 1088981	"P": 1906.0	"F": 11618}
{"v": 1	"t": 1089001	"P": 1891.25	"F": 11943}
{"v": 1	"t": 1089022	"P": 1892.5	"F": 12457}
{"v": 1	"t": 1089042	"P": 1907.5	"F": 12497}
{"v": 1	"t": 1089062	"P": 1892.5	"F": 12187}
{"v": 1	"t": 1089083	"P": 1893.75	"F": 12777}
{"v": 1	"t": 1089103	"P": 1894.5	"F": 12634}
{"v": 1	"t": 1089123	"P": 1896.75	"F": 12641}
{"v": 1	"t": 1089144	"P": 1902.0	"F": 12061}
{"v": 1	"t": 1089164	"P": 1878.25	"F": 12579}
{"v": 1	"t": 1089184	"P": 1909.5	"F": 12501}
{"v": 1	"t": 1089205	"P": 1902.75	"F": 12384}
{"v": 1	"t": 1089225	"P": 1892.75	"F": 12527}
{"v": 1	"t": 1089246	"P": 1905.25	"F": 12584}
{"v": 1	"t": 1089266	"P": 1893.5	"F": 11800}
{"v": 1	"t": 1089287	"P": 1890.25	"F": 12691}
{"v": 1	"t": 1089307	"P": 1888.5	"F": 11697}
{"v": 1	"t": 1089328	"P": 1885.5	"F": 12551}
{"v": 1	"t": 1089348	"P": 1888.0	"F": 12477}
{"v": 1	"t": 1089369	"P": 1887.0	"F": 12455}
{"v": 1	"t": 1089389	"P": 1886.0	"F": 12078}
{"v": 1	"t": 1089409	"P": 1895.25	"F": 12795}
{"v": 1	"t": 1089430	"P": 1895.25	"F": 12570}
{"v": 1	"t": 1089450	"P": 1890.5	"F": 12614}
{"v": 1	"t": 1089470	"P": 1890.5	"F": 11817}
{"v": 1	"t": 1089491	"P": 1897.5	"F": 11844}
{"v": 1	"t": 1089511	"P": 1899.0	"F": 12424}
{"v": 1	"t": 1089531	"P": 1883.0	"F": 12470}
{"v": 1	"t": 1089552	"P": 1896.25	"F": 12461}
{"v": 1	"t": 1089572	"P": 1889.5	"F": 12223}
{"v": 1	"t": 1089592	"P": 1894.5	"F": 12018}
{"v": 1	"t": 1089612	"P": 1891.0	"F": 12608}
{"v": 1	"t": 1089633	"P": 1905.25	"F": 12560}
{"v": 1	"t": 1089653	"P": 1895.0	"F": 12405}
{"v": 1	"t": 1089673	"P": 1910.5	"F": 12320}
{"v": 1	"t": 1089694	"P": 1897.5	"F": 12703}
{"v": 1	"t": 1089714	"P": 1898.5	"F": 12476}
{"v": 1	"t": 1089734	"P": 1896.5	"F": 12582	"C": 46.56	"D": 3133	"sn": 54091779688249	"file": "/data/device_log/data0000.out"}
{"v": 1	"t": 1089755	"P": 1900.5	"F": 12519}
{"v": 1	"t": 1089775	"P": 1915.25	"F": 12497}
{"v": 1	"t": 1089795	"P": 1902.25	"F": 12305}
{"v": 1	"t": 1089816	"P": 1900.75	"F": 12952}
{"v": 1	"t": 1089836	"P": 1910.5	"F": 12251}
{"v": 1	"t": 1089856	"P": 1880.75	"F": 12493}
{"v": 1	"t": 1089877	"P": 1896.5	"F": 12364}
{"v": 1	"t": 1089897	"P": 1889.25	"F": 12010}
{"v": 1	"t": 1089917	"P": 1898.75	"F": 11820}
{"v": 1	"t": 1089938	"P": 1884.0	"F": 12310}
{"v": 1	"t": 1089958	"P": 1887.0	"F": 12341}
{"v": 1	"t": 1089979	"P": 1884.0	"F": 12213}
{"v": 1	"t": 1089999	"P": 1884.25	"F": 12047}
{"v": 1	"t": 1090019	"P": 1874.75	"F": 12269}
{"v": 1	"t": 1090039	"P": 1905.5	"F": 12004}
{"v": 1	"t": 1090060	"P": 1882.0	"F": 12607}
{"v": 1	"t": 1090080	"P": 1904.25	"F": 12625}
{"v": 1	"t": 1090100	"P": 1898.25	"F": 12344}
{"v": 1	"t": 1090121	"P": 1882.25	"F": 12106}
{"v": 1	"t": 1090141	"P": 1905.25	"F": 12012}
{"v": 1	"t": 1090161	"P": 1887.5	"F": 11677}
{"v": 1	"t": 1090182	"P": 1898.5	"F": 12133}
{"v": 1	"t": 1090202	"P": 1898.0	"F": 11909}
{"v": 1	"t": 1090222	"P": 1902.25	"F": 11802}
{"v": 1	"t": 1090242	"P": 1891.0	"F": 12167}
{"v": 1	"t": 1090263	"P": 1890.5	"F": 12045}
{"v": 1	"t": 1090283	"P": 1900.5	"F": 11990}
{"v": 1	"t": 1090303	"P": 1896.75	"F": 12587}
{"v": 1	"t": 1090324	"P": 1901.75	"F": 12172}
{"v": 1	"t": 1090344	"P": 1903.5	"F": 12580}
{"v": 1	"t": 1090364	"P": 1882.75	"F": 12374}
{"v": 1	"t": 1090385	"P": 1892.75	"F": 11644}
{"v": 1	"t": 1090405	"P": 1885.25	"F": 12351}
{"v": 1	"t": 1090425	"P": 1883.5	"F": 12015}
{"v": 1	"t": 1090446	"P": 1893.5	"F": 12041}
{"v": 1	"t": 1090466	"P": 1880.25	"F": 12364}
{"v": 1	"t": 1090486	"P": 1891.75	"F": 12538}
{"v": 1	"t": 1090507	"P": 1881.5	"F": 12135}
{"v": 1	"t": 1090527	"P": 1896.5	"F": 12088}
{"v": 1	"t": 1090548	"P": 1883.5	"F": 11543}
{"v": 1	"t": 1090568	"P": 1891.25	"F": 12574}
{"v": 1	"t": 1090588	"P": 1886.5	"F": 12196}
{"v": 1	"t": 1090609	"P": 1896.75	"F": 12187}
{"v": 1	"t": 1090629	"P": 1879.25	"F": 12242}
{"v": 1	"t": 1090649	"P": 1897.0	"F": 12487}
{"v": 1	"t": 1090669	"P": 1884.5	"F": 12148}
{"v": 1	"t": 1090690	"P": 1888.0	"F": 12285}
{"v": 1	"t": 1090710	"P": 1897.25	"F": 12300}
{"v": 1	"t": 1090730	"P": 1879.25	"F": 12230}
{"v": 1	"t": 1090751	"P": 1884.0	"F": 11819	"C": 46.6	"D": 3133	"sn": 54091779688249	"file": "/data/device_log/data0000.out"}
{"v": 1	"t": 1090771	"P": 1897.0	"F": 11901}
{"v": 1	"t": 1090791	"P": 1880.0	"F": 12008}
{"v": 1	"t": 1090812	"P": 1873.25	"F": 11733}
{"v": 1	"t": 1090832	"P": 1888.75	"F": 12601}
{"v": 1	"t": 1090852	"P": 1884.0	"F": 12309}
{"v": 1	"t": 1090873	"P": 1896.5	"F": 12009}
{"v": 1	"t": 1090893	"P": 1877.25	"F": 12436}
{"v": 1	"t": 1090913	"P": 1902.75	"F": 11939}
{"v": 1	"t": 1090933	"P": 1883.0	"F": 12457}
{"v": 1	"t": 1090954	"P": 1885.5	"F": 12247}
{"v": 1	"t": 1090974	"P": 1899.25	"F": 12186}
{"v": 1	"t": 1090994	"P": 1894.75	"F": 12246}
{"v": 1	"t": 1091015	"P": 1895.25	"F": 11816}
{"v": 1	"t": 1091035	"P": 1888.0	"F": 12021}
{"v": 1	"t": 1091056	"P": 1899.0	"F": 12305}
{"v": 1	"t": 1091076	"P": 1886.75	"F": 12050}
{"v": 1	"t": 1091097	"P": 1886.5	"F": 12107}
{"v": 1	"t": 1091117	"P": 1887.25	"F": 12354}
{"v": 1	"t": 1091137	"P": 1898.5	"F": 11791}
{"v": 1	"t": 1091158	"P": 1896.25	"F": 11897}
{"v": 1	"t": 1091178	"P": 1881.0	"F": 12381}
{"v": 1	"t": 1091198	"P": 1894.25	"F": 12024}
{"v": 1	"t": 1091218	"P": 1882.25	"F": 12482}
{"v": 1	"t": 1091239	"P": 1891.5	"F": 12531}
{"v": 1	"t": 1091259	"P": 1880.75	"F": 12091}
{"v": 1	"t": 1091279	"P": 1898.25	"F": 12290}
{"v": 1	"t": 1091300	"P": 1889.75	"F": 11707}
{"v": 1	"t": 1091320	"P": 1901.25	"F": 12072}
{"v": 1	"t": 1091340	"P": 1884.25	"F": 12512}
{"v": 1	"t": 1091361	"P": 1892.75	"F": 11883}
{"v": 1	"t": 1091381	"P": 1882.5	"F": 12182}
{"v": 1	"t": 1091401	"P": 1885.0	"F": 12257}
{"v": 1	"t": 1091422	"P": 1882.0	"F": 12383}
{"v": 1	"t": 1091442	"P": 1900.0	"F": 12001}
{"v": 1	"t": 1091462	"P": 1884.5	"F": 12081}
{"v": 1	"t": 1091482	"P": 1886.25	"F": 12241}
{"v": 1	"t": 1091503	"P": 1895.5	"F": 11969}
{"v": 1	"t": 1091523	"P": 1884.75	"F": 11991}
{"v": 1	"t": 1091543	"P": 1888.25	"F": 12029}
{"v": 1	"t": 1091564	"P": 1889.25	"F": 11874}
{"v": 1	"t": 1091584	"P": 1882.5	"F": 12340}
{"v": 1	"t": 1091605	"P": 1886.5	"F": 12299}
{"v": 1	"t": 1091625	"P": 1883.0	"F": 11945}
{"v": 1	"t": 1091645	"P": 1883.5	"F": 11946}
{"v": 1	"t": 1091666	"P": 1887.0	"F": 11986}
{"v": 1	"t": 1091686	"P": 1883.25	"F": 12217}
{"v": 1	"t": 1091706	"P": 1890.75	"F": 12483}
{"v": 1	"t": 1091727	"P": 1898.75	"F": 11768}
{"v": 1	"t": 1091747	"P": 1883.0	"F": 12409}
{"v": 1	"t": 1091767	"P": 1887.0	"F": 12328	"C": 46.575	"D": 3133	"sn": 54091779688249	"file": "/data/device_log/data0000.out"}
{"v": 1	"t": 1091788	"P": 1879.0	"F": 11483}
{"v": 1	"t": 1091808	"P": 1899.5	"F": 12472}
{"v": 1	"t": 1091828	"P": 1871.75	"F": 11092}
{"v": 1	"t": 1091849	"P": 1905.0	"F": 12404}
{"v": 1	"t": 1091869	"P": 1870.25	"F": 11831}
{"v": 1	"t": 1091889	"P": 1885.5	"F": 11846}
{"v": 1	"t": 1091909	"P": 1891.5	"F": 12428}
{"v": 1	"t": 1091930	"P": 1878.5	"F": 12147}
{"v": 1	"t": 1091950	"P": 1884.0	"F": 12249}
{"v": 1	"t": 1091970	"P": 1894.0	"F": 12138}
{"v": 1	"t": 1091991	"P": 1879.75	"F": 11993}
{"v": 1	"t": 1092011	"P": 1870.25	"F": 11884}
{"v": 1	"t": 1092031	"P": 1892.0	"F": 12149}
{"v": 1	"t": 1092052	"P": 1890.75	"F": 12142}
{"v": 1	"t": 1092072	"P": 1878.75	"F": 12660}
{"v": 1	"t": 1092092	"P": 1898.0	"F": 12540}
{"v": 1	"t": 1092112	"P": 1880.25	"F": 12095}
{"v": 1	"t": 1092133	"P": 1897.25	"F": 11848}
{"v": 1	"t": 1092153	"P": 1873.5	"F": 12080}
{"v": 1	"t": 1092174	"P": 1897.75	"F": 12475}
{"v": 1	"t": 1092194	"P": 1886.25	"F": 11962}
{"v": 1	"t": 1092214	"P": 1898.5	"F": 11904}
{"v": 1	"t": 1092235	"P": 1882.25	"F": 12233}
{"v": 1	"t": 1092255	"P": 1882.0	"F": 12536}
{"v": 1	"t": 1092275	"P": 1882.75	"F": 11943}
{"v": 1	"t": 1092296	"P": 1889.75	"F": 12164}
{"v": 1	"t": 1092316	"P": 1882.0	"F": 12081}
{"v": 1	"t": 1092336	"P": 1876.75	"F": 11898}
{"v": 1	"t": 1092357	"P": 1885.0	"F": 11418}
{"v": 1	"t": 1092377	"P": 1879.5	"F": 12089}
{"v": 1	"t": 1092397	"P": 1873.25	"F": 11614}
{"v": 1	"t": 1092418	"P": 1888.0	"F": 11814}
{"v": 1	"t": 1092438	"P": 1875.0	"F": 11742}
{"v": 1	"t": 1092458	"P": 1884.0	"F": 12026}
{"v": 1	"t": 1092478	"P": 1875.75	"F": 11800}
{"v": 1	"t": 1092499	"P": 1886.25	"F": 11993}
{"v": 1	"t": 1092519	"P": 1865.25	"F": 11852}
{"v": 1	"t": 1092539	"P": 1879.0	"F": 11510}
{"v": 1	"t": 1092560	"P": 1873.75	"F": 11698}
{"v": 1	"t": 1092580	"P": 1890.25	"F": 11905}
{"v": 1	"t": 1092600	"P": 1879.75	"F": 12117}
{"v": 1	"t": 1092621	"P": 1876.75	"F": 12306}
{"v": 1	"t": 1092641	"P": 1896.0	"F": 11634}
{"v": 1	"t": 1092661	"P": 1882.75	"F": 11798}
{"v": 1	"t": 1092682	"P": 1876.25	"F": 11834}
{"v": 1	"t": 1092702	"P": 1873.0	"F": 11214}
{"v": 1	"t": 1092722	"P": 1889.75	"F": 12202}
{"v": 1	"t": 1092743	"P": 1872.0	"F": 11934}
{"v": 1	"t": 1092763	"P": 1882.0	"F": 12070}
{"v": 1	"t": 1092784	"P": 1874.75	"F": 11659	"C": 46.58	"D": 3133	"sn": 54091779688249	"file": "/data/device_log/data0000.out"}
{"v": 1	"t": 1092804	"P": 1878.5	"F": 12133}
{"v": 1	"t": 1092825	"P": 1884.5	"F": 11517}
{"v": 1	"t": 1092845	"P": 1865.75	"F": 11615}
{"v": 1	"t": 1092866	"P": 1869.0	"F": 11363}
{"v": 1	"t": 1092886	"P": 1868.5	"F": 11844}
{"v": 1	"t": 1092907	"P": 1865.0	"F": 11328}
{"v": 1	"t": 1092927	"P": 1855.5	"F": 11066}
{"v": 1	"t": 1092947	"P": 1858.5	"F": 11641}
{"v": 1	"t": 1092968	"P": 1865.25	"F": 10768}
{"v": 1	"t": 1092988	"P": 1865.0	"F": 10824}
{"v": 1	"t": 1093008	"P": 1875.0	"F": 10969}
{"v": 1	"t": 1093029	"P": 1866.5	"F": 11451}
{"v": 1	"t": 1093049	"P": 1872.0	"F": 10729}
{"v": 1	"t": 1093069	"P": 1858.5	"F": 11278}
{"v": 1	"t": 1093090	"P": 1861.5	"F": 11512}
{"v": 1	"t": 1093110	"P": 1866.25	"F": 11695}
{"v": 1	"t": 1093130	"P": 1868.0	"F": 11410}
{"v": 1	"t": 1093151	"P": 1860.75	"F": 11298}
{"v": 1	"t": 1093171	"P": 1872.0	"F": 11366}
{"v": 1	"t": 1093191	"P": 1857.5	"F": 11493}
{"v": 1	"t": 1093212	"P": 1861.5	"F": 10683}
{"v": 1	"t": 1093232	"P": 1859.75	"F": 11714}
{"v": 1	"t": 1093252	"P": 1871.75	"F": 11435}
{"v": 1	"t": 1093273	"P": 1861.75	"F": 10781}
{"v": 1	"t": 1093293	"P": 1852.25	"F": 11450}
{"v": 1	"t": 1093313	"P": 1836.75	"F": 10872}
{"v": 1	"t": 1093333	"P": 1849.75	"F": 10458}
{"v": 1	"t": 1093354	"P": 1835.25	"F": 10470}
{"v": 1	"t": 1093374	"P": 1857.5	"F": 10723}
{"v": 1	"t": 1093394	"P": 1840.75	"F": 10795}
{"v": 1	"t": 1093415	"P": 1836.5	"F": 10259}
{"v": 1	"t": 1093435	"P": 1852.25	"F": 10548}
{"v": 1	"t": 1093455	"P": 1834.0	"F": 10856}
{"v": 1	"t": 1093476	"P": 1840.0	"F": 10420}
{"v": 1	"t": 1093496	"P": 1856.0	"F": 10725}
{"v": 1	"t": 1093517	"P": 1845.25	"F": 10711}
{"v": 1	"t": 1093537	"P": 1855.5	"F": 10929}
{"v": 1	"t": 1093557	"P": 1852.5	"F": 10159}
{"v": 1	"t": 1093578	"P": 1839.0	"F": 10795}
{"v": 1	"t": 1093598	"P": 1843.75	"F": 10917}
{"v": 1	"t": 1093618	"P": 1849.25	"F": 10826}
{"v": 1	"t": 1093638	"P": 1841.5	"F": 11013}
{"v": 1	"t": 1093659	"P": 1840.25	"F": 10276}
{"v": 1	"t": 1093679	"P": 1846.5	"F": 10542}
{"v": 1	"t": 1093699	"P": 1838.75	"F": 10272}
{"v": 1	"t": 1093720	"P": 1845.25	"F": 10379}
{"v": 1	"t": 1093740	"P": 1831.25	"F": 9703}
{"v": 1	"t": 1093760	"P": 1838.5	"F": 10078}
{"v": 1	"t": 1093781	"P": 1830.0	"F": 9838}
{"v": 1	"t": 1093801	"P": 1815.5	"F": 10154	"C": 46.6	"D": 3133	"sn": 54091779688249	"file": "/data/device_log/data0000.out"}
{"v": 1	"t": 1093821	"P": 1826.75	"F": 9816}
{"v": 1	"t": 1093842	"P": 1825.75	"F": 9816}
{"v": 1	"t": 1093862	"P": 1824.0	"F": 9967}
{"v": 1	"t": 1093882	"P": 1825.5	"F": 9766}
{"v": 1	"t": 1093903	"P": 1820.0	"F": 9938}
{"v": 1	"t": 1093923	"P": 1826.25	"F": 9450}
{"v": 1	"t": 1093943	"P": 1823.25	"F": 9841}
{"v": 1	"t": 1093963	"P": 1816.75	"F": 9680}
{"v": 1	"t": 1093984	"P": 1831.25	"F": 10015}
{"v": 1	"t": 1094004	"P": 1819.5	"F": 9012}
{"v": 1	"t": 1094024	"P": 1834.5	"F": 9627}
{"v": 1	"t": 1094045	"P": 1815.25	"F": 9465}
{"v": 1	"t": 1094065	"P": 1822.75	"F": 10057}
{"v": 1	"t": 1094086	"P": 1827.0	"F": 9551}
{"v": 1	"t": 1094106	"P": 1821.75	"F": 9793}
{"v": 1	"t": 1094126	"P": 1828.25	"F": 9621}
{"v": 1	"t": 1094147	"P": 1823.0	"F": 9243}
{"v": 1	"t": 1094167	"P": 1818.75	"F": 9588}
{"v": 1	"t": 1094187	"P": 1820.75	"F": 9574}
{"v": 1	"t": 1094208	"P": 1832.75	"F": 9738}
{"v": 1	"t": 1094228	"P": 1826.0	"F": 9467}
{"v": 1	"t": 1094248	"P": 1821.25	"F": 9910}
{"v": 1	"t": 1094268	"P": 1815.75	"F": 9648}
{"v": 1	"t": 1094289	"P": 1817.75	"F": 9985}
{"v": 1	"t": 1094309	"P": 1818.0	"F": 9511}
{"v": 1	"t": 1094329	"P": 1819.0	"F": 9154}
{"v": 1	"t": 1094350	"P": 1826.0	"F": 9119}
{"v": 1	"t": 1094370	"P": 1810.25	"F": 9212}
{"v": 1	"t": 1094390	"P": 1810.0	"F": 9180}
{"v": 1	"t": 1094411	"P": 1804.0	"F": 8813}
{"v": 1	"t": 1094431	"P": 1805.75	"F": 9118}
{"v": 1	"t": 1094451	"P": 1806.25	"F": 9275}
{"v": 1	"t": 1094472	"P": 1803.25	"F": 9112}
{"v": 1	"t": 1094492	"P": 1806.5	"F": 9204}
{"v": 1	"t": 1094512	"P": 1805.0	"F": 8830}
{"v": 1	"t": 1094533	"P": 1805.75	"F": 8482}
{"v": 1	"t": 1094553	"P": 1809.0	"F": 9002}
{"v": 1	"t": 1094573	"P": 1814.75	"F": 9052}
{"v": 1	"t": 1094594	"P": 1804.25	"F": 8709}
{"v": 1	"t": 1094614	"P": 1797.0	"F": 8757}
{"v": 1	"t": 1094635	"P": 1806.25	"F": 9061}
{"v": 1	"t": 1094655	"P": 1809.25	"F": 8630}
{"v": 1	"t": 1094675	"P": 1804.25	"F": 9034}
{"v": 1	"t": 1094695	"P": 1801.5	"F": 8711}
{"v": 1	"t": 1094716	"P": 1801.0	"F": 8508}
{"v": 1	"t": 1094736	"P": 1809.75	"F": 8763}
{"v": 1	"t": 1094756	"P": 1805.5	"F": 8512}
{"v": 1	"t": 1094777	"P": 1813.75	"F": 8985}
{"v": 1	"t": 1094797	"P": 1812.0	"F": 8568}
{"v": 1	"t": 1094817	"P": 1811.75	"F": 8708	"C": 46.59	"D": 3133	"sn": 54091779688249	"file": "/data/device_log/data0000.out"}
{"v": 1	"t": 1094838	"P": 1804.75	"F": 8737}
{"v": 1	"t": 1094858	"P": 1800.25	"F": 8643}
{"v": 1	"t": 1094878	"P": 1801.75	"F": 8791}
{"v": 1	"t": 1094898	"P": 1806.75	"F": 8887}
{"v": 1	"t": 1094919	"P": 1810.25	"F": 8543}
{"v": 1	"t": 1094939	"P": 1811.75	"F": 8983}
{"v": 1	"t": 1094959	"P": 1801.5	"F": 8896}
{"v": 1	"t": 1094980	"P": 1807.25	"F": 8934}
{"v": 1	"t": 1095000	"P": 1791.25	"F": 8358}
{"v": 1	"t": 1095020	"P": 1810.25	"F": 8777}
{"v": 1	"t": 1095041	"P": 1801.75	"F": 9105}
{"v": 1	"t": 1095061	"P": 1797.25	"F": 8761}
{"v": 1	"t": 1095081	"P": 1804.5	"F": 8862}
{"v": 1	"t": 1095102	"P": 1809.75	"F": 8973}
{"v": 1	"t": 1095122	"P": 1798.0	"F": 9018}
{"v": 1	"t": 1095142	"P": 1799.5	"F": 9159}
{"v": 1	"t": 1095163	"P": 1813.25	"F": 9048}
{"v": 1	"t": 1095183	"P": 1798.5	"F": 8866}
{"v": 1	"t": 1095204	"P": 1807.0	"F": 8835}
{"v": 1	"t": 1095224	"P": 1808.5	"F": 8804}
{"v": 1	"t": 1095244	"P": 1793.5	"F": 8635}
{"v": 1	"t": 1095265	"P": 1812.5	"F": 8953}
{"v": 1	"t": 1095285	"P": 1797.75	"F": 9034}
{"v": 1	"t": 1095305	"P": 1814.5	"F": 8953}
{"v": 1	"t": 1095325	"P": 1784.75	"F": 8869}
{"v": 1	"t": 1095346	"P": 1807.25	"F": 8886}
{"v": 1	"t": 1095366	"P": 1803.0	"F": 8837}
{"v": 1	"t": 1095386	"P": 1803.25	"F": 8959}
{"v": 1	"t": 1095407	"P": 1803.75	"F": 8748}
{"v": 1	"t": 1095427	"P": 1801.25	"F": 8943}
{"v": 1	"t": 1095447	"P": 1812.25	"F": 8860}
{"v": 1	"t": 1095468	"P": 1798.75	"F": 8885}
{"v": 1	"t": 1095488	"P": 1810.25	"F": 9041}
{"v": 1	"t": 1095508	"P": 1803.0	"F": 8740}
{"v": 1	"t": 1095529	"P": 1811.75	"F": 9107}
{"v": 1	"t": 1095549	"P": 1799.25	"F": 8702}
{"v": 1	"t": 1095569	"P": 1807.25	"F": 8782}
{"v": 1	"t": 1095589	"P": 1803.5	"F": 9119}
{"v": 1	"t": 1095610	"P": 1799.5	"F": 8768}
{"v": 1	"t": 1095630	"P": 1811.25	"F": 8878}
{"v": 1	"t": 1095650	"P": 1802.25	"F": 8531}
{"v": 1	"t": 1095671	"P": 1798.0	"F": 9119}
{"v": 1	"t": 1095691	"P": 1815.25	"F": 8841}
{"v": 1	"t": 1095711	"P": 1801.25	"F": 8926}
{"v": 1	"t": 1095732	"P": 1802.75	"F": 8838}
{"v": 1	"t": 1095752	"P": 1804.0	"F": 8689}
{"v": 1	"t": 1095773	"P": 1803.75	"F": 9085}
{"v": 1	"t": 1095793	"P": 1811.75	"F": 8656}
{"v": 1	"t": 1095814	"P": 1810.75	"F": 9175}
{"v": 1	"t": 1095834	"P": 1798.25	"F": 8803	"C": 46.555	"D": 3133	"sn": 54091779688249	"file": "/data/device_log/data0000.out"}
{"v": 1	"t": 1095854	"P": 1799.5	"F": 8904}
{"v": 1	"t": 1095874	"P": 1801.5	"F": 8967}
{"v": 1	"t": 1095895	"P": 1806.75	"F": 8630}
{"v": 1	"t": 1095915	"P": 1803.0	"F": 8883}
{"v": 1	"t": 1095935	"P": 1808.75	"F": 8810}
{"v": 1	"t": 1095956	"P": 1801.0	"F": 9133}
{"v": 1	"t": 1095976	"P": 1819.75	"F": 8826}
{"v": 1	"t": 1095996	"P": 1798.75	"F": 8474}
{"v": 1	"t": 1096017	"P": 1791.5	"F": 8759}
{"v": 1	"t": 1096037	"P": 1795.5	"F": 8459}
{"v": 1	"t": 1096057	"P": 1800.25	"F": 8727}
{"v": 1	"t": 1096078	"P": 1798.25	"F": 8712}
{"v": 1	"t": 1096098	"P": 1778.25	"F": 8628}
{"v": 1	"t": 1096118	"P": 1791.5	"F": 8494}
{"v": 1	"t": 1096139	"P": 1788.25	"F": 8220}
{"v": 1	"t": 1096159	"P": 1792.0	"F": 8168}
{"v": 1	"t": 1096179	"P": 1782.5	"F": 8133}
{"v": 1	"t": 1096199	"P": 1791.25	"F": 8501}
{"v": 1	"t": 1096220	"P": 1780.75	"F": 7917}
{"v": 1	"t": 1096240	"P": 1796.25	"F": 8067}
{"v": 1	"t": 1096260	"P": 1788.0	"F": 8061}
{"v": 1	"t": 1096281	"P": 1784.25	"F": 8130}
{"v": 1	"t": 1096301	"P": 1787.5	"F": 8040}
{"v": 1	"t": 1096322	"P": 1785.75	"F": 7760}
{"v": 1	"t": 1096342	"P": 1782.25	"F": 8026}
{"v": 1	"t": 1096362	"P": 1780.75	"F": 8186}
{"v": 1	"t": 1096383	"P": 1784.25	"F": 8140}
{"v": 1	"t": 1096403	"P": 1782.25	"F": 8274}
{"v": 1	"t": 1096424	"P": 1790.5	"F": 7930}
{"v": 1	"t": 1096444	"P": 1778.0	"F": 8085}
{"v": 1	"t": 1096465	"P": 1789.0	"F": 7864}
{"v": 1	"t": 1096485	"P": 1781.5	"F": 7807}
{"v": 1	"t": 1096506	"P": 1784.0	"F": 7937}
{"v": 1	"t": 1096526	"P": 1795.0	"F": 8176}
{"v": 1	"t": 1096547	"P": 1795.75	"F": 8128}
{"v": 1	"t": 1096567	"P": 1785.0	"F": 8123}
{"v": 1	"t": 1096587	"P": 1791.75	"F": 7982}
{"v": 1	"t": 1096607	"P": 1788.0	"F": 7951}
{"v": 1	"t": 1096628	"P": 1789.0	"F": 7571}
{"v": 1	"t": 1096648	"P": 1783.75	"F": 7937}
{"v": 1	"t": 1096668	"P": 1786.25	"F": 7838}
{"v": 1	"t": 1096689	"P": 1778.0	"F": 7675}
{"v": 1	"t": 1096709	"P": 1772.25	"F": 7699}
{"v": 1	"t": 1096729	"P": 1781.25	"F": 7629}
{"v": 1	"t": 1096750	"P": 1775.0	"F": 7499}
{"v": 1	"t": 1096770	"P": 1773.75	"F": 7491}
{"v": 1	"t": 1096790	"P": 1771.5	"F": 7505}
{"v": 1	"t": 1096811	"P": 1771.25	"F": 7451}
{"v": 1	"t": 1096831	"P": 1765.5	"F": 7582}
{"v": 1	"t": 1096851	"P": 1774.25	"F": 7338	"C": 46.56	"D": 3133	"sn": 54091779688249	"file": "/data/device_log/data0000.out"}
{"v": 1	"t": 1096872	"P": 1772.25	"F": 7445}
{"v": 1	"t": 1096892	"P": 1770.75	"F": 7248}
{"v": 1	"t": 1096912	"P": 1788.0	"F": 7318}
{"v": 1	"t": 1096933	"P": 1782.5	"F": 7412}
{"v": 1	"t": 1096953	"P": 1782.75	"F": 7470}
{"v": 1	"t": 1096973	"P": 1778.25	"F": 7279}
{"v": 1	"t": 1096993	"P": 1788.0	"F": 7493}
{"v": 1	"t": 1097014	"P": 1780.5	"F": 7484}
{"v": 1	"t": 1097034	"P": 1780.5	"F": 7370}
{"v": 1	"t": 1097055	"P": 1774.0	"F": 7376}
{"v": 1	"t": 1097075	"P": 1780.5	"F": 7387}
{"v": 1	"t": 1097095	"P": 1767.0	"F": 7553}
{"v": 1	"t": 1097116	"P": 1777.25	"F": 7366}
{"v": 1	"t": 1097136	"P": 1773.0	"F": 7573}
{"v": 1	"t": 1097156	"P": 1777.25	"F": 7476}
{"v": 1	"t": 1097177	"P": 1762.5	"F": 7387}
{"v": 1	"t": 1097197	"P": 1771.5	"F": 7406}
{"v": 1	"t": 1097217	"P": 1787.75	"F": 7474}
{"v": 1	"t": 1097237	"P": 1778.25	"F": 7709}
{"v": 1	"t": 1097258	"P": 1777.5	"F": 7352}
{"v": 1	"t": 1097278	"P": 1785.75	"F": 7575}
{"v": 1	"t": 1097298	"P": 1791.0	"F": 7526}
{"v": 1	"t": 1097319	"P": 1788.75	"F": 7773}
{"v": 1	"t": 1097339	"P": 1778.0	"F": 7258}
{"v": 1	"t": 1097359	"P": 1775.75	"F": 7432}
{"v": 1	"t": 1097380	"P": 1784.5	"F": 7679}
{"v": 1	"t": 1097400	"P": 1774.0	"F": 7341}
{"v": 1	"t": 1097420	"P": 1767.0	"F": 7625}
{"v": 1	"t": 1097441	"P": 1772.0	"F": 7289}
{"v": 1	"t": 1097461	"P": 1775.0	"F": 7200}
{"v": 1	"t": 1097481	"P": 1774.75	"F": 7462}
{"v": 1	"t": 1097501	"P": 1770.75	"F": 7010}
{"v": 1	"t": 1097522	"P": 1784.0	"F": 7554}
{"v": 1	"t": 1097542	"P": 1784.5	"F": 7337}
{"v": 1	"t": 1097562	"P": 1782.0	"F": 7298}
{"v": 1	"t": 1097583	"P": 1787.25	"F": 7451}
{"v": 1	"t": 1097603	"P": 1782.5	"F": 7230}
{"v": 1	"t": 1097624	"P": 1790.25	"F": 7601}
{"v": 1	"t": 1097644	"P": 1782.25	"F": 7235}
{"v": 1	"t": 1097664	"P": 1774.75	"F": 7114}
{"v": 1	"t": 1097685	"P": 1776.25	"F": 7515}
{"v": 1	"t": 1097705	"P": 1778.25	"F": 7469}
{"v": 1	"t": 1097725	"P": 1766.5	"F": 7325}
{"v": 1	"t": 1097746	"P": 1775.0	"F": 7489}
{"v": 1	"t": 1097766	"P": 1774.75	"F": 7296}
{"v": 1	"t": 1097786	"P": 1779.0	"F": 7545}
{"v": 1	"t": 1097807	"P": 1787.0	"F": 7461}
{"v": 1	"t": 1097827	"P": 1785.0	"F": 7509}
{"v": 1	"t": 1097847	"P": 1790.0	"F": 7379}
{"v": 1	"t": 1097867	"P": 1780.75	"F": 7275	"C": 46.6	"D": 3133	"sn": 54091779688249	"file": "/data/device_log/data0000.out"}
{"v": 1	"t": 1097888	"P": 1781.5	"F": 7334}
{"v": 1	"t": 1097908	"P": 1768.0	"F": 7604}
{"v": 1	"t": 1097928	"P": 1778.0	"F": 7440}
{"v": 1	"t": 1097949	"P": 1774.5	"F": 7431}
{"v": 1	"t": 1097969	"P": 1774.75	"F": 7446}
{"v": 1	"t": 1097989	"P": 1770.25	"F": 7373}
{"v": 1	"t": 1098010	"P": 1772.5	"F": 7442}
{"v": 1	"t": 1098030	"P": 1780.25	"F": 7373}
{"v": 1	"t": 1098050	"P": 1774.0	"F": 7348}
{"v": 1	"t": 1098071	"P": 1772.5	"F": 7283}
{"v": 1	"t": 1098091	"P": 1782.5	"F": 7472}
{"v": 1	"t": 1098111	"P": 1784.25	"F": 7184}
{"v": 1	"t": 1098132	"P": 1782.25	"F": 7486}
{"v": 1	"t": 1098152	"P": 1783.75	"F": 7624}
{"v": 1	"t": 1098172	"P": 1782.0	"F": 7280}
{"v": 1	"t": 1098193	"P": 1772.75	"F": 7834}
{"v": 1	"t": 1098213	"P": 1778.25	"F": 7424}
{"v": 1	"t": 1098234	"P": 1777.25	"F": 7548}
{"v": 1	"t": 1098254	"P": 1770.25	"F": 7403}
{"v": 1	"t": 1098274	"P": 1773.0	"F": 7311}
{"v": 1	"t": 1098295	"P": 1776.5	"F": 7512}
{"v": 1	"t": 1098315	"P": 1771.5	"F": 7379}
{"v": 1	"t": 1098335	"P": 1784.25	"F": 7474}
{"v": 1	"t": 1098356	"P": 1775.5	"F": 7354}
{"v": 1	"t": 1098376	"P": 1790.25	"F": 7414}
{"v": 1	"t": 1098396	"P": 1778.75	"F": 7310}
{"v": 1	"t": 1098417	"P": 1780.75	"F": 7532}
{"v": 1	"t": 1098437	"P": 1787.0	"F": 7483}
{"v": 1	"t": 1098457	"P": 1789.5	"F": 7493}
{"v": 1	"t": 1098478	"P": 1787.0	"F": 7295}
{"v": 1	"t": 1098498	"P": 1783.0	"F": 7445}
{"v": 1	"t": 1098518	"P": 1768.0	"F": 7611}
{"v": 1	"t": 1098538	"P": 1777.0	"F": 7471}
{"v": 1	"t": 1098559	"P": 1768.5	"F": 7224}
{"v": 1	"t": 1098579	"P": 1771.0	"F": 7554}
{"v": 1	"t": 1098599	"P": 1772.5	"F": 7303}
{"v": 1	"t": 1098620	"P": 1781.0	"F": 7598}
{"v": 1	"t": 1098640	"P": 1784.25	"F": 7394}
{"v": 1	"t": 1098660	"P": 1775.25	"F": 7651}
{"v": 1	"t": 1098681	"P": 1785.0	"F": 7413}
{"v": 1	"t": 1098701	"P": 1788.0	"F": 7277}
{"v": 1	"t": 1098721	"P": 1785.75	"F": 6957}
{"v": 1	"t": 1098742	"P": 1787.25	"F": 7606}
{"v": 1	"t": 1098762	"P": 1783.0	"F": 7359}
{"v": 1	"t": 1098782	"P": 1781.25	"F": 7446}
{"v": 1	"t": 1098803	"P": 1774.75	"F": 7491}
{"v": 1	"t": 1098823	"P": 1771.75	"F": 7555}
{"v": 1	"t": 1098844	"P": 1780.0	"F": 7633}
{"v": 1	"t": 1098864	"P": 1773.25	"F": 7428}
{"v": 1	"t": 1098884	"P": 1772.25	"F": 7303	"C": 46.6	"D": 3133	"sn": 54091779688249	"file": "/data/device_log/data0000.out"}
{"v": 1	"t": 1098905	"P": 1775.25	"F": 7507}
{"v": 1	"t": 1098925	"P": 1787.5	"F": 7405}
{"v": 1	"t": 1098945	"P": 1783.5	"F": 7475}
{"v": 1	"t": 1098965	"P": 1785.25	"F": 7367}
{"v": 1	"t": 1098986	"P": 1778.75	"F": 7371}
{"v": 1	"t": 1099006	"P": 1783.25	"F": 7539}
{"v": 1	"t": 1099026	"P": 1780.5	"F": 7413}
{"v": 1	"t": 1099047	"P": 1778.75	"F": 7275}
{"v": 1	"t": 1099067	"P": 1768.0	"F": 7125}
{"v": 1	"t": 1099087	"P": 1784.5	"F": 7582}
{"v": 1	"t": 1099108	"P": 1768.5	"F": 7381}
{"v": 1	"t": 1099128	"P": 1771.5	"F": 7407}
{"v": 1	"t": 1099148	"P": 1769.0	"F": 7366}
{"v": 1	"t": 1099169	"P": 1783.0	"F": 7480}
{"v": 1	"t": 1099189	"P": 1788.25	"F": 7257}
{"v": 1	"t": 1099209	"P": 1781.5	"F": 7530}
{"v": 1	"t": 1099229	"P": 1783.25	"F": 7349}
{"v": 1	"t": 1099250	"P": 1782.5	"F": 7415}
{"v": 1	"t": 1099270	"P": 1786.75	"F": 7401}
{"v": 1	"t": 1099290	"P": 1785.75	"F": 7687}
{"v": 1	"t": 1099311	"P": 1785.0	"F": 7546}
{"v": 1	"t": 1099331	"P": 1783.5	"F": 7379}
{"v": 1	"t": 1099352	"P": 1774.0	"F": 7387}
{"v": 1	"t": 1099372	"P": 1774.0	"F": 7345}
{"v": 1	"t": 1099392	"P": 1774.5	"F": 7389}
{"v": 1	"t": 1099413	"P": 1770.75	"F": 7262}
{"v": 1	"t": 1099433	"P": 1768.25	"F": 7339}
{"v": 1	"t": 1099453	"P": 1770.5	"F": 7244}
{"v": 1	"t": 1099474	"P": 1782.0	"F": 7093}
{"v": 1	"t": 1099494	"P": 1777.0	"F": 7414}
{"v": 1	"t": 1099514	"P": 1777.75	"F": 7010}
{"v": 1	"t": 1099535	"P": 1774.25	"F": 7198}
{"v": 1	"t": 1099555	"P": 1781.75	"F": 7303}
{"v": 1	"t": 1099575	"P": 1771.5	"F": 7010}
{"v": 1	"t": 1099595	"P": 1777.75	"F": 7160}
{"v": 1	"t": 1099616	"P": 1780.75	"F": 7126}
{"v": 1	"t": 1099636	"P": 1773.5	"F": 7110}
{"v": 1	"t": 1099656	"P": 1778.0	"F": 7012}
{"v": 1	"t": 1099677	"P": 1771.25	"F": 7063}
{"v": 1	"t": 1099697	"P": 1769.25	"F": 7459}
{"v": 1	"t": 1099717	"P": 1773.25	"F": 6895}
{"v": 1	"t": 1099738	"P": 1767.75	"F": 6851}
{"v": 1	"t": 1099758	"P": 1769.75	"F": 6959}
{"v": 1	"t": 1099778	"P": 1764.25	"F": 7017}
{"v": 1	"t": 1099799	"P": 1770.25	"F": 6964}
{"v": 1	"t": 1099819	"P": 1772.25	"F": 6959}
{"v": 1	"t": 1099839	"P": 1772.75	"F": 7243}
{"v": 1	"t": 1099859	"P": 1769.0	"F": 6659}
{"v": 1	"t": 1099880	"P": 1777.5	"F": 6851}
{"v": 1	"t": 1099901	"P": 1775.25	"F": 6792	"C": 46.56	"D": 3133	"sn": 54091779688249	"file": "/data/device_log/data0000.out"}
{"v": 1	"t": 1099921	"P": 1772.25	"F": 6963}
{"v": 1	"t": 1099941	"P": 1769.0	"F": 6702}
{"v": 1	"t": 1099962	"P": 1764.75	"F": 6909}
{"v": 1	"t": 1099982	"P": 1775.0	"F": 6696}
{"v": 1	"t": 1100003	"P": 1761.75	"F": 6980}
{"v": 1	"t": 1100023	"P": 1770.5	"F": 6944}
{"v": 1	"t": 1100044	"P": 1772.75	"F": 6869}
{"v": 1	"t": 1100064	"P": 1758.0	"F": 7005}
{"v": 1	"t": 1100085	"P": 1767.75	"F": 6884}
{"v": 1	"t": 1100105	"P": 1769.75	"F": 6900}
{"v": 1	"t": 1100126	"P": 1766.25	"F": 6898}
{"v": 1	"t": 1100146	"P": 1770.25	"F": 7109}
{"v": 1	"t": 1100166	"P": 1766.25	"F": 6849}
{"v": 1	"t": 1100186	"P": 1762.5	"F": 7052}
{"v": 1	"t": 1100207	"P": 1765.0	"F": 6946}
{"v": 1	"t": 1100227	"P": 1769.5	"F": 7146}
{"v": 1	"t": 1100247	"P": 1777.0	"F": 7008}
{"v": 1	"t": 1100268	"P": 1768.5	"F": 6778}
{"v": 1	"t": 1100288	"P": 1770.75	"F": 6950}
{"v": 1	"t": 1100308	"P": 1764.75	"F": 6856}
{"v": 1	"t": 1100328	"P": 1776.75	"F": 7058}
{"v": 1	"t": 1100349	"P": 1771.0	"F": 6884}
{"v": 1	"t": 1100369	"P": 1765.5	"F": 6852}
{"v": 1	"t": 1100389	"P": 1770.25	"F": 6824}
{"v": 1	"t": 1100410	"P": 1771.0	"F": 6938}
{"v": 1	"t": 1100430	"P": 1775.0	"F": 6936}
{"v": 1	"t": 1100450	"P": 1767.75	"F": 6846}
{"v": 1	"t": 1100471	"P": 1763.75	"F": 6904}
{"v": 1	"t": 1100491	"P": 1766.5	"F": 6590}
{"v": 1	"t": 1100511	"P": 1773.75	"F": 7007}
{"v": 1	"t": 1100532	"P": 1765.25	"F": 7010}
{"v": 1	"t": 1100552	"P": 1769.5	"F": 6773}
{"v": 1	"t": 1100572	"P": 1773.0	"F": 6798}
{"v": 1	"t": 1100593	"P": 1767.5	"F": 6766}
{"v": 1	"t": 1100613	"P": 1762.0	"F": 7039}
{"v": 1	"t": 1100633	"P": 1773.5	"F": 6900}
{"v": 1	"t": 1100654	"P": 1771.75	"F": 6942}
{"v": 1	"t": 1100674	"P": 1768.0	"F": 6951}
{"v": 1	"t": 1100695	"P": 1765.0	"F": 6794}
{"v": 1	"t": 1100715	"P": 1771.0	"F": 6669}
{"v": 1	"t": 1100735	"P": 1768.25	"F": 6994}
{"v": 1	"t": 1100755	"P": 1768.5	"F": 6859}
{"v": 1	"t": 1100776	"P": 1773.25	"F": 6795}
{"v": 1	"t": 1100796	"P": 1765.0	"F": 6911}
{"v": 1	"t": 1100816	"P": 1772.25	"F": 6851}
{"v": 1	"t": 1100837	"P": 1764.0	"F": 6886}
{"v": 1	"t": 1100857	"P": 1763.0	"F": 6899}
{"v": 1	"t": 1100877	"P": 1770.25	"F": 6678}
{"v": 1	"t": 1100898	"P": 1765.0	"F": 6931}
{"v": 1	"t": 1100918	"P": 1773.25	"F": 6822	"C": 46.57	"D": 3133	"sn": 54091779688249	"file": "/data/device_log/data0000.out"}
{"v": 1	"t": 1100938	"P": 1764.5	"F": 6733}
{"v": 1	"t": 1100958	"P": 1770.0	"F": 6980}
{"v": 1	"t": 1100979	"P": 1769.0	"F": 6905}
{"v": 1	"t": 1100999	"P": 1766.25	"F": 6961}
{"v": 1	"t": 1101019	"P": 1768.75	"F": 6852}
{"v": 1	"t": 1101040	"P": 1770.0	"F": 6965}
{"v": 1	"t": 1101060	"P": 1775.5	"F": 6820}
{"v": 1	"t": 1101080	"P": 1767.25	"F": 6802}
{"v": 1	"t": 1101101	"P": 1759.75	"F": 6701}
{"v": 1	"t": 1101121	"P": 1772.75	"F": 6815}
{"v": 1	"t": 1101141	"P": 1770.75	"F": 6787}
{"v": 1	"t": 1101162	"P": 1773.5	"F": 6834}
{"v": 1	"t": 1101182	"P": 1764.75	"F": 6976}
{"v": 1	"t": 1101203	"P": 1771.25	"F": 6692}
{"v": 1	"t": 1101223	"P": 1769.5	"F": 6904}
{"v": 1	"t": 1101243	"P": 1764.75	"F": 6753}
{"v": 1	"t": 1101264	"P": 1770.0	"F": 6944}
{"v": 1	"t": 1101284	"P": 1771.0	"F": 6856}
{"v": 1	"t": 1101304	"P": 1755.5	"F": 6834}
{"v": 1	"t": 1101324	"P": 1766.0	"F": 6945}
{"v": 1	"t": 1101345	"P": 1763.5	"F": 6882}
{"v": 1	"t": 1101365	"P": 1771.25	"F": 6898}
{"v": 1	"t": 1101385	"P": 1774.0	"F": 7025}
{"v": 1	"t": 1101406	"P": 1766.5	"F": 6842}
{"v": 1	"t": 1101426	"P": 1771.5	"F": 6806}
{"v": 1	"t": 1101446	"P": 1765.0	"F": 6905}
{"v": 1	"t": 1101467	"P": 1764.25	"F": 6847}
{"v": 1	"t": 1101487	"P": 1760.75	"F": 6559}
{"v": 1	"t": 1101507	"P": 1773.0	"F": 6950}
{"v": 1	"t": 1101528	"P": 1775.25	"F": 6917}
{"v": 1	"t": 1101548	"P": 1771.0	"F": 6615}
{"v": 1	"t": 1101568	"P": 1772.25	"F": 7072}
{"v": 1	"t": 1101588	"P": 1778.5	"F": 6888}
{"v": 1	"t": 1101609	"P": 1763.0	"F": 6982}
{"v": 1	"t": 1101629	"P": 1768.25	"F": 6774}
{"v": 1	"t": 1101649	"P": 1769.25	"F": 6875}
{"v": 1	"t": 1101670	"P": 1776.5	"F": 6904}
{"v": 1	"t": 1101690	"P": 1764.75	"F": 6872}
{"v": 1	"t": 1101710	"P": 1771.0	"F": 7053}
{"v": 1	"t": 1101731	"P": 1760.75	"F": 6788}
{"v": 1	"t": 1101751	"P": 1774.25	"F": 6744}
{"v": 1	"t": 1101772	"P": 1768.75	"F": 6644}
{"v": 1	"t": 1101792	"P": 1776.5	"F": 6986}
{"v": 1	"t": 1101812	"P": 1766.0	"F": 6837}
{"v": 1	"t": 1101833	"P": 1775.0	"F": 6779}
{"v": 1	"t": 1101853	"P": 1766.0	"F": 6878}
{"v": 1	"t": 1101873	"P": 1773.5	"F": 6914}
{"v": 1	"t": 1101894	"P": 1775.0	"F": 6742}
{"v": 1	"t": 1101914	"P": 1750.25	"F": 6768}
{"v": 1	"t": 1101934	"P": 1771.75	"F": 6906	"C": 46.62	"D": 3133	"sn": 54091779688249	"file": "/data/device_log/data0000.out"}
{"v": 1	"t": 1101955	"P": 1777.5	"F": 6841}
{"v": 1	"t": 1101975	"P": 1770.0	"F": 6945}
{"v": 1	"t": 1101995	"P": 1765.75	"F": 6932}
{"v": 1	"t": 1102016	"P": 1768.0	"F": 6713}
{"v": 1	"t": 1102036	"P": 1766.75	"F": 6946}
{"v": 1	"t": 1102056	"P": 1770.25	"F": 6784}
{"v": 1	"t": 1102076	"P": 1765.75	"F": 6807}
{"v": 1	"t": 1102097	"P": 1763.5	"F": 7013}
{"v": 1	"t": 1102117	"P": 1764.75	"F": 6783}
{"v": 1	"t": 1102137	"P": 1767.5	"F": 6722}
{"v": 1	"t": 1102158	"P": 1768.25	"F": 6828}
{"v": 1	"t": 1102178	"P": 1766.5	"F": 6935}
{"v": 1	"t": 1102198	"P": 1761.25	"F": 6724}
{"v": 1	"t": 1102219	"P": 1768.25	"F": 6841}
{"v": 1	"t": 1102239	"P": 1761.25	"F": 6607}
{"v": 1	"t": 1102259	"P": 1763.0	"F": 7022}
{"v": 1	"t": 1102280	"P": 1762.0	"F": 6729}
{"v": 1	"t": 1102300	"P": 1770.5	"F": 6819}
{"v": 1	"t": 1102320	"P": 1755.5	"F": 6801}
{"v": 1	"t": 1102341	"P": 1764.75	"F": 6677}
{"v": 1	"t": 1102361	"P": 1769.75	"F": 6769}
{"v": 1	"t": 1102382	"P": 1759.75	"F": 6639}
{"v": 1	"t": 1102402	"P": 1768.25	"F": 6754}
{"v": 1	"t": 1102422	"P": 1765.0	"F": 6696}
{"v": 1	"t": 1102442	"P": 1771.25	"F": 6749}
{"v": 1	"t": 1102463	"P": 1759.5	"F": 6600}
{"v": 1	"t": 1102483	"P": 1766.0	"F": 6860}
{"v": 1	"t": 1102503	"P": 1763.75	"F": 6882}
{"v": 1	"t": 1102524	"P": 1766.25	"F": 6737}
{"v": 1	"t": 1102544	"P": 1764.5	"F": 6828}
{"v": 1	"t": 1102564	"P": 1768.75	"F": 6784}
{"v": 1	"t": 1102585	"P": 1772.75	"F": 6919}
{"v": 1	"t": 1102605	"P": 1763.5	"F": 6630}
{"v": 1	"t": 1102625	"P": 1767.5	"F": 6833}
{"v": 1	"t": 1102646	"P": 1763.25	"F": 6762}
{"v": 1	"t": 1102666	"P": 1768.0	"F": 6740}
{"v": 1	"t": 1102686	"P": 1770.0	"F": 6680}
{"v": 1	"t": 1102706	"P": 1766.0	"F": 6755}
{"v": 1	"t": 1102727	"P": 1767.0	"F": 6828}
{"v": 1	"t": 1102747	"P": 1765.5	"F": 6972}
{"v": 1	"t": 1102767	"P": 1765.25	"F": 6624}
{"v": 1	"t": 1102788	"P": 1771.75	"F": 6822}
{"v": 1	"t": 1102808	"P": 1763.25	"F": 6758}
{"v": 1	"t": 1102828	"P": 1768.25	"F": 6780}
{"v": 1	"t": 1102849	"P": 1769.25	"F": 6860}
{"v": 1	"t": 1102869	"P": 1763.0	"F": 6965}
{"v": 1	"t": 1102889	"P": 1767.75	"F": 6647}
{"v": 1	"t": 1102910	"P": 1764.25	"F": 6820}
{"v": 1	"t": 1102930	"P": 1767.5	"F": 6625}
{"v": 1	"t": 1102951	"P": 1760.5	"F": 6891	"C": 46.58	"D": 3133	"sn": 54091779688249	"file": "/data/device_log/data0000.out"}
{"v": 1	"t": 1102971	"P": 1772.0	"F": 6584}
{"v": 1	"t": 1102991	"P": 1772.0	"F": 6832}
{"v": 1	"t": 1103012	"P": 1769.25	"F": 6541}
{"v": 1	"t": 1103032	"P": 1760.75	"F": 6800}
{"v": 1	"t": 1103052	"P": 1759.5	"F": 6768}
{"v": 1	"t": 1103073	"P": 1771.5	"F": 6768}
{"v": 1	"t": 1103093	"P": 1764.5	"F": 6864}
{"v": 1	"t": 1103113	"P": 1761.25	"F": 6699}
{"v": 1	"t": 1103133	"P": 1772.5	"F": 6730}
{"v": 1	"t": 1103154	"P": 1771.0	"F": 6533}
{"v": 1	"t": 1103174	"P": 1766.25	"F": 6603}
{"v": 1	"t": 1103194	"P": 1764.75	"F": 6767}
{"v": 1	"t": 1103215	"P": 1763.75	"F": 6759}
{"v": 1	"t": 1103235	"P": 1757.0	"F": 6588}
{"v": 1	"t": 1103255	"P": 1770.0	"F": 6668}
{"v": 1	"t": 1103276	"P": 1766.75	"F": 6689}
{"v": 1	"t": 1103296	"P": 1772.0	"F": 6710}
{"v": 1	"t": 1103316	"P": 1767.5	"F": 6738}
{"v": 1	"t": 1103337	"P": 1764.0	"F": 6689}
{"v": 1	"t": 1103357	"P": 1763.25	"F": 6778}
{"v": 1	"t": 1103377	"P": 1764.25	"F": 6978}
{"v": 1	"t": 1103397	"P": 1772.25	"F": 6864}
{"v": 1	"t": 1103418	"P": 1767.25	"F": 6743}
{"v": 1	"t": 1103438	"P": 1763.75	"F": 6640}
{"v": 1	"t": 1103459	"P": 1773.75	"F": 7026}
{"v": 1	"t": 1103479	"P": 1764.75	"F": 6842}
{"v": 1	"t": 1103500	"P": 1769.25	"F": 6875}
{"v": 1	"t": 1103520	"P": 1773.0	"F": 6718}
{"v": 1	"t": 1103541	"P": 1770.0	"F": 6694}
{"v": 1	"t": 1103561	"P": 1771.0	"F": 6967}
{"v": 1	"t": 1103581	"P": 1771.75	"F": 6705}
{"v": 1	"t": 1103602	"P": 1760.0	"F": 6706}
{"v": 1	"t": 1103622	"P": 1766.75	"F": 7005}
{"v": 1	"t": 1103642	"P": 1761.0	"F": 6649}
{"v": 1	"t": 1103663	"P": 1764.25	"F": 7032}
{"v": 1	"t": 1103683	"P": 1765.0	"F": 6612}
{"v": 1	"t": 1103703	"P": 1768.0	"F": 6731}
{"v": 1	"t": 1103723	"P": 1773.25	"F": 6501}
{"v": 1	"t": 1103744	"P": 1756.0	"F": 6833}
{"v": 1	"t": 1103764	"P": 1777.0	"F": 6848}
{"v": 1	"t": 1103784	"P": 1766.75	"F": 6669}
{"v": 1	"t": 1103805	"P": 1763.75	"F": 6898}
{"v": 1	"t": 1103825	"P": 1769.75	"F": 6725}
{"v": 1	"t": 1103845	"P": 1765.5	"F": 6660}
{"v": 1	"t": 1103866	"P": 1766.25	"F": 6742}
{"v": 1	"t": 1103886	"P": 1765.25	"F": 6893}
{"v": 1	"t": 1103906	"P": 1768.0	"F": 6636}
{"v": 1	"t": 1103927	"P": 1763.75	"F": 6724}
{"v": 1	"t": 1103947	"P": 1766.25	"F": 6763}
{"v": 1	"t": 1103967	"P": 1773.5	"F": 6881	"C": 46.56	"D": 3133	"sn": 54091779688249	"file": "/data/device_log/data0000.out"}
{"v": 1	"t": 1103987	"P": 1766.25	"F": 6796}
{"v": 1	"t": 1104008	"P": 1758.25	"F": 6799}
{"v": 1	"t": 1104028	"P": 1760.75	"F": 6650}
{"v": 1	"t": 1104048	"P": 1770.5	"F": 6767}
{"v": 1	"t": 1104069	"P": 1765.5	"F": 6816}
{"v": 1	"t": 1104089	"P": 1767.0	"F": 6842}
{"v": 1	"t": 1104110	"P": 1766.75	"F": 6948}
{"v": 1	"t": 1104130	"P": 1759.25	"F": 6715}
{"v": 1	"t": 1104150	"P": 1769.25	"F": 6802}
{"v": 1	"t": 1104171	"P": 1769.75	"F": 6655}
{"v": 1	"t": 1104191	"P": 1774.5	"F": 6830}
{"v": 1	"t": 1104211	"P": 1765.0	"F": 6844}
{"v": 1	"t": 1104232	"P": 1764.25	"F": 6818}
{"v": 1	"t": 1104252	"P": 1759.75	"F": 6751}
{"v": 1	"t": 1104272	"P": 1767.5	"F": 6550}
{"v": 1	"t": 1104293	"P": 1775.5	"F": 6592}
{"v": 1	"t": 1104313	"P": 1761.25	"F": 6737}
{"v": 1	"t": 1104333	"P": 1766.25	"F": 6894}
{"v": 1	"t": 1104353	"P": 1770.5	"F": 6827}
{"v": 1	"t": 1104374	"P": 1770.0	"F": 6706}
{"v": 1	"t": 1104394	"P": 1758.25	"F": 6750}
{"v": 1	"t": 1104414	"P": 1767.75	"F": 6800}
{"v": 1	"t": 1104435	"P": 1768.0	"F": 6739}
{"v": 1	"t": 1104455	"P": 1768.25	"F": 6777}
{"v": 1	"t": 1104475	"P": 1766.25	"F": 6519}
{"v": 1	"t": 1104496	"P": 1760.75	"F": 6693}
{"v": 1	"t": 1104516	"P": 1770.25	"F": 6759}
{"v": 1	"t": 1104536	"P": 1769.75	"F": 6732}
{"v": 1	"t": 1104557	"P": 1768.75	"F": 6733}
{"v": 1	"t": 1104577	"P": 1762.5	"F": 6701}
{"v": 1	"t": 1104597	"P": 1769.0	"F": 6956}
{"v": 1	"t": 1104618	"P": 1763.25	"F": 6555}
{"v": 1	"t": 1104638	"P": 1774.25	"F": 6912}
{"v": 1	"t": 1104658	"P": 1770.5	"F": 6964}
{"v": 1	"t": 1104679	"P": 1777.0	"F": 7204}
{"v": 1	"t": 1104699	"P": 1768.0	"F": 7062}
{"v": 1	"t": 1104719	"P": 1774.25	"F": 6925}
{"v": 1	"t": 1104740	"P": 1780.0	"F": 6935}
{"v": 1	"t": 1104760	"P": 1781.5	"F": 6900}
{"v": 1	"t": 1104780	"P": 1774.75	"F": 7038}
{"v": 1	"t": 1104801	"P": 1772.25	"F": 6859}
{"v": 1	"t": 1104821	"P": 1776.5	"F": 6971}
{"v": 1	"t": 1104841	"P": 1775.25	"F": 6881}
{"v": 1	"t": 1104862	"P": 1774.5	"F": 6840}
{"v": 1	"t": 1104882	"P": 1763.0	"F": 7015}
{"v": 1	"t": 1104902	"P": 1776.5	"F": 7181}
{"v": 1	"t": 1104923	"P": 1774.0	"F": 7013}
{"v": 1	"t": 1104943	"P": 1778.25	"F": 6927}
{"v": 1	"t": 1104963	"P": 1770.25	"F": 6881}
{"v": 1	"t": 1104983	"P": 1776.5	"F": 7005	"C": 46.56	"D": 3133	"sn": 54091779688249	"file": "/data/device_log/data0000.out"}
{"v": 1	"t": 1105004	"P": 1776.25	"F": 6999}
{"v": 1	"t": 1105024	"P": 1776.5	"F": 6980}
{"v": 1	"t": 1105044	"P": 1774.25	"F": 6784}
{"v": 1	"t": 1105065	"P": 1772.75	"F": 7110}
{"v": 1	"t": 1105085	"P": 1772.0	"F": 6908}
{"v": 1	"t": 1105105	"P": 1768.25	"F": 7155}
{"v": 1	"t": 1105126	"P": 1774.75	"F": 7114}
{"v": 1	"t": 1105146	"P": 1771.0	"F": 7031}
{"v": 1	"t": 1105166	"P": 1773.25	"F": 6887}
{"v": 1	"t": 1105187	"P": 1771.5	"F": 6933}
{"v": 1	"t": 1105207	"P": 1770.5	"F": 6873}
{"v": 1	"t": 1105228	"P": 1769.75	"F": 7169}
{"v": 1	"t": 1105248	"P": 1768.0	"F": 6941}
{"v": 1	"t": 1105268	"P": 1781.25	"F": 7135}
{"v": 1	"t": 1105289	"P": 1774.25	"F": 6899}
{"v": 1	"t": 1105309	"P": 1775.5	"F": 6845}
{"v": 1	"t": 1105329	"P": 1774.25	"F": 7102}
{"v": 1	"t": 1105349	"P": 1772.5	"F": 6953}
{"v": 1	"t": 1105370	"P": 1777.5	"F": 6870}
{"v": 1	"t": 1105390	"P": 1772.75	"F": 7021}
{"v": 1	"t": 1105410	"P": 1775.5	"F": 7063}
{"v": 1	"t": 1105431	"P": 1780.75	"F": 6932}
{"v": 1	"t": 1105451	"P": 1784.75	"F": 6997}
{"v": 1	"t": 1105471	"P": 1775.25	"F": 7034}
{"v": 1	"t": 1105492	"P": 1770.75	"F": 6794}
{"v": 1	"t": 1105512	"P": 1778.75	"F": 6905}
{"v": 1	"t": 1105532	"P": 1786.5	"F": 7082}
{"v": 1	"t": 1105553	"P": 1773.0	"F": 6972}
{"v": 1	"t": 1105573	"P": 1777.25	"F": 7035}
{"v": 1	"t": 1105593	"P": 1770.75	"F": 6866}
{"v": 1	"t": 1105613	"P": 1774.75	"F": 6955}
{"v": 1	"t": 1105634	"P": 1779.0	"F": 6679}
{"v": 1	"t": 1105654	"P": 1776.5	"F": 7237}
{"v": 1	"t": 1105674	"P": 1772.0	"F": 6924}
{"v": 1	"t": 1105695	"P": 1776.5	"F": 7060}
{"v": 1	"t": 1105715	"P": 1773.75	"F": 6952}
{"v": 1	"t": 1105736	"P": 1774.0	"F": 7148}
{"v": 1	"t": 1105756	"P": 1776.5	"F": 6811}
{"v": 1	"t": 1105776	"P": 1775.5	"F": 6917}
{"v": 1	"t": 1105797	"P": 1773.0	"F": 6907}
{"v": 1	"t": 1105817	"P": 1780.0	"F": 7007}
{"v": 1	"t": 1105837	"P": 1780.75	"F": 7001}
{"v": 1	"t": 1105858	"P": 1771.5	"F": 6765}
{"v": 1	"t": 1105878	"P": 1779.25	"F": 6732}
{"v": 1	"t": 1105898	"P": 1768.25	"F": 6877}
{"v": 1	"t": 1105919	"P": 1786.0	"F": 7004}
{"v": 1	"t": 1105939	"P": 1772.75	"F": 6982}
{"v": 1	"t": 1105959	"P": 1771.75	"F": 7117}
{"v": 1	"t": 1105979	"P": 1772.5	"F": 6949}
{"v": 1	"t": 1106000	"P": 1777.25	"F": 7071	"C": 46.575	"D": 3133	"sn": 54091779688249	"file": "/data/device_log/data0000.out"}
{"v": 1	"t": 1106020	"P": 1782.25	"F": 7102}
{"v": 1	"t": 1106040	"P": 1774.5	"F": 7267}
{"v": 1	"t": 1106061	"P": 1781.5	"F": 7292}
{"v": 1	"t": 1106081	"P": 1779.75	"F": 7373}
{"v": 1	"t": 1106101	"P": 1780.75	"F": 7311}
{"v": 1	"t": 1106122	"P": 1779.25	"F": 7160}
{"v": 1	"t": 1106142	"P": 1775.25	"F": 7132}
{"v": 1	"t": 1106162	"P": 1783.5	"F": 7061}
{"v": 1	"t": 1106183	"P": 1776.5	"F": 7167}
{"v": 1	"t": 1106203	"P": 1782.5	"F": 7208}
{"v": 1	"t": 1106223	"P": 1782.0	"F": 7134}
{"v": 1	"t": 1106244	"P": 1784.25	"F": 7280}
{"v": 1	"t": 1106264	"P": 1786.75	"F": 7066}
{"v": 1	"t": 1106284	"P": 1778.0	"F": 7016}
{"v": 1	"t": 1106305	"P": 1779.75	"F": 6931}
{"v": 1	"t": 1106325	"P": 1778.5	"F": 7066}
{"v": 1	"t": 1106345	"P": 1781.5	"F": 7203}
{"v": 1	"t": 1106366	"P": 1784.5	"F": 7166}
{"v": 1	"t": 1106386	"P": 1793.5	"F": 7182}
{"v": 1	"t": 1106406	"P": 1782.0	"F": 7066}
{"v": 1	"t": 1106427	"P": 1774.75	"F": 7089}
{"v": 1	"t": 1106447	"P": 1784.0	"F": 7334}
{"v": 1	"t": 1106467	"P": 1781.5	"F": 7163}
{"v": 1	"t": 1106488	"P": 1779.5	"F": 7364}
{"v": 1	"t": 1106508	"P": 1776.25	"F": 7006}
{"v": 1	"t": 1106528	"P": 1775.75	"F": 7328}
{"v": 1	"t": 1106549	"P": 1775.25	"F": 7012}
{"v": 1	"t": 1106569	"P": 1769.75	"F": 6934}
{"v": 1	"t": 1106589	"P": 1767.75	"F": 7226}
{"v": 1	"t": 1106609	"P": 1771.25	"F": 7357}
{"v": 1	"t": 1106630	"P": 1778.25	"F": 7203}
{"v": 1	"t": 1106650	"P": 1773.5	"F": 7250}
{"v": 1	"t": 1106670	"P": 1774.5	"F": 7192}
{"v": 1	"t": 1106691	"P": 1778.25	"F": 7074}
{"v": 1	"t": 1106711	"P": 1785.5	"F": 7093}
{"v": 1	"t": 1106731	"P": 1771.0	"F": 7098}
{"v": 1	"t": 1106752	"P": 1773.75	"F": 7235}
{"v": 1	"t": 1106772	"P": 1775.75	"F": 7209}
{"v": 1	"t": 1106792	"P": 1770.25	"F": 7124}
{"v": 1	"t": 1106813	"P": 1770.0	"F": 7142}
{"v": 1	"t": 1106833	"P": 1778.75	"F": 7361}
{"v": 1	"t": 1106853	"P": 1775.25	"F": 7348}
{"v": 1	"t": 1106874	"P": 1777.0	"F": 7205}
{"v": 1	"t": 1106894	"P": 1773.25	"F": 7336}
{"v": 1	"t": 1106915	"P": 1779.0	"F": 7067}
{"v": 1	"t": 1106935	"P": 1772.75	"F": 7286}
{"v": 1	"t": 1106956	"P": 1776.25	"F": 7069}
{"v": 1	"t": 1106976	"P": 1766.75	"F": 7066}
{"v": 1	"t": 1106997	"P": 1778.0	"F": 7334}
{"v": 1	"t": 1107017	"P": 1773.0	"F": 7397	"C": 46.555	"D": 3133	"sn": 54091779688249	"file": "/data/device_log/data0000.out"}
{"v": 1	"t": 1107038	"P": 1782.0	"F": 7347}
{"v": 1	"t": 1107058	"P": 1770.25	"F": 7394}
{"v": 1	"t": 1107078	"P": 1775.75	"F": 7238}
{"v": 1	"t": 1107099	"P": 1778.75	"F": 7487}
{"v": 1	"t": 1107119	"P": 1782.5	"F": 7368}
{"v": 1	"t": 1107139	"P": 1777.0	"F": 7395}
{"v": 1	"t": 1107160	"P": 1776.0	"F": 7338}
{"v": 1	"t": 1107180	"P": 1780.25	"F": 7314}
{"v": 1	"t": 1107200	"P": 1776.0	"F": 7390}
{"v": 1	"t": 1107221	"P": 1771.5	"F": 7266}
{"v": 1	"t": 1107241	"P": 1776.25	"F": 7364}
{"v": 1	"t": 1107261	"P": 1772.25	"F": 7347}
{"v": 1	"t": 1107281	"P": 1784.25	"F": 7343}
{"v": 1	"t": 1107302	"P": 1781.75	"F": 7347}
{"v": 1	"t": 1107322	"P": 1774.5	"F": 7531}
{"v": 1	"t": 1107342	"P": 1784.75	"F": 7519}
{"v": 1	"t": 1107363	"P": 1782.25	"F": 7571}
{"v": 1	"t": 1107383	"P": 1781.25	"F": 7350}
{"v": 1	"t": 1107403	"P": 1779.75	"F": 7434}
{"v": 1	"t": 1107424	"P": 1787.0	"F": 7543}
{"v": 1	"t": 1107444	"P": 1780.0	"F": 7312}
{"v": 1	"t": 1107464	"P": 1783.75	"F": 7162}
{"v": 1	"t": 1107485	"P": 1779.0	"F": 7582}
{"v": 1	"t": 1107505	"P": 1783.5	"F": 7082}
{"v": 1	"t": 1107525	"P": 1782.0	"F": 7330}
{"v": 1	"t": 1107545	"P": 1779.25	"F": 7622}
{"v": 1	"t": 1107566	"P": 1788.0	"F": 7359}
{"v": 1	"t": 1107586	"P": 1787.0	"F": 7466}
{"v": 1	"t": 1107607	"P": 1780.25	"F": 7353}
{"v": 1	"t": 1107627	"P": 1781.25	"F": 7406}
{"v": 1	"t": 1107647	"P": 1782.25	"F": 7400}
{"v": 1	"t": 1107668	"P": 1782.75	"F": 7395}
{"v": 1	"t": 1107688	"P": 1779.75	"F": 7428}
{"v": 1	"t": 1107708	"P": 1783.25	"F": 7243}
{"v": 1	"t": 1107729	"P": 1784.5	"F": 7246}
{"v": 1	"t": 1107749	"P": 1785.5	"F": 7389}
{"v": 1	"t": 1107769	"P": 1775.5	"F": 7652}
{"v": 1	"t": 1107789	"P": 1779.0	"F": 7354}
{"v": 1	"t": 1107810	"P": 1796.75	"F": 7437}
{"v": 1	"t": 1107830	"P": 1782.25	"F": 7188}
{"v": 1	"t": 1107851	"P": 1787.5	"F": 7653}
{"v": 1	"t": 1107871	"P": 1775.5	"F": 7487}
{"v": 1	"t": 1107891	"P": 1786.0	"F": 7485}
{"v": 1	"t": 1107911	"P": 1786.75	"F": 7535}
{"v": 1	"t": 1107932	"P": 1788.25	"F": 7654}
{"v": 1	"t": 1107952	"P": 1788.5	"F": 7348}
{"v": 1	"t": 1107972	"P": 1781.0	"F": 7610}
{"v": 1	"t": 1107993	"P": 1789.5	"F": 7820}
{"v": 1	"t": 1108013	"P": 1777.25	"F": 7504}
{"v": 1	"t": 1108033	"P": 1788.25	"F": 7600	"C": 46.56	"D": 3133	"sn": 54091779688249	"file": "/data/device_log/data0000.out"}
{"v": 1	"t": 1108054	"P": 1783.0	"F": 7336}
{"v": 1	"t": 1108074	"P": 1782.25	"F": 7458}
{"v": 1	"t": 1108094	"P": 1785.25	"F": 7487}
{"v": 1	"t": 1108115	"P": 1780.25	"F": 7534}
{"v": 1	"t": 1108135	"P": 1782.5	"F": 7572}
{"v": 1	"t": 1108155	"P": 1782.0	"F": 7488}
{"v": 1	"t": 1108176	"P": 1786.25	"F": 7175}
{"v": 1	"t": 1108196	"P": 1787.5	"F": 7497}
{"v": 1	"t": 1108216	"P": 1782.0	"F": 7266}
{"v": 1	"t": 1108237	"P": 1784.5	"F": 7392}
{"v": 1	"t": 1108257	"P": 1777.5	"F": 7293}
{"v": 1	"t": 1108277	"P": 1793.0	"F": 7552}
{"v": 1	"t": 1108298	"P": 1788.25	"F": 7543}
{"v": 1	"t": 1108318	"P": 1781.5	"F": 7281}
{"v": 1	"t": 1108338	"P": 1782.25	"F": 7523}
{"v": 1	"t": 1108358	"P": 1778.5	"F": 7576}
{"v": 1	"t": 1108379	"P": 1787.5	"F": 7241}
{"v": 1	"t": 1108399	"P": 1783.25	"F": 7461}
{"v": 1	"t": 1108419	"P": 1780.25	"F": 7480}
{"v": 1	"t": 1108440	"P": 1784.5	"F": 7432}
{"v": 1	"t": 1108460	"P": 1778.25	"F": 7501}
{"v": 1	"t": 1108480	"P": 1780.0	"F": 7377}
{"v": 1	"t": 1108501	"P": 1788.5	"F": 7579}
{"v": 1	"t": 1108521	"P": 1779.0	"F": 7520}
{"v": 1	"t": 1108541	"P": 1788.25	"F": 7416}
{"v": 1	"t": 1108562	"P": 1775.0	"F": 7358}
{"v": 1	"t": 1108582	"P": 1772.0	"F": 7517}
{"v": 1	"t": 1108602	"P": 1789.0	"F": 7412}
{"v": 1	"t": 1108623	"P": 1789.5	"F": 7475}
{"v": 1	"t": 1108643	"P": 1785.0	"F": 7439}
{"v": 1	"t": 1108663	"P": 1782.25	"F": 7306}
{"v": 1	"t": 1108684	"P": 1781.5	"F": 7829}
{"v": 1	"t": 1108704	"P": 1776.75	"F": 7397}
{"v": 1	"t": 1108724	"P": 1786.75	"F": 7535}
{"v": 1	"t": 1108745	"P": 1783.75	"F": 7520}
{"v": 1	"t": 1108765	"P": 1785.5	"F": 7452}
{"v": 1	"t": 1108785	"P": 1783.25	"F": 7755}
{"v": 1	"t": 1108806	"P": 1785.25	"F": 7557}
{"v": 1	"t": 1108826	"P": 1788.5	"F": 7743}
{"v": 1	"t": 1108846	"P": 1791.5	"F": 7759}
{"v": 1	"t": 1108867	"P": 1787.5	"F": 7742}
{"v": 1	"t": 1108887	"P": 1785.75	"F": 7766}
{"v": 1	"t": 1108907	"P": 1788.75	"F": 7576}
{"v": 1	"t": 1108928	"P": 1784.75	"F": 7762}
{"v": 1	"t": 1108948	"P": 1782.5	"F": 7522}
{"v": 1	"t": 1108968	"P": 1782.25	"F": 7731}
{"v": 1	"t": 1108988	"P": 1781.0	"F": 7604}
{"v": 1	"t": 1109009	"P": 1779.0	"F": 7500}
{"v": 1	"t": 1109029	"P": 1773.25	"F": 7222}
{"v": 1	"t": 1109049	"P": 1778.0	"F": 7687	"C": 46.54	"D": 3133	"sn": 54091779688249	"file": "/data/device_log/data0000.out"}
{"v": 1	"t": 1109070	"P": 1789.0	"F": 7679}
{"v": 1	"t": 1109090	"P": 1783.25	"F": 7453}
{"v": 1	"t": 1109110	"P": 1785.25	"F": 7482}
{"v": 1	"t": 1109131	"P": 1777.75	"F": 7542}
{"v": 1	"t": 1109151	"P": 1782.25	"F": 7700}
{"v": 1	"t": 1109171	"P": 1795.5	"F": 7836}
{"v": 1	"t": 1109192	"P": 1788.0	"F": 7571}
{"v": 1	"t": 1109212	"P": 1794.25	"F": 7755}
{"v": 1	"t": 1109233	"P": 1787.25	"F": 7530}
{"v": 1	"t": 1109253	"P": 1783.75	"F": 7785}
{"v": 1	"t": 1109273	"P": 1784.5	"F": 7641}
{"v": 1	"t": 1109294	"P": 1782.75	"F": 7787}
{"v": 1	"t": 1109314	"P": 1782.0	"F": 7679}
{"v": 1	"t": 1109334	"P": 1775.75	"F": 7879}
{"v": 1	"t": 1109354	"P": 1778.5	"F": 7581}
{"v": 1	"t": 1109375	"P": 1782.0	"F": 7672}
{"v": 1	"t": 1109395	"P": 1777.5	"F": 7617}
{"v": 1	"t": 1109415	"P": 1783.25	"F": 7834}
{"v": 1	"t": 1109436	"P": 1775.75	"F": 7758}
{"v": 1	"t": 1109456	"P": 1789.75	"F": 7782}
{"v": 1	"t": 1109476	"P": 1790.5	"F": 7345}
{"v": 1	"t": 1109497	"P": 1785.5	"F": 7579}
{"v": 1	"t": 1109517	"P": 1793.0	"F": 7664}
{"v": 1	"t": 1109537	"P": 1785.0	"F": 7803}
{"v": 1	"t": 1109558	"P": 1791.25	"F": 7341}
{"v": 1	"t": 1109578	"P": 1779.0	"F": 7629}
{"v": 1	"t": 1109598	"P": 1791.0	"F": 7733}
{"v": 1	"t": 1109618	"P": 1786.75	"F": 7932}
{"v": 1	"t": 1109639	"P": 1788.75	"F": 7860}
{"v": 1	"t": 1109659	"P": 1791.0	"F": 7999}
{"v": 1	"t": 1109679	"P": 1788.75	"F": 7781}
{"v": 1	"t": 1109700	"P": 1797.0	"F": 7912}
{"v": 1	"t": 1109720	"P": 1797.0	"F": 7756}
{"v": 1	"t": 1109740	"P": 1787.25	"F": 7856}
{"v": 1	"t": 1109761	"P": 1793.75	"F": 7770}
{"v": 1	"t": 1109781	"P": 1783.25	"F": 7807}
{"v": 1	"t": 1109802	"P": 1781.25	"F": 7605}
{"v": 1	"t": 1109822	"P": 1789.25	"F": 7861}
{"v": 1	"t": 1109842	"P": 1797.0	"F": 7565}
{"v": 1	"t": 1109863	"P": 1788.25	"F": 7967}
{"v": 1	"t": 1109883	"P": 1787.75	"F": 7716}
{"v": 1	"t": 1109903	"P": 1779.25	"F": 7997}
{"v": 1	"t": 1109923	"P": 1795.25	"F": 7868}
{"v": 1	"t": 1109944	"P": 1787.75	"F": 7650}
{"v": 1	"t": 1109964	"P": 1786.25	"F": 7718}
{"v": 1	"t": 1109984	"P": 1777.25	"F": 8007}
{"v": 1	"t": 1110005	"P": 1786.75	"F": 7867}
{"v": 1	"t": 1110025	"P": 1781.5	"F": 7955}
{"v": 1	"t": 1110045	"P": 1786.0	"F": 7874}
{"v": 1	"t": 1110066	"P": 1792.5	"F": 7972	"C": 46.54	"D": 3133	"sn": 54091779688249	"file": "/data/device_log/data0000.out"}
{"v": 1	"t": 1110086	"P": 1789.5	"F": 7927}
{"v": 1	"t": 1110106	"P": 1788.75	"F": 7882}
{"v": 1	"t": 1110127	"P": 1787.0	"F": 7978}
{"v": 1	"t": 1110147	"P": 1779.75	"F": 7482}
{"v": 1	"t": 1110167	"P": 1788.0	"F": 7735}
{"v": 1	"t": 1110188	"P": 1778.0	"F": 7630}
{"v": 1	"t": 1110208	"P": 1783.25	"F": 7892}
{"v": 1	"t": 1110228	"P": 1787.25	"F": 7902}
{"v": 1	"t": 1110248	"P": 1784.25	"F": 7944}
{"v": 1	"t": 1110269	"P": 1788.0	"F": 7788}
{"v": 1	"t": 1110289	"P": 1780.0	"F": 7827}
{"v": 1	"t": 1110309	"P": 1777.0	"F": 8101}
{"v": 1	"t": 1110330	"P": 1787.0	"F": 8009}
{"v": 1	"t": 1110350	"P": 1777.75	"F": 7807}
{"v": 1	"t": 1110371	"P": 1784.75	"F": 7952}
{"v": 1	"t": 1110391	"P": 1785.5	"F": 7533}
{"v": 1	"t": 1110412	"P": 1787.75	"F": 7865}
{"v": 1	"t": 1110432	"P": 1788.75	"F": 7905}
{"v": 1	"t": 1110453	"P": 1794.0	"F": 7848}
{"v": 1	"t": 1110473	"P": 1785.75	"F": 8027}
{"v": 1	"t": 1110494	"P": 1788.75	"F": 7976}
{"v": 1	"t": 1110514	"P": 1780.25	"F": 7871}
{"v": 1	"t": 1110534	"P": 1791.5	"F": 8054}
{"v": 1	"t": 1110555	"P": 1782.75	"F": 7715}
{"v": 1	"t": 1110575	"P": 1790.0	"F": 7881}
{"v": 1	"t": 1110595	"P": 1789.5	"F": 7667}
{"v": 1	"t": 1110616	"P": 1784.25	"F": 7600}
{"v": 1	"t": 1110636	"P": 1793.5	"F": 7728}
{"v": 1	"t": 1110656	"P": 1789.75	"F": 7810}
{"v": 1	"t": 1110677	"P": 1791.5	"F": 7978}
{"v": 1	"t": 1110697	"P": 1786.25	"F": 8126}
{"v": 1	"t": 1110717	"P": 1795.0	"F": 7969}
{"v": 1	"t": 1110737	"P": 1790.0	"F": 7850}
{"v": 1	"t": 1110758	"P": 1793.0	"F": 8198}
{"v": 1	"t": 1110778	"P": 1795.25	"F": 8086}
{"v": 1	"t": 1110798	"P": 1792.5	"F": 8024}
{"v": 1	"t": 1110819	"P": 1796.75	"F": 7967}
{"v": 1	"t": 1110839	"P": 1796.0	"F": 8288}
{"v": 1	"t": 1110859	"P": 1799.25	"F": 7958}
{"v": 1	"t": 1110880	"P": 1798.0	"F": 8272}
{"v": 1	"t": 1110900	"P": 1797.5	"F": 8088}
{"v": 1	"t": 1110920	"P": 1788.5	"F": 8006}
{"v": 1	"t": 1110941	"P": 1783.75	"F": 7911}
{"v": 1	"t": 1110961	"P": 1797.75	"F": 7965}
{"v": 1	"t": 1110981	"P": 1793.25	"F": 8177}
{"v": 1	"t": 1111002	"P": 1793.25	"F": 7958}
{"v": 1	"t": 1111022	"P": 1802.0	"F": 7975}
{"v": 1	"t": 1111043	"P": 1794.0	"F": 8043}
{"v": 1	"t": 1111063	"P": 1796.75	"F": 8345}
{"v": 1	"t": 1111084	"P": 1801.5	"F": 7833	"C": 46.525	"D": 3133	"sn": 54091779688249	"file": "/data/device_log/data0000.out"}
{"v": 1	"t": 1111104	"P": 1800.5	"F": 7958}
{"v": 1	"t": 1111124	"P": 1789.5	"F": 7997}
{"v": 1	"t": 1111144	"P": 1794.25	"F": 7882}
{"v": 1	"t": 1111165	"P": 1798.25	"F": 7726}
{"v": 1	"t": 1111185	"P": 1798.75	"F": 7803}
{"v": 1	"t": 1111205	"P": 1791.5	"F": 7666}
{"v": 1	"t": 1111226	"P": 1798.5	"F": 7996}
{"v": 1	"t": 1111246	"P": 1799.5	"F": 8079}
{"v": 1	"t": 1111266	"P": 1801.5	"F": 8117}
{"v": 1	"t": 1111287	"P": 1790.25	"F": 8022}
{"v": 1	"t": 1111307	"P": 1792.75	"F": 8255}
{"v": 1	"t": 1111327	"P": 1803.25	"F": 8164}
{"v": 1	"t": 1111347	"P": 1793.5	"F": 7935}
{"v": 1	"t": 1111368	"P": 1795.25	"F": 8092}
{"v": 1	"t": 1111388	"P": 1782.0	"F": 8018}
{"v": 1	"t": 1111408	"P": 1799.5	"F": 7910}
{"v": 1	"t": 1111429	"P": 1798.0	"F": 8119}
{"v": 1	"t": 1111449	"P": 1792.5	"F": 7980}
{"v": 1	"t": 1111469	"P": 1795.5	"F": 8268}
{"v": 1	"t": 1111490	"P": 1804.0	"F": 8112}
{"v": 1	"t": 1111510	"P": 1794.5	"F": 7813}
{"v": 1	"t": 1111530	"P": 1798.0	"F": 8120}
{"v": 1	"t": 1111551	"P": 1789.75	"F": 8017}
{"v": 1	"t": 1111571	"P": 1792.25	"F": 8141}
{"v": 1	"t": 1111592	"P": 1795.0	"F": 8180}
{"v": 1	"t": 1111612	"P": 1792.5	"F": 8217}
{"v": 1	"t": 1111632	"P": 1800.75	"F": 8097}
{"v": 1	"t": 1111653	"P": 1800.0	"F": 8204}
{"v": 1	"t": 1111673	"P": 1793.5	"F": 8091}
{"v": 1	"t": 1111693	"P": 1790.0	"F": 8183}
{"v": 1	"t": 1111714	"P": 1800.5	"F": 7903}
{"v": 1	"t": 1111734	"P": 1798.25	"F": 7666}
{"v": 1	"t": 1111754	"P": 1795.25	"F": 8209}
{"v": 1	"t": 1111774	"P": 1793.5	"F": 8194}
{"v": 1	"t": 1111795	"P": 1791.0	"F": 8031}
{"v": 1	"t": 1111815	"P": 1801.75	"F": 8292}
{"v": 1	"t": 1111835	"P": 1790.75	"F": 8153}
{"v": 1	"t": 1111856	"P": 1786.5	"F": 7922}
{"v": 1	"t": 1111876	"P": 1797.5	"F": 8141}
{"v": 1	"t": 1111896	"P": 1804.25	"F": 8063}
{"v": 1	"t": 1111917	"P": 1793.25	"F": 8175}
{"v": 1	"t": 1111937	"P": 1796.25	"F": 8097}
{"v": 1	"t": 1111957	"P": 1792.75	"F": 8144}
{"v": 1	"t": 1111978	"P": 1793.5	"F": 7986}
{"v": 1	"t": 1111998	"P": 1794.25	"F": 8095}
{"v": 1	"t": 1112018	"P": 1794.5	"F": 8593}
{"v": 1	"t": 1112038	"P": 1803.0	"F": 7766}
{"v": 1	"t": 1112059	"P": 1802.75	"F": 8077}
{"v": 1	"t": 1112079	"P": 1788.25	"F": 8255}
{"v": 1	"t": 1112099	"P": 1796.25	"F": 8253	"C": 46.555	"D": 3133	"sn": 54091779688249	"file": "/data/device_log/data0000.out"}
{"v": 1	"t": 1112120	"P": 1791.75	"F": 8089}
{"v": 1	"t": 1112140	"P": 1800.25	"F": 8351}
{"v": 1	"t": 1112161	"P": 1789.75	"F": 8043}
{"v": 1	"t": 1112181	"P": 1794.25	"F": 8333}
{"v": 1	"t": 1112201	"P": 1800.25	"F": 8130}
{"v": 1	"t": 1112222	"P": 1796.75	"F": 8667}
{"v": 1	"t": 1112242	"P": 1801.5	"F": 8123}
{"v": 1	"t": 1112262	"P": 1807.5	"F": 8025}
{"v": 1	"t": 1112283	"P": 1797.25	"F": 8267}
{"v": 1	"t": 1112303	"P": 1803.75	"F": 8185}
{"v": 1	"t": 1112323	"P": 1795.5	"F": 7940}
{"v": 1	"t": 1112343	"P": 1806.25	"F": 8220}
{"v": 1	"t": 1112364	"P": 1799.5	"F": 8085}
{"v": 1	"t": 1112384	"P": 1791.75	"F": 7984}
{"v": 1	"t": 1112404	"P": 1797.0	"F": 8155}
{"v": 1	"t": 1112425	"P": 1795.25	"F": 8104}
{"v": 1	"t": 1112445	"P": 1794.25	"F": 8178}
{"v": 1	"t": 1112465	"P": 1794.25	"F": 8060}
{"v": 1	"t": 1112486	"P": 1782.0	"F": 8122}
{"v": 1	"t": 1112506	"P": 1806.75	"F": 8357}
{"v": 1	"t": 1112526	"P": 1794.75	"F": 8418}
{"v": 1	"t": 1112547	"P": 1788.25	"F": 8377}
{"v": 1	"t": 1112567	"P": 1789.5	"F": 8025}
{"v": 1	"t": 1112587	"P": 1796.25	"F": 8111}
{"v": 1	"t": 1112607	"P": 1798.25	"F": 8286}
{"v": 1	"t": 1112628	"P": 1791.75	"F": 8112}
{"v": 1	"t": 1112648	"P": 1796.5	"F": 8197}
{"v": 1	"t": 1112669	"P": 1792.5	"F": 8246}
{"v": 1	"t": 1112689	"P": 1799.25	"F": 8445}
{"v": 1	"t": 1112709	"P": 1786.25	"F": 8195}
{"v": 1	"t": 1112730	"P": 1796.25	"F": 8234}
{"v": 1	"t": 1112750	"P": 1789.25	"F": 8295}
{"v": 1	"t": 1112770	"P": 1793.0	"F": 8169}
{"v": 1	"t": 1112791	"P": 1782.75	"F": 8281}
{"v": 1	"t": 1112811	"P": 1796.75	"F": 8189}
{"v": 1	"t": 1112831	"P": 1792.25	"F": 8323}
{"v": 1	"t": 1112852	"P": 1785.25	"F": 8100}
{"v": 1	"t": 1112872	"P": 1793.0	"F": 8025}
{"v": 1	"t": 1112892	"P": 1792.0	"F": 8031}
{"v": 1	"t": 1112913	"P": 1789.75	"F": 8068}
{"v": 1	"t": 1112933	"P": 1782.0	"F": 8040}
{"v": 1	"t": 1112953	"P": 1789.25	"F": 8052}
{"v": 1	"t": 1112973	"P": 1796.5	"F": 8030}
{"v": 1	"t": 1112994	"P": 1790.25	"F": 8204}
{"v": 1	"t": 1113014	"P": 1794.0	"F": 8043}
{"v": 1	"t": 1113034	"P": 1791.5	"F": 8565}
{"v": 1	"t": 1113055	"P": 1800.75	"F": 7929}
{"v": 1	"t": 1113075	"P": 1794.0	"F": 8300}
{"v": 1	"t": 1113095	"P": 1788.5	"F": 8328}
{"v": 1	"t": 1113116	"P": 1792.0	"F": 7898	"C": 46.525	"D": 3133	"sn": 54091779688249	"file": "/data/device_log/data0000.out"}
{"v": 1	"t": 1113136	"P": 1795.0	"F": 8075}
{"v": 1	"t": 1113156	"P": 1788.25	"F": 8019}
{"v": 1	"t": 1113177	"P": 1786.25	"F": 8377}
{"v": 1	"t": 1113197	"P": 1792.0	"F": 8280}
{"v": 1	"t": 1113217	"P": 1808.25	"F": 8581}
{"v": 1	"t": 1113238	"P": 1797.0	"F": 8287}
{"v": 1	"t": 1113258	"P": 1792.75	"F": 8200}
{"v": 1	"t": 1113279	"P": 1789.25	"F": 8481}
{"v": 1	"t": 1113299	"P": 1799.5	"F": 8439}
{"v": 1	"t": 1113319	"P": 1800.5	"F": 8490}
{"v": 1	"t": 1113339	"P": 1788.25	"F": 8453}
{"v": 1	"t": 1113360	"P": 1800.25	"F": 8210}
{"v": 1	"t": 1113380	"P": 1790.75	"F": 8514}
{"v": 1	"t": 1113400	"P": 1792.25	"F": 8272}
{"v": 1	"t": 1113421	"P": 1800.75	"F": 8443}
{"v": 1	"t": 1113441	"P": 1800.0	"F": 8426}
{"v": 1	"t": 1113461	"P": 1794.0	"F": 8523}
{"v": 1	"t": 1113482	"P": 1802.0	"F": 8615}
{"v": 1	"t": 1113502	"P": 1789.75	"F": 8360}
{"v": 1	"t": 1113522	"P": 1806.75	"F": 8696}
{"v": 1	"t": 1113543	"P": 1804.75	"F": 8321}
{"v": 1	"t": 1113563	"P": 1798.25	"F": 8579}
{"v": 1	"t": 1113583	"P": 1797.5	"F": 8144}
{"v": 1	"t": 1113603	"P": 1794.25	"F": 8385}
{"v": 1	"t": 1113624	"P": 1802.5	"F": 7911}
{"v": 1	"t": 1113644	"P": 1797.0	"F": 8279}
{"v": 1	"t": 1113664	"P": 1795.25	"F": 8543}
{"v": 1	"t": 1113685	"P": 1810.25	"F": 8581}
{"v": 1	"t": 1113705	"P": 1800.75	"F": 8556}
{"v": 1	"t": 1113725	"P": 1801.25	"F": 8311}
{"v": 1	"t": 1113746	"P": 1795.5	"F": 8080}
{"v": 1	"t": 1113766	"P": 1805.25	"F": 8195}
{"v": 1	"t": 1113786	"P": 1801.25	"F": 8235}
{"v": 1	"t": 1113807	"P": 1786.75	"F": 8412}
{"v": 1	"t": 1113827	"P": 1801.25	"F": 8502}
{"v": 1	"t": 1113848	"P": 1795.75	"F": 8462}
{"v": 1	"t": 1113868	"P": 1798.5	"F": 8230}
{"v": 1	"t": 1113889	"P": 1806.0	"F": 8461}
{"v": 1	"t": 1113909	"P": 1796.0	"F": 8514}
{"v": 1	"t": 1113930	"P": 1801.25	"F": 8082}
{"v": 1	"t": 1113950	"P": 1794.0	"F": 8445}
{"v": 1	"t": 1113971	"P": 1800.25	"F": 8386}
{"v": 1	"t": 1113991	"P": 1800.25	"F": 7782}
{"v": 1	"t": 1114011	"P": 1798.75	"F": 8239}
{"v": 1	"t": 1114032	"P": 1794.5	"F": 8404}
{"v": 1	"t": 1114052	"P": 1804.75	"F": 8642}
{"v": 1	"t": 1114072	"P": 1804.5	"F": 8296}
{"v": 1	"t": 1114093	"P": 1805.5	"F": 8531}
{"v": 1	"t": 1114113	"P": 1800.0	"F": 8352}
{"v": 1	"t": 1114133	"P": 1803.75	"F": 8418	"C": 46.53	"D": 3133	"sn": 54091779688249	"file": "/data/device_log/data0000.out"}
{"v": 1	"t": 1114154	"P": 1812.5	"F": 8235}
{"v": 1	"t": 1114174	"P": 1805.75	"F": 8839}
{"v": 1	"t": 1114194	"P": 1810.25	"F": 8447}
{"v": 1	"t": 1114215	"P": 1813.5	"F": 8660}
{"v": 1	"t": 1114235	"P": 1813.25	"F": 8831}
{"v": 1	"t": 1114255	"P": 1806.5	"F": 8360}
{"v": 1	"t": 1114276	"P": 1797.75	"F": 8581}
{"v": 1	"t": 1114296	"P": 1817.5	"F": 8754}
{"v": 1	"t": 1114316	"P": 1809.5	"F": 8626}
{"v": 1	"t": 1114336	"P": 1811.25	"F": 8726}
{"v": 1	"t": 1114357	"P": 1801.0	"F": 8541}
{"v": 1	"t": 1114377	"P": 1815.25	"F": 8715}
{"v": 1	"t": 1114397	"P": 1806.25	"F": 8915}
{"v": 1	"t": 1114418	"P": 1811.75	"F": 8461}
{"v": 1	"t": 1114438	"P": 1804.5	"F": 8908}
{"v": 1	"t": 1114458	"P": 1811.0	"F": 8478}
{"v": 1	"t": 1114479	"P": 1802.75	"F": 8918}
{"v": 1	"t": 1114499	"P": 1803.5	"F": 8083}
{"v": 1	"t": 1114520	"P": 1795.5	"F": 8670}
{"v": 1	"t": 1114540	"P": 1802.25	"F": 8425}
{"v": 1	"t": 1114560	"P": 1795.5	"F": 8539}
{"v": 1	"t": 1114581	"P": 1795.5	"F": 8748}
{"v": 1	"t": 1114601	"P": 1802.25	"F": 8759}
{"v": 1	"t": 1114621	"P": 1796.0	"F": 8711}
{"v": 1	"t": 1114642	"P": 1797.5	"F": 8539}
{"v": 1	"t": 1114662	"P": 1804.75	"F": 8841}
{"v": 1	"t": 1114682	"P": 1801.25	"F": 8594}
{"v": 1	"t": 1114703	"P": 1801.5	"F": 8616}
{"v": 1	"t": 1114723	"P": 1801.5	"F": 8590}
{"v": 1	"t": 1114743	"P": 1802.0	"F": 8901}
{"v": 1	"t": 1114763	"P": 1810.25	"F": 8548}
{"v": 1	"t": 1114784	"P": 1807.75	"F": 8680}
{"v": 1	"t": 1114804	"P": 1796.0	"F": 8392}
{"v": 1	"t": 1114824	"P": 1803.5	"F": 8516}
{"v": 1	"t": 1114845	"P": 1812.0	"F": 8337}
{"v": 1	"t": 1114865	"P": 1804.75	"F": 8488}
{"v": 1	"t": 1114885	"P": 1801.25	"F": 8535}
{"v": 1	"t": 1114906	"P": 1798.75	"F": 8568}
{"v": 1	"t": 1114926	"P": 1807.25	"F": 8549}
{"v": 1	"t": 1114946	"P": 1804.75	"F": 8611}
{"v": 1	"t": 1114967	"P": 1808.75	"F": 8671}
{"v": 1	"t": 1114987	"P": 1805.0	"F": 8938}
{"v": 1	"t": 1115007	"P": 1806.0	"F": 8434}
{"v": 1	"t": 1115027	"P": 1812.25	"F": 8610}
{"v": 1	"t": 1115048	"P": 1805.75	"F": 8251}
{"v": 1	"t": 1115068	"P": 1801.25	"F": 8448}
{"v": 1	"t": 1115089	"P": 1803.75	"F": 8611}
{"v": 1	"t": 1115109	"P": 1805.75	"F": 8483}
{"v": 1	"t": 1115129	"P": 1807.5	"F": 8459}
{"v": 1	"t": 1115150	"P": 1807.75	"F": 8797	"C": 46.505	"D": 3133	"sn": 54091779688249	"file": "/data/device_log/data0000.out"}
{"v": 1	"t": 1115170	"P": 1810.75	"F": 8711}
{"v": 1	"t": 1115190	"P": 1812.0	"F": 8625}
{"v": 1	"t": 1115211	"P": 1806.75	"F": 8565}
{"v": 1	"t": 1115231	"P": 1816.25	"F": 8636}
{"v": 1	"t": 1115251	"P": 1805.5	"F": 8441}
{"v": 1	"t": 1115272	"P": 1804.25	"F": 8716}
{"v": 1	"t": 1115292	"P": 1810.75	"F": 8341}
{"v": 1	"t": 1115312	"P": 1811.25	"F": 8342}
{"v": 1	"t": 1115333	"P": 1805.0	"F": 8472}
{"v": 1	"t": 1115353	"P": 1799.75	"F": 8408}
{"v": 1	"t": 1115373	"P": 1800.5	"F": 8624}
{"v": 1	"t": 1115393	"P": 1809.0	"F": 8409}
{"v": 1	"t": 1115414	"P": 1812.0	"F": 8611}
{"v": 1	"t": 1115434	"P": 1801.25	"F": 8615}
{"v": 1	"t": 1115454	"P": 1808.0	"F": 8456}
{"v": 1	"t": 1115475	"P": 1803.0	"F": 8855}
{"v": 1	"t": 1115495	"P": 1805.5	"F": 8436}
{"v": 1	"t": 1115515	"P": 1806.5	"F": 8674}
{"v": 1	"t": 1115536	"P": 1798.75	"F": 8479}
{"v": 1	"t": 1115556	"P": 1807.25	"F": 8706}
{"v": 1	"t": 1115576	"P": 1801.75	"F": 8404}
{"v": 1	"t": 1115597	"P": 1806.0	"F": 8582}
{"v": 1	"t": 1115617	"P": 1806.0	"F": 8271}
{"v": 1	"t": 1115637	"P": 1798.25	"F": 8801}
{"v": 1	"t": 1115658	"P": 1807.5	"F": 8666}
{"v": 1	"t": 1115678	"P": 1807.0	"F": 8895}
{"v": 1	"t": 1115699	"P": 1807.25	"F": 8787}
{"v": 1	"t": 1115719	"P": 1801.75	"F": 8481}
{"v": 1	"t": 1115739	"P": 1799.75	"F": 8372}
{"v": 1	"t": 1115760	"P": 1809.25	"F": 8383}
{"v": 1	"t": 1115780	"P": 1808.0	"F": 8506}
{"v": 1	"t": 1115800	"P": 1801.75	"F": 8808}
{"v": 1	"t": 1115821	"P": 1799.5	"F": 8644}
{"v": 1	"t": 1115841	"P": 1807.25	"F": 8524}
{"v": 1	"t": 1115861	"P": 1810.0	"F": 8807}
{"v": 1	"t": 1115882	"P": 1809.75	"F": 8529}
{"v": 1	"t": 1115902	"P": 1814.75	"F": 8856}
{"v": 1	"t": 1115922	"P": 1806.75	"F": 8509}
{"v": 1	"t": 1115942	"P": 1801.25	"F": 8788}
{"v": 1	"t": 1115963	"P": 1805.75	"F": 8701}
{"v": 1	"t": 1115983	"P": 1803.75	"F": 8864}
{"v": 1	"t": 1116003	"P": 1807.25	"F": 8554}
{"v": 1	"t": 1116024	"P": 1811.5	"F": 8891}
{"v": 1	"t": 1116044	"P": 1809.75	"F": 8702}
{"v": 1	"t": 1116064	"P": 1806.75	"F": 8669}
{"v": 1	"t": 1116085	"P": 1816.5	"F": 8572}
{"v": 1	"t": 1116105	"P": 1803.75	"F": 8697}
{"v": 1	"t": 1116125	"P": 1807.0	"F": 8565}
{"v": 1	"t": 1116146	"P": 1811.25	"F": 8348}
{"v": 1	"t": 1116166	"P": 1812.25	"F": 8474	"C": 46.48	"D": 3133	"sn": 54091779688249	"file": "/data/device_log/data0000.out"}
{"v": 1	"t": 1116186	"P": 1804.0	"F": 8395}
{"v": 1	"t": 1116207	"P": 1805.0	"F": 8338}
{"v": 1	"t": 1116227	"P": 1808.75	"F": 8349}
{"v": 1	"t": 1116248	"P": 1798.75	"F": 8385}
{"v": 1	"t": 1116268	"P": 1806.25	"F": 8580}
{"v": 1	"t": 1116288	"P": 1807.5	"F": 8601}
{"v": 1	"t": 1116309	"P": 1806.5	"F": 8394}
{"v": 1	"t": 1116329	"P": 1798.5	"F": 8254}
{"v": 1	"t": 1116349	"P": 1800.5	"F": 8509}
{"v": 1	"t": 1116369	"P": 1801.5	"F": 8700}
{"v": 1	"t": 1116390	"P": 1810.0	"F": 8804}
{"v": 1	"t": 1116410	"P": 1798.25	"F": 8776}
{"v": 1	"t": 1116430	"P": 1812.25	"F": 8599}
{"v": 1	"t": 1116451	"P": 1802.0	"F": 8685}
{"v": 1	"t": 1116471	"P": 1805.75	"F": 8585}
{"v": 1	"t": 1116491	"P": 1806.0	"F": 8573}
{"v": 1	"t": 1116512	"P": 1809.25	"F": 8930}
{"v": 1	"t": 1116532	"P": 1799.0	"F": 8534}
{"v": 1	"t": 1116552	"P": 1817.75	"F": 8719}
{"v": 1	"t": 1116573	"P": 1802.5	"F": 8328}
{"v": 1	"t": 1116593	"P": 1805.0	"F": 8571}
{"v": 1	"t": 1116613	"P": 1800.5	"F": 8563}
{"v": 1	"t": 1116634	"P": 1798.25	"F": 8718}
{"v": 1	"t": 1116654	"P": 1812.5	"F": 8591}
{"v": 1	"t": 1116674	"P": 1804.5	"F": 8388}
{"v": 1	"t": 1116695	"P": 1810.25	"F": 8380}
{"v": 1	"t": 1116715	"P": 1810.0	"F": 8538}
{"v": 1	"t": 1116736	"P": 1816.5	"F": 8677}
{"v": 1	"t": 1116756	"P": 1806.5	"F": 8592}
{"v": 1	"t": 1116776	"P": 1803.25	"F": 8546}
{"v": 1	"t": 1116797	"P": 1800.25	"F": 8494}
{"v": 1	"t": 1116817	"P": 1809.75	"F": 8627}
{"v": 1	"t": 1116837	"P": 1800.5	"F": 8978}
{"v": 1	"t": 1116858	"P": 1807.0	"F": 8467}
{"v": 1	"t": 1116878	"P": 1811.25	"F": 8657}
{"v": 1	"t": 1116898	"P": 1806.75	"F": 8911}
{"v": 1	"t": 1116919	"P": 1797.25	"F": 8620}
{"v": 1	"t": 1116939	"P": 1813.0	"F": 8722}
{"v": 1	"t": 1116959	"P": 1794.0	"F": 8274}
{"v": 1	"t": 1116980	"P": 1819.0	"F": 8827}
{"v": 1	"t": 1117000	"P": 1814.25	"F": 8550}
{"v": 1	"t": 1117020	"P": 1805.25	"F": 8465}
{"v": 1	"t": 1117041	"P": 1801.0	"F": 8936}
{"v": 1	"t": 1117061	"P": 1812.0	"F": 8594}
{"v": 1	"t": 1117081	"P": 1806.0	"F": 8452}
{"v": 1	"t": 1117102	"P": 1802.25	"F": 8821}
{"v": 1	"t": 1117122	"P": 1804.5	"F": 8533}
{"v": 1	"t": 1117142	"P": 1809.25	"F": 8819}
{"v": 1	"t": 1117162	"P": 1805.5	"F": 8553}
{"v": 1	"t": 1117183	"P": 1814.0	"F": 8506	"C": 46.5	"D": 3133	"sn": 54091779688249	"file": "/data/device_log/data0000.out"}
{"v": 1	"t": 1117203	"P": 1797.5	"F": 8688}
{"v": 1	"t": 1117223	"P": 1803.0	"F": 8746}
{"v": 1	"t": 1117244	"P": 1812.75	"F": 8862}
{"v": 1	"t": 1117264	"P": 1803.5	"F": 8404}
{"v": 1	"t": 1117284	"P": 1805.0	"F": 8659}
{"v": 1	"t": 1117305	"P": 1804.5	"F": 8621}
{"v": 1	"t": 1117326	"P": 1810.0	"F": 8455}
{"v": 1	"t": 1117346	"P": 1803.0	"F": 8286}
{"v": 1	"t": 1117367	"P": 1805.0	"F": 8805}
{"v": 1	"t": 1117387	"P": 1806.5	"F": 8333}
{"v": 1	"t": 1117408	"P": 1803.75	"F": 8684}
{"v": 1	"t": 1117428	"P": 1812.75	"F": 8803}
{"v": 1	"t": 1117449	"P": 1804.5	"F": 8886}
{"v": 1	"t": 1117469	"P": 1798.75	"F": 8774}
{"v": 1	"t": 1117489	"P": 1806.75	"F": 8714}
{"v": 1	"t": 1117510	"P": 1809.5	"F": 8306}
{"v": 1	"t": 1117530	"P": 1801.75	"F": 8813}
{"v": 1	"t": 1117550	"P": 1809.75	"F": 8704}
{"v": 1	"t": 1117571	"P": 1801.75	"F": 8226}
{"v": 1	"t": 1117591	"P": 1806.0	"F": 8618}
{"v": 1	"t": 1117611	"P": 1803.5	"F": 8276}
{"v": 1	"t": 1117632	"P": 1817.5	"F": 8728}
{"v": 1	"t": 1117652	"P": 1801.25	"F": 8473}
{"v": 1	"t": 1117672	"P": 1803.5	"F": 8859}
{"v": 1	"t": 1117693	"P": 1801.5	"F": 8570}
{"v": 1	"t": 1117713	"P": 1808.75	"F": 8760}
{"v": 1	"t": 1117733	"P": 1808.25	"F": 8696}
{"v": 1	"t": 1117753	"P": 1807.5	"F": 8503}
{"v": 1	"t": 1117774	"P": 1803.75	"F": 8649}
{"v": 1	"t": 1117794	"P": 1802.75	"F": 8721}
{"v": 1	"t": 1117814	"P": 1800.25	"F": 8205}
{"v": 1	"t": 1117835	"P": 1807.25	"F": 8696}
{"v": 1	"t": 1117855	"P": 1800.75	"F": 8536}
{"v": 1	"t": 1117875	"P": 1805.0	"F": 8685}
{"v": 1	"t": 1117896	"P": 1796.25	"F": 8755}
{"v": 1	"t": 1117916	"P": 1815.25	"F": 8464}
{"v": 1	"t": 1117936	"P": 1800.0	"F": 8278}
{"v": 1	"t": 1117956	"P": 1804.75	"F": 8816}
{"v": 1	"t": 1117977	"P": 1796.75	"F": 8750}
{"v": 1	"t": 1117997	"P": 1813.5	"F": 8503}
{"v": 1	"t": 1118017	"P": 1800.25	"F": 8325}
{"v": 1	"t": 1118038	"P": 1808.75	"F": 8270}
{"v": 1	"t": 1118058	"P": 1798.0	"F": 8542}
{"v": 1	"t": 1118079	"P": 1810.5	"F": 8727}
{"v": 1	"t": 1118099	"P": 1801.75	"F": 8565}
{"v": 1	"t": 1118119	"P": 1804.5	"F": 8530}
{"v": 1	"t": 1118140	"P": 1812.5	"F": 8775}
{"v": 1	"t": 1118160	"P": 1803.5	"F": 8755}
{"v": 1	"t": 1118180	"P": 1812.0	"F": 8453}
{"v": 1	"t": 1118201	"P": 1807.25	"F": 8989	"C": 46.49	"D": 3133	"sn": 54091779688249	"file": "/data/device_log/data0000.out"}
{"v": 1	"t": 1118221	"P": 1803.75	"F": 8755}
{"v": 1	"t": 1118241	"P": 1807.5	"F": 8665}
{"v": 1	"t": 1118262	"P": 1804.5	"F": 8760}
{"v": 1	"t": 1118282	"P": 1807.5	"F": 8684}
{"v": 1	"t": 1118302	"P": 1801.25	"F": 8611}
{"v": 1	"t": 1118322	"P": 1805.25	"F": 8572}
{"v": 1	"t": 1118343	"P": 1798.0	"F": 8634}
{"v": 1	"t": 1118363	"P": 1803.0	"F": 9035}
{"v": 1	"t": 1118383	"P": 1807.5	"F": 8557}
{"v": 1	"t": 1118404	"P": 1804.5	"F": 8919}
{"v": 1	"t": 1118424	"P": 1809.5	"F": 8785}
{"v": 1	"t": 1118444	"P": 1803.0	"F": 8286}
{"v": 1	"t": 1118465	"P": 1813.0	"F": 8524}
{"v": 1	"t": 1118485	"P": 1808.25	"F": 8595}
{"v": 1	"t": 1118505	"P": 1805.25	"F": 8651}
{"v": 1	"t": 1118526	"P": 1806.5	"F": 8714}
{"v": 1	"t": 1118546	"P": 1806.25	"F": 8163}
{"v": 1	"t": 1118566	"P": 1813.25	"F": 8713}
{"v": 1	"t": 1118587	"P": 1806.75	"F": 8444}
{"v": 1	"t": 1118607	"P": 1797.0	"F": 8448}
{"v": 1	"t": 1118627	"P": 1806.75	"F": 8633}
{"v": 1	"t": 1118648	"P": 1796.0	"F": 8691}
{"v": 1	"t": 1118668	"P": 1810.5	"F": 8193}
{"v": 1	"t": 1118688	"P": 1810.75	"F": 8680}
{"v": 1	"t": 1118709	"P": 1805.25	"F": 8854}
{"v": 1	"t": 1118729	"P": 1804.5	"F": 8358}
{"v": 1	"t": 1118749	"P": 1803.75	"F": 8740}
{"v": 1	"t": 1118770	"P": 1807.0	"F": 8475}
{"v": 1	"t": 1118790	"P": 1809.5	"F": 8529}
{"v": 1	"t": 1118810	"P": 1801.0	"F": 8692}
{"v": 1	"t": 1118830	"P": 1805.0	"F": 8848}
{"v": 1	"t": 1118851	"P": 1806.0	"F": 8432}
{"v": 1	"t": 1118871	"P": 1812.75	"F": 8550}
{"v": 1	"t": 1118891	"P": 1809.25	"F": 8640}
{"v": 1	"t": 1118912	"P": 1802.0	"F": 8456}
{"v": 1	"t": 1118932	"P": 1800.5	"F": 8742}
{"v": 1	"t": 1118952	"P": 1803.5	"F": 8706}
{"v": 1	"t": 1118973	"P": 1797.75	"F": 8569}
{"v": 1	"t": 1118993	"P": 1806.75	"F": 8595}
{"v": 1	"t": 1119013	"P": 1801.75	"F": 8523}
{"v": 1	"t": 1119034	"P": 1806.75	"F": 8541}
{"v": 1	"t": 1119054	"P": 1805.0	"F": 8962}
{"v": 1	"t": 1119074	"P": 1800.75	"F": 8750}
{"v": 1	"t": 1119094	"P": 1799.0	"F": 8412}
{"v": 1	"t": 1119115	"P": 1812.25	"F": 8996}
{"v": 1	"t": 1119135	"P": 1806.0	"F": 8588}
{"v": 1	"t": 1119156	"P": 1812.75	"F": 8636}
{"v": 1	"t": 1119176	"P": 1802.0	"F": 8549}
{"v": 1	"t": 1119197	"P": 1805.75	"F": 8692}
{"v": 1	"t": 1119217	"P": 1805.75	"F": 8788	"C": 46.48	"D": 3133	"sn": 54091779688249	"file": "/data/device_log/data0000.out"}
{"v": 1	"t": 1119237	"P": 1802.0	"F": 8447}
{"v": 1	"t": 1119258	"P": 1807.25	"F": 8673}
{"v": 1	"t": 1119278	"P": 1807.0	"F": 8660}
{"v": 1	"t": 1119298	"P": 1809.75	"F": 8604}
{"v": 1	"t": 1119319	"P": 1817.0	"F": 8630}
{"v": 1	"t": 1119339	"P": 1799.75	"F": 8505}
{"v": 1	"t": 1119359	"P": 1806.0	"F": 8682}
{"v": 1	"t": 1119380	"P": 1811.75	"F": 8311}
{"v": 1	"t": 1119400	"P": 1803.75	"F": 8204}
{"v": 1	"t": 1119421	"P": 1807.0	"F": 8650}
{"v": 1	"t": 1119441	"P": 1810.5	"F": 8585}
{"v": 1	"t": 1119461	"P": 1808.0	"F": 8301}
{"v": 1	"t": 1119482	"P": 1803.25	"F": 8207}
{"v": 1	"t": 1119502	"P": 1802.25	"F": 8620}
{"v": 1	"t": 1119522	"P": 1796.25	"F": 8227}
{"v": 1	"t": 1119543	"P": 1802.5	"F": 8778}
{"v": 1	"t": 1119563	"P": 1808.5	"F": 8483}
{"v": 1	"t": 1119584	"P": 1807.75	"F": 8944}
{"v": 1	"t": 1119604	"P": 1802.25	"F": 8521}
{"v": 1	"t": 1119624	"P": 1800.75	"F": 8637}
{"v": 1	"t": 1119645	"P": 1811.5	"F": 8626}
{"v": 1	"t": 1119665	"P": 1803.0	"F": 8393}
{"v": 1	"t": 1119685	"P": 1808.5	"F": 8902}
{"v": 1	"t": 1119706	"P": 1810.5	"F": 8709}
{"v": 1	"t": 1119726	"P": 1809.75	"F": 8468}
{"v": 1	"t": 1119747	"P": 1805.0	"F": 8693}
{"v": 1	"t": 1119767	"P": 1793.75	"F": 8526}
{"v": 1	"t": 1119787	"P": 1813.25	"F": 8871}
{"v": 1	"t": 1119808	"P": 1808.75	"F": 8573}
{"v": 1	"t": 1119828	"P": 1804.5	"F": 8656}
{"v": 1	"t": 1119849	"P": 1807.25	"F": 8525}
{"v": 1	"t": 1119869	"P": 1800.0	"F": 8543}
{"v": 1	"t": 1119889	"P": 1814.75	"F": 8746}
{"v": 1	"t": 1119910	"P": 1801.0	"F": 8493}
{"v": 1	"t": 1119930	"P": 1805.75	"F": 8537}
{"v": 1	"t": 1119950	"P": 1793.5	"F": 8724}
{"v": 1	"t": 1119971	"P": 1812.0	"F": 8459}
{"v": 1	"t": 1119991	"P": 1803.75	"F": 8698}
{"v": 1	"t": 1120012	"P": 1802.5	"F": 8179}
{"v": 1	"t": 1120032	"P": 1799.5	"F": 8618}
{"v": 1	"t": 1120052	"P": 1796.5	"F": 8406}
{"v": 1	"t": 1120073	"P": 1797.5	"F": 8646}
{"v": 1	"t": 1120093	"P": 1810.5	"F": 8480}
{"v": 1	"t": 1120113	"P": 1804.0	"F": 8563}
{"v": 1	"t": 1120134	"P": 1815.5	"F": 8680}
{"v": 1	"t": 1120154	"P": 1806.25	"F": 8696}
{"v": 1	"t": 1120174	"P": 1805.0	"F": 8763}
{"v": 1	"t": 1120195	"P": 1805.25	"F": 8569}
{"v": 1	"t": 1120215	"P": 1799.25	"F": 8621}
{"v": 1	"t": 1120236	"P": 1795.25	"F": 8413	"C": 46.485	"D": 3133	"sn": 54091779688249	"file": "/data/device_log/data0000.out"}
{"v": 1	"t": 1120256	"P": 1814.5	"F": 8534}
{"v": 1	"t": 1120276	"P": 1803.0	"F": 8619}
{"v": 1	"t": 1120297	"P": 1807.75	"F": 8596}
{"v": 1	"t": 1120317	"P": 1801.5	"F": 8743}
{"v": 1	"t": 1120337	"P": 1812.75	"F": 8837}
{"v": 1	"t": 1120358	"P": 1801.25	"F": 8408}
{"v": 1	"t": 1120378	"P": 1800.75	"F": 8663}
{"v": 1	"t": 1120399	"P": 1808.5	"F": 8667}
{"v": 1	"t": 1120419	"P": 1820.0	"F": 8582}
{"v": 1	"t": 1120439	"P": 1800.0	"F": 8406}
{"v": 1	"t": 1120460	"P": 1814.0	"F": 8885}
{"v": 1	"t": 1120480	"P": 1811.5	"F": 8745}
{"v": 1	"t": 1120501	"P": 1795.25	"F": 8676}
{"v": 1	"t": 1120521	"P": 1804.5	"F": 8792}
{"v": 1	"t": 1120541	"P": 1806.75	"F": 8512}
{"v": 1	"t": 1120562	"P": 1801.25	"F": 8796}
{"v": 1	"t": 1120582	"P": 1793.75	"F": 8739}
{"v": 1	"t": 1120602	"P": 1807.75	"F": 8938}
{"v": 1	"t": 1120623	"P": 1801.0	"F": 8725}
{"v": 1	"t": 1120643	"P": 1806.75	"F": 8970}
{"v": 1	"t": 1120663	"P": 1802.75	"F": 8507}
{"v": 1	"t": 1120684	"P": 1802.5	"F": 8877}
{"v": 1	"t": 1120704	"P": 1801.5	"F": 8566}
{"v": 1	"t": 1120725	"P": 1810.25	"F": 8768}
{"v": 1	"t": 1120745	"P": 1806.5	"F": 8621}
{"v": 1	"t": 1120765	"P": 1803.75	"F": 8542}
{"v": 1	"t": 1120786	"P": 1803.5	"F": 8321}
{"v": 1	"t": 1120806	"P": 1805.5	"F": 8582}
{"v": 1	"t": 1120826	"P": 1798.25	"F": 8612}
{"v": 1	"t": 1120847	"P": 1806.5	"F": 8434}
{"v": 1	"t": 1120867	"P": 1812.75	"F": 8698}
{"v": 1	"t": 1120888	"P": 1807.75	"F": 8768}
{"v": 1	"t": 1120908	"P": 1804.5	"F": 8403}
{"v": 1	"t": 1120928	"P": 1796.5	"F": 8525}
{"v": 1	"t": 1120949	"P": 1797.5	"F": 8615}
{"v": 1	"t": 1120969	"P": 1809.5	"F": 8478}
{"v": 1	"t": 1120989	"P": 1808.75	"F": 8320}
{"v": 1	"t": 1121010	"P": 1802.25	"F": 8622}
{"v": 1	"t": 1121030	"P": 1809.25	"F": 8839}
{"v": 1	"t": 1121051	"P": 1800.5	"F": 8301}
{"v": 1	"t": 1121071	"P": 1811.5	"F": 8267}
{"v": 1	"t": 1121091	"P": 1809.5	"F": 8470}
{"v": 1	"t": 1121112	"P": 1796.5	"F": 8738}
{"v": 1	"t": 1121132	"P": 1814.5	"F": 8661}
{"v": 1	"t": 1121153	"P": 1803.25	"F": 8775}
{"v": 1	"t": 1121173	"P": 1807.0	"F": 8385}
{"v": 1	"t": 1121194	"P": 1803.75	"F": 8588}
{"v": 1	"t": 1121214	"P": 1807.75	"F": 8601}
{"v": 1	"t": 1121234	"P": 1807.25	"F": 8543}
{"v": 1	"t": 1121255	"P": 1808.0	"F": 8411	"C": 46.49	"D": 3133	"sn": 54091779688249	"file": "/data/device_log/data0000.out"}
{"v": 1	"t": 1121275	"P": 1802.0	"F": 8607}
{"v": 1	"t": 1121296	"P": 1806.25	"F": 8155}
{"v": 1	"t": 1121316	"P": 1813.75	"F": 8622}
{"v": 1	"t": 1121336	"P": 1800.0	"F": 8642}
{"v": 1	"t": 1121357	"P": 1800.75	"F": 8443}
{"v": 1	"t": 1121377	"P": 1801.75	"F": 8614}
{"v": 1	"t": 1121397	"P": 1809.75	"F": 8640}
{"v": 1	"t": 1121418	"P": 1802.75	"F": 8806}
{"v": 1	"t": 1121438	"P": 1805.75	"F": 8782}
{"v": 1	"t": 1121458	"P": 1815.25	"F": 8545}
{"v": 1	"t": 1121479	"P": 1809.0	"F": 8751}
{"v": 1	"t": 1121499	"P": 1805.5	"F": 8837}
{"v": 1	"t": 1121520	"P": 1808.75	"F": 8159}
{"v": 1	"t": 1121540	"P": 1809.5	"F": 8503}
{"v": 1	"t": 1121560	"P": 1809.5	"F": 8758}
{"v": 1	"t": 1121581	"P": 1804.5	"F": 8700}
{"v": 1	"t": 1121601	"P": 1802.75	"F": 8857}
{"v": 1	"t": 1121621	"P": 1802.5	"F": 8651}
{"v": 1	"t": 1121642	"P": 1801.75	"F": 8714}
{"v": 1	"t": 1121662	"P": 1807.0	"F": 8648}
{"v": 1	"t": 1121683	"P": 1807.5	"F": 8586}
{"v": 1	"t": 1121703	"P": 1796.25	"F": 8535}
{"v": 1	"t": 1121723	"P": 1807.75	"F": 8746}
{"v": 1	"t": 1121744	"P": 1802.75	"F": 8902}
{"v": 1	"t": 1121764	"P": 1805.75	"F": 8668}
{"v": 1	"t": 1121784	"P": 1799.75	"F": 8332}
{"v": 1	"t": 1121805	"P": 1807.0	"F": 8448}
{"v": 1	"t": 1121825	"P": 1802.75	"F": 8544}
{"v": 1	"t": 1121846	"P": 1800.5	"F": 8588}
{"v": 1	"t": 1121866	"P": 1804.0	"F": 8579}
{"v": 1	"t": 1121886	"P": 1806.0	"F": 8529}
{"v": 1	"t": 1121907	"P": 1799.0	"F": 8639}
{"v": 1	"t": 1121927	"P": 1811.0	"F": 8513}
{"v": 1	"t": 1121947	"P": 1809.75	"F": 8643}
{"v": 1	"t": 1121967	"P": 1806.25	"F": 8845}
{"v": 1	"t": 1121988	"P": 1807.5	"F": 8528}
{"v": 1	"t": 1122008	"P": 1799.5	"F": 8631}
{"v": 1	"t": 1122028	"P": 1811.0	"F": 8618}
{"v": 1	"t": 1122049	"P": 1802.5	"F": 8449}
{"v": 1	"t": 1122069	"P": 1807.0	"F": 8655}
{"v": 1	"t": 1122089	"P": 1809.25	"F": 8540}
{"v": 1	"t": 1122110	"P": 1802.0	"F": 8852}
{"v": 1	"t": 1122130	"P": 1810.5	"F": 8440}
{"v": 1	"t": 1122150	"P": 1811.75	"F": 9032}
{"v": 1	"t": 1122170	"P": 1798.5	"F": 8523}
{"v": 1	"t": 1122191	"P": 1806.25	"F": 8638}
{"v": 1	"t": 1122211	"P": 1807.0	"F": 8775}
{"v": 1	"t": 1122231	"P": 1804.25	"F": 8561}
{"v": 1	"t": 1122252	"P": 1801.0	"F": 8705}
{"v": 1	"t": 1122272	"P": 1809.25	"F": 8667	"C": 46.47	"D": 3133	"sn": 54091779688249	"file": "/data/device_log/data0000.out"}
{"v": 1	"t": 1122293	"P": 1811.0	"F": 8738}
{"v": 1	"t": 1122313	"P": 1814.0	"F": 8494}
{"v": 1	"t": 1122333	"P": 1811.0	"F": 8861}
{"v": 1	"t": 1122354	"P": 1807.75	"F": 8569}
{"v": 1	"t": 1122374	"P": 1799.0	"F": 8770}
{"v": 1	"t": 1122394	"P": 1798.5	"F": 8883}
{"v": 1	"t": 1122415	"P": 1808.25	"F": 8380}
{"v": 1	"t": 1122435	"P": 1810.75	"F": 8701}
{"v": 1	"t": 1122455	"P": 1802.5	"F": 8624}
{"v": 1	"t": 1122476	"P": 1805.25	"F": 8766}
{"v": 1	"t": 1122496	"P": 1805.75	"F": 8839}
{"v": 1	"t": 1122516	"P": 1802.5	"F": 8369}
{"v": 1	"t": 1122537	"P": 1800.25	"F": 8651}
{"v": 1	"t": 1122557	"P": 1803.0	"F": 8612}
{"v": 1	"t": 1122578	"P": 1801.75	"F": 8306}
{"v": 1	"t": 1122598	"P": 1804.0	"F": 8622}
{"v": 1	"t": 1122618	"P": 1807.0	"F": 8717}
{"v": 1	"t": 1122639	"P": 1806.5	"F": 8622}
{"v": 1	"t": 1122659	"P": 1806.0	"F": 8778}
{"v": 1	"t": 1122679	"P": 1793.25	"F": 8778}
{"v": 1	"t": 1122700	"P": 1803.25	"F": 8892}
{"v": 1	"t": 1122720	"P": 1813.25	"F": 8512}
{"v": 1	"t": 1122740	"P": 1798.0	"F": 8455}
{"v": 1	"t": 1122761	"P": 1812.0	"F": 8703}
{"v": 1	"t": 1122781	"P": 1803.25	"F": 8580}
{"v": 1	"t": 1122802	"P": 1806.0	"F": 8300}
{"v": 1	"t": 1122822	"P": 1809.0	"F": 8644}
{"v": 1	"t": 1122842	"P": 1808.0	"F": 8672}
{"v": 1	"t": 1122863	"P": 1802.5	"F": 8594}
{"v": 1	"t": 1122883	"P": 1804.75	"F": 8731}
{"v": 1	"t": 1122904	"P": 1809.0	"F": 8732}
{"v": 1	"t": 1122924	"P": 1809.5	"F": 8571}
{"v": 1	"t": 1122944	"P": 1803.0	"F": 8215}
{"v": 1	"t": 1122965	"P": 1801.75	"F": 8606}
{"v": 1	"t": 1122985	"P": 1803.75	"F": 8732}
{"v": 1	"t": 1123005	"P": 1805.25	"F": 8503}
{"v": 1	"t": 1123026	"P": 1790.25	"F": 8420}
{"v": 1	"t": 1123046	"P": 1805.25	"F": 8868}
{"v": 1	"t": 1123066	"P": 1806.75	"F": 8678}
{"v": 1	"t": 1123087	"P": 1795.5	"F": 8592}
{"v": 1	"t": 1123107	"P": 1813.5	"F": 8580}
{"v": 1	"t": 1123128	"P": 1818.0	"F": 8454}
{"v": 1	"t": 1123148	"P": 1801.5	"F": 8798}
{"v": 1	"t": 1123168	"P": 1802.0	"F": 8695}
{"v": 1	"t": 1123189	"P": 1804.5	"F": 8320}
{"v": 1	"t": 1123209	"P": 1813.5	"F": 8555}
{"v": 1	"t": 1123229	"P": 1798.0	"F": 8427}
{"v": 1	"t": 1123250	"P": 1814.0	"F": 8342}
{"v": 1	"t": 1123270	"P": 1796.25	"F": 8871}
{"v": 1	"t": 1123290	"P": 1797.5	"F": 8564	"C": 46.49	"D": 3133	"sn": 54091779688249	"file": "/data/device_log/data0000.out"}
{"v": 1	"t": 1123311	"P": 1807.5	"F": 8686}
{"v": 1	"t": 1123331	"P": 1808.0	"F": 8546}
{"v": 1	"t": 1123352	"P": 1803.75	"F": 8759}
{"v": 1	"t": 1123372	"P": 1796.25	"F": 8318}
{"v": 1	"t": 1123392	"P": 1816.0	"F": 8626}
{"v": 1	"t": 1123413	"P": 1798.0	"F": 8669}
{"v": 1	"t": 1123433	"P": 1803.0	"F": 8596}
{"v": 1	"t": 1123453	"P": 1800.5	"F": 8624}
{"v": 1	"t": 1123474	"P": 1798.0	"F": 8380}
{"v": 1	"t": 1123494	"P": 1809.75	"F": 8155}
{"v": 1	"t": 1123515	"P": 1803.75	"F": 8899}
{"v": 1	"t": 1123535	"P": 1805.0	"F": 8483}
{"v": 1	"t": 1123555	"P": 1805.0	"F": 8528}
{"v": 1	"t": 1123576	"P": 1808.0	"F": 8630}
{"v": 1	"t": 1123596	"P": 1803.5	"F": 8800}
{"v": 1	"t": 1123616	"P": 1807.75	"F": 8453}
{"v": 1	"t": 1123637	"P": 1806.75	"F": 8429}
{"v": 1	"t": 1123657	"P": 1810.0	"F": 8663}
{"v": 1	"t": 1123678	"P": 1813.5	"F": 8744}
{"v": 1	"t": 1123698	"P": 1801.25	"F": 8514}
{"v": 1	"t": 1123718	"P": 1802.25	"F": 8841}
{"v": 1	"t": 1123739	"P": 1815.5	"F": 8618}
{"v": 1	"t": 1123759	"P": 1806.5	"F": 8612}
{"v": 1	"t": 1123779	"P": 1797.5	"F": 8435}
{"v": 1	"t": 1123800	"P": 1804.5	"F": 8632}
{"v": 1	"t": 1123820	"P": 1807.75	"F": 8684}
{"v": 1	"t": 1123840	"P": 1806.5	"F": 8700}
{"v": 1	"t": 1123861	"P": 1804.0	"F": 8637}
{"v": 1	"t": 1123881	"P": 1811.25	"F": 8721}
{"v": 1	"t": 1123902	"P": 1807.75	"F": 8763}
{"v": 1	"t": 1123922	"P": 1806.0	"F": 8637}
{"v": 1	"t": 1123942	"P": 1807.75	"F": 8683}
{"v": 1	"t": 1123963	"P": 1799.5	"F": 8608}
{"v": 1	"t": 1123983	"P": 1804.5	"F": 8658}
{"v": 1	"t": 1124003	"P": 1805.0	"F": 8610}
{"v": 1	"t": 1124024	"P": 1811.0	"F": 8564}
{"v": 1	"t": 1124044	"P": 1806.75	"F": 8599}
{"v": 1	"t": 1124065	"P": 1816.0	"F": 8721}
{"v": 1	"t": 1124085	"P": 1796.5	"F": 8735}
{"v": 1	"t": 1124105	"P": 1799.5	"F": 8624}
{"v": 1	"t": 1124126	"P": 1803.75	"F": 8611}
{"v": 1	"t": 1124146	"P": 1811.5	"F": 8766}
{"v": 1	"t": 1124166	"P": 1809.5	"F": 8606}
{"v": 1	"t": 1124187	"P": 1800.25	"F": 8612}
{"v": 1	"t": 1124207	"P": 1806.75	"F": 8691}
{"v": 1	"t": 1124228	"P": 1805.75	"F": 8806}
{"v": 1	"t": 1124248	"P": 1808.5	"F": 8617}
{"v": 1	"t": 1124268	"P": 1800.5	"F": 8418}
{"v": 1	"t": 1124289	"P": 1809.5	"F": 8660}
{"v": 1	"t": 1124309	"P": 1801.5	"F": 8924	"C": 46.46	"D": 3133	"sn": 54091779688249	"file": "/data/device_log/data0000.out"}
{"v": 1	"t": 1124329	"P": 1800.75	"F": 8487}
{"v": 1	"t": 1124350	"P": 1809.75	"F": 8774}
{"v": 1	"t": 1124370	"P": 1806.0	"F": 8684}
{"v": 1	"t": 1124391	"P": 1800.0	"F": 8363}
{"v": 1	"t": 1124411	"P": 1814.0	"F": 8549}
{"v": 1	"t": 1124431	"P": 1804.25	"F": 8729}
{"v": 1	"t": 1124452	"P": 1798.0	"F": 8623}
{"v": 1	"t": 1124472	"P": 1811.0	"F": 8492}
{"v": 1	"t": 1124492	"P": 1804.75	"F": 8361}
{"v": 1	"t": 1124513	"P": 1811.0	"F": 8541}
{"v": 1	"t": 1124533	"P": 1800.5	"F": 8842}
{"v": 1	"t": 1124553	"P": 1807.25	"F": 8549}
{"v": 1	"t": 1124574	"P": 1811.0	"F": 8545}
{"v": 1	"t": 1124594	"P": 1802.25	"F": 8563}
{"v": 1	"t": 1124615	"P": 1809.75	"F": 8481}
{"v": 1	"t": 1124635	"P": 1806.0	"F": 8979}
{"v": 1	"t": 1124656	"P": 1799.25	"F": 8472}
{"v": 1	"t": 1124676	"P": 1808.0	"F": 8826}
{"v": 1	"t": 1124697	"P": 1802.0	"F": 8710}
{"v": 1	"t": 1124717	"P": 1807.75	"F": 8522}
{"v": 1	"t": 1124737	"P": 1802.75	"F": 8484}
{"v": 1	"t": 1124758	"P": 1804.75	"F": 8748}
{"v": 1	"t": 1124778	"P": 1801.75	"F": 8483}
{"v": 1	"t": 1124798	"P": 1807.5	"F": 8819}
{"v": 1	"t": 1124819	"P": 1812.75	"F": 8572}
{"v": 1	"t": 1124839	"P": 1805.75	"F": 8700}
{"v": 1	"t": 1124859	"P": 1804.25	"F": 8578}
{"v": 1	"t": 1124880	"P": 1808.75	"F": 8681}
{"v": 1	"t": 1124900	"P": 1813.25	"F": 8841}
{"v": 1	"t": 1124921	"P": 1796.5	"F": 8728}
{"v": 1	"t": 1124941	"P": 1801.0	"F": 8746}
{"v": 1	"t": 1124961	"P": 1804.75	"F": 8477}
{"v": 1	"t": 1124982	"P": 1803.5	"F": 8935}
{"v": 1	"t": 1125002	"P": 1804.0	"F": 8454}
{"v": 1	"t": 1125022	"P": 1802.75	"F": 8671}
{"v": 1	"t": 1125043	"P": 1804.75	"F": 8707}
{"v": 1	"t": 1125063	"P": 1799.25	"F": 8838}
{"v": 1	"t": 1125083	"P": 1806.0	"F": 8760}
{"v": 1	"t": 1125104	"P": 1798.75	"F": 8863}
{"v": 1	"t": 1125124	"P": 1807.25	"F": 8683}
{"v": 1	"t": 1125145	"P": 1802.0	"F": 8626}
{"v": 1	"t": 1125165	"P": 1802.75	"F": 8717}
{"v": 1	"t": 1125185	"P": 1794.25	"F": 8481}
{"v": 1	"t": 1125206	"P": 1804.75	"F": 8582}
{"v": 1	"t": 1125226	"P": 1805.0	"F": 8742}
{"v": 1	"t": 1125246	"P": 1805.75	"F": 8642}
{"v": 1	"t": 1125267	"P": 1806.0	"F": 8558}
{"v": 1	"t": 1125287	"P": 1814.25	"F": 8715}
{"v": 1	"t": 1125308	"P": 1805.5	"F": 8658}
{"v": 1	"t": 1125328	"P": 1805.25	"F": 8821	"C": 46.45	"D": 3133	"sn": 54091779688249	"file": "/data/device_log/data0000.out"}
{"v": 1	"t": 1125348	"P": 1813.25	"F": 8770}
{"v": 1	"t": 1125369	"P": 1801.75	"F": 8617}
{"v": 1	"t": 1125389	"P": 1807.75	"F": 8724}
{"v": 1	"t": 1125409	"P": 1800.25	"F": 8423}
{"v": 1	"t": 1125430	"P": 1813.5	"F": 8657}
{"v": 1	"t": 1125450	"P": 1801.5	"F": 8395}
{"v": 1	"t": 1125471	"P": 1806.5	"F": 8113}
{"v": 1	"t": 1125491	"P": 1803.75	"F": 8650}
{"v": 1	"t": 1125511	"P": 1808.5	"F": 8580}
{"v": 1	"t": 1125532	"P": 1798.0	"F": 8519}
{"v": 1	"t": 1125552	"P": 1806.75	"F": 8696}
{"v": 1	"t": 1125572	"P": 1806.5	"F": 8234}
{"v": 1	"t": 1125593	"P": 1803.0	"F": 8787}
{"v": 1	"t": 1125613	"P": 1802.5	"F": 8589}
{"v": 1	"t": 1125633	"P": 1809.0	"F": 8894}
{"v": 1	"t": 1125654	"P": 1801.0	"F": 8499}
{"v": 1	"t": 1125674	"P": 1803.25	"F": 8613}
{"v": 1	"t": 1125695	"P": 1816.75	"F": 8760}
{"v": 1	"t": 1125715	"P": 1795.75	"F": 8468}
{"v": 1	"t": 1125735	"P": 1804.75	"F": 8524}
{"v": 1	"t": 1125756	"P": 1800.75	"F": 8713}
{"v": 1	"t": 1125776	"P": 1801.75	"F": 8488}
{"v": 1	"t": 1125796	"P": 1803.25	"F": 8830}
{"v": 1	"t": 1125817	"P": 1808.0	"F": 8159}
{"v": 1	"t": 1125837	"P": 1806.25	"F": 8795}
{"v": 1	"t": 1125858	"P": 1807.25	"F": 8605}
{"v": 1	"t": 1125878	"P": 1798.25	"F": 8926}
{"v": 1	"t": 1125898	"P": 1806.5	"F": 8600}
{"v": 1	"t": 1125919	"P": 1793.75	"F": 8775}
{"v": 1	"t": 1125939	"P": 1808.75	"F": 8679}
{"v": 1	"t": 1125960	"P": 1800.75	"F": 8779}
{"v": 1	"t": 1125980	"P": 1804.75	"F": 8308}
{"v": 1	"t": 1126000	"P": 1808.25	"F": 8721}
{"v": 1	"t": 1126021	"P": 1806.0	"F": 8348}
{"v": 1	"t": 1126041	"P": 1809.5	"F": 8635}
{"v": 1	"t": 1126061	"P": 1805.0	"F": 8549}
{"v": 1	"t": 1126082	"P": 1796.5	"F": 8405}
{"v": 1	"t": 1126102	"P": 1799.25	"F": 8762}
{"v": 1	"t": 1126123	"P": 1808.25	"F": 8525}
{"v": 1	"t": 1126143	"P": 1809.5	"F": 8839}
{"v": 1	"t": 1126163	"P": 1801.0	"F": 8367}
{"v": 1	"t": 1126184	"P": 1808.75	"F": 8635}
{"v": 1	"t": 1126204	"P": 1800.25	"F": 8455}
{"v": 1	"t": 1126224	"P": 1797.25	"F": 8836}
{"v": 1	"t": 1126245	"P": 1806.0	"F": 8526}
{"v": 1	"t": 1126265	"P": 1806.0	"F": 8566}
{"v": 1	"t": 1126285	"P": 1804.5	"F": 8447}
{"v": 1	"t": 1126306	"P": 1802.0	"F": 8505}
{"v": 1	"t": 1126326	"P": 1802.0	"F": 8435}
{"v": 1	"t": 1126347	"P": 1800.0	"F": 8530	"C": 46.475	"D": 3133	"sn": 54091779688249	"file": "/data/device_log/data0000.out"}
{"v": 1	"t": 1126367	"P": 1803.75	"F": 8522}
{"v": 1	"t": 1126387	"P": 1802.5	"F": 8642}
{"v": 1	"t": 1126408	"P": 1805.5	"F": 8487}
{"v": 1	"t": 1126428	"P": 1795.0	"F": 8502}
{"v": 1	"t": 1126448	"P": 1804.25	"F": 8456}
{"v": 1	"t": 1126469	"P": 1812.0	"F": 8496}
{"v": 1	"t": 1126489	"P": 1792.0	"F": 9019}
{"v": 1	"t": 1126510	"P": 1809.75	"F": 8749}
{"v": 1	"t": 1126530	"P": 1808.75	"F": 8721}
{"v": 1	"t": 1126550	"P": 1811.75	"F": 8898}
{"v": 1	"t": 1126571	"P": 1802.25	"F": 8754}
{"v": 1	"t": 1126591	"P": 1809.0	"F": 9061}
{"v": 1	"t": 1126612	"P": 1797.75	"F": 8429}
{"v": 1	"t": 1126632	"P": 1801.0	"F": 8775}
{"v": 1	"t": 1126652	"P": 1809.5	"F": 8562}
{"v": 1	"t": 1126673	"P": 1813.5	"F": 8765}
{"v": 1	"t": 1126693	"P": 1791.25	"F": 8603}
{"v": 1	"t": 1126713	"P": 1814.5	"F": 8409}
{"v": 1	"t": 1126734	"P": 1801.25	"F": 8559}
{"v": 1	"t": 1126754	"P": 1812.0	"F": 8822}
{"v": 1	"t": 1126775	"P": 1801.0	"F": 8479}
{"v": 1	"t": 1126795	"P": 1810.25	"F": 8771}
{"v": 1	"t": 1126815	"P": 1804.75	"F": 8616}
{"v": 1	"t": 1126836	"P": 1797.5	"F": 8728}
{"v": 1	"t": 1126856	"P": 1799.75	"F": 8601}
{"v": 1	"t": 1126876	"P": 1802.5	"F": 8330}
{"v": 1	"t": 1126897	"P": 1807.25	"F": 8593}
{"v": 1	"t": 1126917	"P": 1809.0	"F": 8692}
{"v": 1	"t": 1126937	"P": 1806.75	"F": 8650}
{"v": 1	"t": 1126958	"P": 1809.25	"F": 8703}
{"v": 1	"t": 1126978	"P": 1802.5	"F": 8305}
{"v": 1	"t": 1126998	"P": 1807.75	"F": 8818}
{"v": 1	"t": 1127019	"P": 1800.25	"F": 8592}
{"v": 1	"t": 1127039	"P": 1801.75	"F": 8498}
{"v": 1	"t": 1127060	"P": 1803.25	"F": 8779}
{"v": 1	"t": 1127080	"P": 1812.5	"F": 8627}
{"v": 1	"t": 1127100	"P": 1803.25	"F": 8495}
{"v": 1	"t": 1127121	"P": 1802.25	"F": 8970}
{"v": 1	"t": 1127141	"P": 1805.5	"F": 8770}
{"v": 1	"t": 1127161	"P": 1801.25	"F": 8819}
{"v": 1	"t": 1127182	"P": 1797.25	"F": 8717}
{"v": 1	"t": 1127202	"P": 1797.75	"F": 8792}
{"v": 1	"t": 1127223	"P": 1799.5	"F": 8636}
{"v": 1	"t": 1127243	"P": 1804.25	"F": 8879}
{"v": 1	"t": 1127263	"P": 1803.75	"F": 8655}
{"v": 1	"t": 1127284	"P": 1810.5	"F": 8837}
{"v": 1	"t": 1127304	"P": 1801.75	"F": 8309}
{"v": 1	"t": 1127325	"P": 1815.0	"F": 8723}
{"v": 1	"t": 1127345	"P": 1803.5	"F": 8576}
{"v": 1	"t": 1127365	"P": 1800.25	"F": 8425	"C": 46.455	"D": 3133	"sn": 54091779688249	"file": "/data/device_log/data0000.out"}
{"v": 1	"t": 1127386	"P": 1810.75	"F": 8825}
{"v": 1	"t": 1127406	"P": 1802.75	"F": 8604}
{"v": 1	"t": 1127426	"P": 1815.0	"F": 8579}
{"v": 1	"t": 1127447	"P": 1803.25	"F": 8402}
{"v": 1	"t": 1127467	"P": 1809.0	"F": 8538}
{"v": 1	"t": 1127487	"P": 1815.25	"F": 8760}
{"v": 1	"t": 1127508	"P": 1802.5	"F": 8589}
{"v": 1	"t": 1127528	"P": 1798.0	"F": 8551}
{"v": 1	"t": 1127549	"P": 1817.75	"F": 8643}
{"v": 1	"t": 1127569	"P": 1806.25	"F": 8752}
{"v": 1	"t": 1127589	"P": 1804.0	"F": 8623}
{"v": 1	"t": 1127610	"P": 1803.25	"F": 8642}
{"v": 1	"t": 1127630	"P": 1801.5	"F": 8657}
{"v": 1	"t": 1127650	"P": 1805.25	"F": 8962}
{"v": 1	"t": 1127671	"P": 1806.0	"F": 8700}
{"v": 1	"t": 1127691	"P": 1802.25	"F": 8448}
{"v": 1	"t": 1127712	"P": 1806.25	"F": 8521}
{"v": 1	"t": 1127732	"P": 1795.0	"F": 8503}
{"v": 1	"t": 1127752	"P": 1814.25	"F": 8766}
{"v": 1	"t": 1127773	"P": 1802.0	"F": 8488}
{"v": 1	"t": 1127793	"P": 1804.0	"F": 8867}
{"v": 1	"t": 1127813	"P": 1808.0	"F": 8817}
{"v": 1	"t": 1127834	"P": 1808.75	"F": 8387}
{"v": 1	"t": 1127854	"P": 1801.0	"F": 8836}
{"v": 1	"t": 1127875	"P": 1803.0	"F": 8314}
{"v": 1	"t": 1127895	"P": 1802.5	"F": 8719}
{"v": 1	"t": 1127915	"P": 1808.25	"F": 8540}
{"v": 1	"t": 1127936	"P": 1803.0	"F": 8382}
{"v": 1	"t": 1127956	"P": 1801.25	"F": 8624}
{"v": 1	"t": 1127977	"P": 1807.75	"F": 8822}
{"v": 1	"t": 1127997	"P": 1795.25	"F": 8504}
{"v": 1	"t": 1128017	"P": 1805.5	"F": 8627}
{"v": 1	"t": 1128038	"P": 1806.0	"F": 8505}
{"v": 1	"t": 1128058	"P": 1801.0	"F": 8587}
{"v": 1	"t": 1128078	"P": 1798.75	"F": 8450}
{"v": 1	"t": 1128099	"P": 1812.25	"F": 8442}
{"v": 1	"t": 1128119	"P": 1806.75	"F": 8850}
{"v": 1	"t": 1128139	"P": 1791.25	"F": 8600}
{"v": 1	"t": 1128160	"P": 1810.5	"F": 8331}
{"v": 1	"t": 1128180	"P": 1806.0	"F": 8272}
{"v": 1	"t": 1128200	"P": 1807.25	"F": 8871}
{"v": 1	"t": 1128221	"P": 1807.75	"F": 8865}
{"v": 1	"t": 1128241	"P": 1801.0	"F": 8713}
{"v": 1	"t": 1128261	"P": 1802.5	"F": 8672}
{"v": 1	"t": 1128282	"P": 1803.5	"F": 8649}
{"v": 1	"t": 1128302	"P": 1809.5	"F": 8789}
{"v": 1	"t": 1128322	"P": 1797.5	"F": 8648}
{"v": 1	"t": 1128343	"P": 1805.25	"F": 8573}
{"v": 1	"t": 1128363	"P": 1806.0	"F": 8554}
{"v": 1	"t": 1128383	"P": 1806.0	"F": 8807	"C": 46.445	"D": 3133	"sn": 54091779688249	"file": "/data/device_log/data0000.out"}
{"v": 1	"t": 1128404	"P": 1798.0	"F": 8714}
{"v": 1	"t": 1128424	"P": 1805.0	"F": 8752}
{"v": 1	"t": 1128444	"P": 1807.25	"F": 8540}
{"v": 1	"t": 1128465	"P": 1801.25	"F": 8609}
{"v": 1	"t": 1128485	"P": 1805.5	"F": 8736}
{"v": 1	"t": 1128505	"P": 1810.0	"F": 8556}
{"v": 1	"t": 1128526	"P": 1802.75	"F": 8498}
{"v": 1	"t": 1128546	"P": 1811.25	"F": 8602}
{"v": 1	"t": 1128566	"P": 1797.5	"F": 8499}
{"v": 1	"t": 1128586	"P": 1801.0	"F": 8503}
{"v": 1	"t": 1128607	"P": 1806.5	"F": 8519}
{"v": 1	"t": 1128627	"P": 1802.75	"F": 8520}
{"v": 1	"t": 1128647	"P": 1802.0	"F": 8687}
{"v": 1	"t": 1128668	"P": 1809.75	"F": 8845}
{"v": 1	"t": 1128688	"P": 1799.25	"F": 8076}
{"v": 1	"t": 1128708	"P": 1804.0	"F": 8733}
{"v": 1	"t": 1128728	"P": 1813.0	"F": 8645}
{"v": 1	"t": 1128749	"P": 1803.0	"F": 8646}
{"v": 1	"t": 1128769	"P": 1806.5	"F": 8698}
{"v": 1	"t": 1128789	"P": 1803.5	"F": 8973}
{"v": 1	"t": 1128810	"P": 1808.25	"F": 8791}
{"v": 1	"t": 1128830	"P": 1794.75	"F": 8623}
{"v": 1	"t": 1128850	"P": 1800.0	"F": 8683}
{"v": 1	"t": 1128871	"P": 1812.75	"F": 8883}
{"v": 1	"t": 1128891	"P": 1805.25	"F": 8562}
{"v": 1	"t": 1128911	"P": 1811.25	"F": 8878}
{"v": 1	"t": 1128931	"P": 1797.5	"F": 8240}
{"v": 1	"t": 1128952	"P": 1804.75	"F": 8834}
{"v": 1	"t": 1128972	"P": 1812.0	"F": 8817}
{"v": 1	"t": 1128992	"P": 1798.5	"F": 8833}
{"v": 1	"t": 1129013	"P": 1800.75	"F": 8624}
{"v": 1	"t": 1129033	"P": 1809.25	"F": 8948}
{"v": 1	"t": 1129053	"P": 1798.25	"F": 8904}
{"v": 1	"t": 1129074	"P": 1808.25	"F": 8390}
{"v": 1	"t": 1129094	"P": 1801.5	"F": 8507}
{"v": 1	"t": 1129114	"P": 1798.25	"F": 8406}
{"v": 1	"t": 1129135	"P": 1807.0	"F": 8630}
{"v": 1	"t": 1129155	"P": 1818.0	"F": 8715}
{"v": 1	"t": 1129175	"P": 1798.0	"F": 8764}
{"v": 1	"t": 1129196	"P": 1807.0	"F": 8856}
{"v": 1	"t": 1129216	"P": 1798.25	"F": 8538}
{"v": 1	"t": 1129236	"P": 1812.75	"F": 8713}
{"v": 1	"t": 1129256	"P": 1797.25	"F": 8395}
{"v": 1	"t": 1129277	"P": 1809.0	"F": 8893}
{"v": 1	"t": 1129297	"P": 1804.25	"F": 8664}
{"v": 1	"t": 1129317	"P": 1809.25	"F": 8882}
{"v": 1	"t": 1129338	"P": 1806.0	"F": 8278}
{"v": 1	"t": 1129358	"P": 1802.75	"F": 8579}
{"v": 1	"t": 1129378	"P": 1803.5	"F": 8807}
{"v": 1	"t": 1129398	"P": 1809.75	"F": 8650	"C": 46.46	"D": 3133	"sn": 54091779688249	"file": "/data/device_log/data0000.out"}
{"v": 1	"t": 1129419	"P": 1800.0	"F": 8758}
{"v": 1	"t": 1129439	"P": 1802.5	"F": 8704}
{"v": 1	"t": 1129459	"P": 1807.5	"F": 8815}
{"v": 1	"t": 1129480	"P": 1808.5	"F": 8705}
{"v": 1	"t": 1129500	"P": 1801.0	"F": 8645}
{"v": 1	"t": 1129520	"P": 1807.25	"F": 8784}
{"v": 1	"t": 1129541	"P": 1806.0	"F": 8664}
{"v": 1	"t": 1129561	"P": 1803.0	"F": 8488}
{"v": 1	"t": 1129581	"P": 1795.5	"F": 8712}
{"v": 1	"t": 1129602	"P": 1810.0	"F": 8294}
{"v": 1	"t": 1129622	"P": 1798.0	"F": 8645}
{"v": 1	"t": 1129642	"P": 1807.0	"F": 8763}
{"v": 1	"t": 1129663	"P": 1803.25	"F": 8339}
{"v": 1	"t": 1129683	"P": 1805.0	"F": 8736}
{"v": 1	"t": 1129703	"P": 1800.0	"F": 8683}
{"v": 1	"t": 1129723	"P": 1809.0	"F": 8658}
{"v": 1	"t": 1129744	"P": 1804.5	"F": 8722}
{"v": 1	"t": 1129764	"P": 1806.25	"F": 8785}
{"v": 1	"t": 1129784	"P": 1800.5	"F": 8518}
{"v": 1	"t": 1129805	"P": 1802.0	"F": 8739}
{"v": 1	"t": 1129825	"P": 1811.0	"F": 8296}
{"v": 1	"t": 1129845	"P": 1804.25	"F": 8499}
{"v": 1	"t": 1129866	"P": 1806.25	"F": 8767}
{"v": 1	"t": 1129886	"P": 1806.0	"F": 8696}
{"v": 1	"t": 1129906	"P": 1795.5	"F": 8668}
{"v": 1	"t": 1129927	"P": 1804.25	"F": 8640}
{"v": 1	"t": 1129947	"P": 1797.75	"F": 8547}
{"v": 1	"t": 1129967	"P": 1799.25	"F": 8864}
{"v": 1	"t": 1129987	"P": 1799.0	"F": 8750}
{"v": 1	"t": 1130008	"P": 1795.75	"F": 8560}
{"v": 1	"t": 1130028	"P": 1803.0	"F": 8525}
{"v": 1	"t": 1130048	"P": 1796.5	"F": 8521}
{"v": 1	"t": 1130069	"P": 1810.75	"F": 8416}
{"v": 1	"t": 1130089	"P": 1796.5	"F": 8780}
{"v": 1	"t": 1130109	"P": 1794.5	"F": 8399}
{"v": 1	"t": 1130129	"P": 1790.5	"F": 8753}
{"v": 1	"t": 1130150	"P": 1805.75	"F": 8334}
{"v": 1	"t": 1130170	"P": 1804.75	"F": 8458}
{"v": 1	"t": 1130190	"P": 1793.5	"F": 8528}
{"v": 1	"t": 1130211	"P": 1801.25	"F": 8803}
{"v": 1	"t": 1130231	"P": 1799.25	"F": 8550}
{"v": 1	"t": 1130251	"P": 1802.25	"F": 8504}
{"v": 1	"t": 1130272	"P": 1802.25	"F": 8635}
{"v": 1	"t": 1130292	"P": 1793.5	"F": 8677}
{"v": 1	"t": 1130312	"P": 1802.25	"F": 8807}
{"v": 1	"t": 1130333	"P": 1798.0	"F": 8534}
{"v": 1	"t": 1130353	"P": 1798.75	"F": 8961}
{"v": 1	"t": 1130373	"P": 1792.75	"F": 8472}
{"v": 1	"t": 1130393	"P": 1805.0	"F": 8603}
{"v": 1	"t": 1130414	"P": 1801.75	"F": 8478	"C": 46.455	"D": 3133	"sn": 54091779688249	"file": "/data/device_log/data0000.out"}
{"v": 1	"t": 1130434	"P": 1800.5	"F": 8745}
{"v": 1	"t": 1130454	"P": 1798.25	"F": 8799}
{"v": 1	"t": 1130475	"P": 1805.0	"F": 8679}
{"v": 1	"t": 1130495	"P": 1802.5	"F": 8699}
{"v": 1	"t": 1130515	"P": 1797.0	"F": 8810}
{"v": 1	"t": 1130536	"P": 1806.5	"F": 8624}
{"v": 1	"t": 1130556	"P": 1797.25	"F": 8938}
{"v": 1	"t": 1130576	"P": 1805.0	"F": 8543}
{"v": 1	"t": 1130596	"P": 1800.5	"F": 8814}
{"v": 1	"t": 1130617	"P": 1803.75	"F": 8420}
{"v": 1	"t": 1130637	"P": 1798.75	"F": 8530}
{"v": 1	"t": 1130657	"P": 1801.75	"F": 8550}
{"v": 1	"t": 1130678	"P": 1803.0	"F": 8669}
{"v": 1	"t": 1130698	"P": 1805.25	"F": 8740}
{"v": 1	"t": 1130718	"P": 1799.25	"F": 8309}
{"v": 1	"t": 1130739	"P": 1803.75	"F": 8654}
{"v": 1	"t": 1130759	"P": 1794.25	"F": 8467}
{"v": 1	"t": 1130779	"P": 1799.25	"F": 8438}
{"v": 1	"t": 1130799	"P": 1798.75	"F": 8700}
{"v": 1	"t": 1130820	"P": 1796.25	"F": 8896}
{"v": 1	"t": 1130840	"P": 1806.5	"F": 8903}
{"v": 1	"t": 1130860	"P": 1790.5	"F": 8616}
{"v": 1	"t": 1130881	"P": 1801.25	"F": 8946}
{"v": 1	"t": 1130901	"P": 1798.75	"F": 8696}
{"v": 1	"t": 1130921	"P": 1805.5	"F": 8770}
{"v": 1	"t": 1130942	"P": 1796.25	"F": 8636}
{"v": 1	"t": 1130962	"P": 1804.0	"F": 8832}
{"v": 1	"t": 1130982	"P": 1799.5	"F": 8550}
{"v": 1	"t": 1131003	"P": 1803.75	"F": 8549}
{"v": 1	"t": 1131023	"P": 1802.0	"F": 8646}
{"v": 1	"t": 1131043	"P": 1796.25	"F": 8681}
{"v": 1	"t": 1131064	"P": 1809.75	"F": 8363}
{"v": 1	"t": 1131084	"P": 1795.25	"F": 8887}
{"v": 1	"t": 1131104	"P": 1811.5	"F": 8504}
{"v": 1	"t": 1131124	"P": 1802.0	"F": 8671}
{"v": 1	"t": 1131145	"P": 1811.5	"F": 8719}
{"v": 1	"t": 1131165	"P": 1805.0	"F": 8780}
{"v": 1	"t": 1131185	"P": 1810.0	"F": 8479}
{"v": 1	"t": 1131206	"P": 1799.75	"F": 8840}
{"v": 1	"t": 1131226	"P": 1799.25	"F": 8718}
{"v": 1	"t": 1131246	"P": 1796.75	"F": 8811}
{"v": 1	"t": 1131267	"P": 1797.0	"F": 8944}
{"v": 1	"t": 1131287	"P": 1781.75	"F": 8166}
{"v": 1	"t": 1131307	"P": 1789.75	"F": 8436}
{"v": 1	"t": 1131327	"P": 1792.5	"F": 8531}
{"v": 1	"t": 1131348	"P": 1805.0	"F": 8415}
{"v": 1	"t": 1131368	"P": 1794.5	"F": 8577}
{"v": 1	"t": 1131388	"P": 1807.0	"F": 8767}
{"v": 1	"t": 1131409	"P": 1810.25	"F": 8664}
{"v": 1	"t": 1131429	"P": 1809.75	"F": 8778	"C": 46.405	"D": 3133	"sn": 54091779688249	"file": "/data/device_log/data0000.out"}
{"v": 1	"t": 1131449	"P": 1801.75	"F": 8605}
{"v": 1	"t": 1131469	"P": 1802.0	"F": 8751}
{"v": 1	"t": 1131490	"P": 1807.5	"F": 8708}
{"v": 1	"t": 1131510	"P": 1801.25	"F": 8680}
{"v": 1	"t": 1131530	"P": 1798.5	"F": 8654}
{"v": 1	"t": 1131551	"P": 1796.0	"F": 8579}
{"v": 1	"t": 1131571	"P": 1802.25	"F": 8811}
{"v": 1	"t": 1131591	"P": 1797.75	"F": 8386}
{"v": 1	"t": 1131612	"P": 1794.75	"F": 8606}
{"v": 1	"t": 1131632	"P": 1796.25	"F": 8437}
{"v": 1	"t": 1131652	"P": 1799.25	"F": 8892}
{"v": 1	"t": 1131673	"P": 1801.75	"F": 8390}
{"v": 1	"t": 1131693	"P": 1800.0	"F": 8797}
{"v": 1	"t": 1131714	"P": 1803.5	"F": 8469}
{"v": 1	"t": 1131734	"P": 1804.25	"F": 8765}
{"v": 1	"t": 1131754	"P": 1796.75	"F": 8346}
{"v": 1	"t": 1131775	"P": 1809.25	"F": 8821}
{"v": 1	"t": 1131795	"P": 1796.0	"F": 8593}
{"v": 1	"t": 1131815	"P": 1804.5	"F": 8762}
{"v": 1	"t": 1131835	"P": 1798.0	"F": 8746}
{"v": 1	"t": 1131856	"P": 1801.75	"F": 8698}
{"v": 1	"t": 1131876	"P": 1801.0	"F": 8655}
{"v": 1	"t": 1131896	"P": 1808.75	"F": 8892}
{"v": 1	"t": 1131917	"P": 1799.25	"F": 8582}
{"v": 1	"t": 1131937	"P": 1802.5	"F": 8876}
{"v": 1	"t": 1131957	"P": 1804.25	"F": 8773}
{"v": 1	"t": 1131978	"P": 1804.25	"F": 8922}
{"v": 1	"t": 1131998	"P": 1802.0	"F": 8512}
{"v": 1	"t": 1132018	"P": 1809.75	"F": 8836}
{"v": 1	"t": 1132038	"P": 1799.0	"F": 8727}
{"v": 1	"t": 1132059	"P": 1798.25	"F": 8689}
{"v": 1	"t": 1132079	"P": 1797.0	"F": 8445}
{"v": 1	"t": 1132099	"P": 1805.25	"F": 8844}
{"v": 1	"t": 1132120	"P": 1799.25	"F": 8565}
{"v": 1	"t": 1132140	"P": 1807.25	"F": 8595}
{"v": 1	"t": 1132160	"P": 1801.5	"F": 8260}
{"v": 1	"t": 1132181	"P": 1806.0	"F": 8649}
{"v": 1	"t": 1132201	"P": 1799.25	"F": 8566}
{"v": 1	"t": 1132221	"P": 1812.0	"F": 8768}
{"v": 1	"t": 1132241	"P": 1807.5	"F": 8724}
{"v": 1	"t": 1132262	"P": 1800.5	"F": 8478}
{"v": 1	"t": 1132282	"P": 1800.5	"F": 8499}
{"v": 1	"t": 1132302	"P": 1805.5	"F": 8943}
{"v": 1	"t": 1132323	"P": 1806.25	"F": 8569}
{"v": 1	"t": 1132343	"P": 1803.25	"F": 8626}
{"v": 1	"t": 1132363	"P": 1796.5	"F": 8585}
{"v": 1	"t": 1132384	"P": 1804.0	"F": 8785}
{"v": 1	"t": 1132404	"P": 1802.25	"F": 8409}
{"v": 1	"t": 1132424	"P": 1804.25	"F": 8849}
{"v": 1	"t": 1132445	"P": 1805.75	"F": 8293	"C": 46.425	"D": 3133	"sn": 54091779688249	"file": "/data/device_log/data0000.out"}
{"v": 1	"t": 1132465	"P": 1805.5	"F": 8437}
{"v": 1	"t": 1132485	"P": 1806.25	"F": 8662}
{"v": 1	"t": 1132506	"P": 1802.0	"F": 8803}
{"v": 1	"t": 1132526	"P": 1806.25	"F": 8691}
{"v": 1	"t": 1132546	"P": 1805.25	"F": 8947}
{"v": 1	"t": 1132566	"P": 1799.75	"F": 8349}
{"v": 1	"t": 1132587	"P": 1809.75	"F": 8623}
{"v": 1	"t": 1132607	"P": 1804.75	"F": 8577}
{"v": 1	"t": 1132627	"P": 1804.5	"F": 8569}
{"v": 1	"t": 1132648	"P": 1808.5	"F": 8707}
{"v": 1	"t": 1132668	"P": 1807.75	"F": 8578}
{"v": 1	"t": 1132688	"P": 1807.0	"F": 8579}
{"v": 1	"t": 1132708	"P": 1804.0	"F": 8303}
{"v": 1	"t": 1132729	"P": 1804.75	"F": 8731}
{"v": 1	"t": 1132749	"P": 1796.25	"F": 8916}
{"v": 1	"t": 1132769	"P": 1798.25	"F": 8528}
{"v": 1	"t": 1132790	"P": 1807.75	"F": 8780}
{"v": 1	"t": 1132810	"P": 1805.75	"F": 8647}
{"v": 1	"t": 1132830	"P": 1804.5	"F": 8343}
{"v": 1	"t": 1132851	"P": 1804.0	"F": 8732}
{"v": 1	"t": 1132871	"P": 1799.5	"F": 8539}
{"v": 1	"t": 1132891	"P": 1811.5	"F": 8585}
{"v": 1	"t": 1132911	"P": 1790.5	"F": 8583}
{"v": 1	"t": 1132932	"P": 1799.75	"F": 8549}
{"v": 1	"t": 1132952	"P": 1808.5	"F": 8742}
{"v": 1	"t": 1132972	"P": 1805.25	"F": 8546}
{"v": 1	"t": 1132993	"P": 1806.25	"F": 8631}
{"v": 1	"t": 1133013	"P": 1805.0	"F": 8535}
{"v": 1	"t": 1133033	"P": 1805.25	"F": 8810}
{"v": 1	"t": 1133054	"P": 1807.25	"F": 8446}
{"v": 1	"t": 1133074	"P": 1804.75	"F": 8440}
{"v": 1	"t": 1133094	"P": 1802.5	"F": 8599}
{"v": 1	"t": 1133115	"P": 1805.0	"F": 8753}
{"v": 1	"t": 1133135	"P": 1805.25	"F": 8499}
{"v": 1	"t": 1133155	"P": 1807.0	"F": 8682}
{"v": 1	"t": 1133175	"P": 1796.25	"F": 8617}
{"v": 1	"t": 1133196	"P": 1806.25	"F": 8499}
{"v": 1	"t": 1133216	"P": 1812.25	"F": 8520}
{"v": 1	"t": 1133236	"P": 1798.0	"F": 8545}
{"v": 1	"t": 1133257	"P": 1800.0	"F": 8814}
{"v": 1	"t": 1133277	"P": 1807.75	"F": 8645}
{"v": 1	"t": 1133297	"P": 1811.75	"F": 8492}
{"v": 1	"t": 1133318	"P": 1803.0	"F": 8386}
{"v": 1	"t": 1133338	"P": 1804.75	"F": 8504}
{"v": 1	"t": 1133358	"P": 1800.75	"F": 8591}
{"v": 1	"t": 1133378	"P": 1805.25	"F": 8635}
{"v": 1	"t": 1133399	"P": 1802.0	"F": 8447}
{"v": 1	"t": 1133419	"P": 1804.75	"F": 8350}
{"v": 1	"t": 1133439	"P": 1797.25	"F": 8404}
{"v": 1	"t": 1133460	"P": 1812.5	"F": 8408	"C": 46.42	"D": 3133	"sn": 54091779688249	"file": "/data/device_log/data0000.out"}
{"v": 1	"t": 1133480	"P": 1795.25	"F": 8626}
{"v": 1	"t": 1133500	"P": 1802.5	"F": 8627}
{"v": 1	"t": 1133521	"P": 1789.0	"F": 8532}
{"v": 1	"t": 1133541	"P": 1809.75	"F": 8400}
{"v": 1	"t": 1133561	"P": 1802.5	"F": 8817}
{"v": 1	"t": 1133581	"P": 1796.75	"F": 8407}
{"v": 1	"t": 1133602	"P": 1806.75	"F": 8644}
{"v": 1	"t": 1133622	"P": 1798.25	"F": 8750}
{"v": 1	"t": 1133642	"P": 1809.75	"F": 8847}
{"v": 1	"t": 1133663	"P": 1802.0	"F": 8669}
{"v": 1	"t": 1133683	"P": 1805.25	"F": 8790}
{"v": 1	"t": 1133703	"P": 1800.5	"F": 8605}
{"v": 1	"t": 1133724	"P": 1801.25	"F": 8496}
{"v": 1	"t": 1133744	"P": 1796.5	"F": 8590}
{"v": 1	"t": 1133764	"P": 1801.75	"F": 8675}
{"v": 1	"t": 1133785	"P": 1806.25	"F": 8726}
{"v": 1	"t": 1133805	"P": 1802.5	"F": 8716}
{"v": 1	"t": 1133825	"P": 1805.25	"F": 8375}
{"v": 1	"t": 1133845	"P": 1792.25	"F": 8163}
{"v": 1	"t": 1133866	"P": 1802.25	"F": 8442}
{"v": 1	"t": 1133886	"P": 1799.5	"F": 8736}
{"v": 1	"t": 1133906	"P": 1808.0	"F": 8331}
{"v": 1	"t": 1133927	"P": 1791.0	"F": 8346}
{"v": 1	"t": 1133947	"P": 1807.0	"F": 8416}
{"v": 1	"t": 1133967	"P": 1809.5	"F": 8762}
{"v": 1	"t": 1133988	"P": 1801.75	"F": 8392}
{"v": 1	"t": 1134008	"P": 1803.0	"F": 8736}
{"v": 1	"t": 1134028	"P": 1797.75	"F": 8603}
{"v": 1	"t": 1134048	"P": 1802.75	"F": 8933}
{"v": 1	"t": 1134069	"P": 1802.75	"F": 8635}
{"v": 1	"t": 1134089	"P": 1808.5	"F": 8650}
{"v": 1	"t": 1134109	"P": 1798.25	"F": 8292}
{"v": 1	"t": 1134130	"P": 1817.25	"F": 8742}
{"v": 1	"t": 1134150	"P": 1802.5	"F": 8687}
{"v": 1	"t": 1134170	"P": 1806.25	"F": 8542}
{"v": 1	"t": 1134190	"P": 1810.25	"F": 8712}
{"v": 1	"t": 1134211	"P": 1802.5	"F": 8471}
{"v": 1	"t": 1134231	"P": 1811.5	"F": 8698}
{"v": 1	"t": 1134251	"P": 1800.75	"F": 8629}
{"v": 1	"t": 1134272	"P": 1795.5	"F": 8773}
{"v": 1	"t": 1134292	"P": 1803.75	"F": 8487}
{"v": 1	"t": 1134312	"P": 1802.5	"F": 8668}
{"v": 1	"t": 1134333	"P": 1798.25	"F": 8401}
{"v": 1	"t": 1134353	"P": 1795.5	"F": 8634}
{"v": 1	"t": 1134373	"P": 1803.25	"F": 8642}
{"v": 1	"t": 1134394	"P": 1807.25	"F": 8623}
{"v": 1	"t": 1134414	"P": 1798.0	"F": 8436}
{"v": 1	"t": 1134434	"P": 1805.25	"F": 8704}
{"v": 1	"t": 1134455	"P": 1802.25	"F": 8712}
{"v": 1	"t": 1134475	"P": 1803.25	"F": 8488	"C": 46.46	"D": 3133	"sn": 54091779688249	"file": "/data/device_log/data0000.out"}
{"v": 1	"t": 1134495	"P": 1801.5	"F": 8652}
{"v": 1	"t": 1134515	"P": 1808.25	"F": 8760}
{"v": 1	"t": 1134536	"P": 1798.75	"F": 8648}
{"v": 1	"t": 1134556	"P": 1804.25	"F": 8901}
{"v": 1	"t": 1134576	"P": 1801.25	"F": 8435}
{"v": 1	"t": 1134597	"P": 1798.0	"F": 8361}
{"v": 1	"t": 1134617	"P": 1795.5	"F": 8674}
{"v": 1	"t": 1134637	"P": 1809.25	"F": 8344}
{"v": 1	"t": 1134658	"P": 1807.25	"F": 8576}
{"v": 1	"t": 1134678	"P": 1793.25	"F": 8557}
{"v": 1	"t": 1134698	"P": 1803.75	"F": 8467}
{"v": 1	"t": 1134718	"P": 1805.25	"F": 8861}
{"v": 1	"t": 1134739	"P": 1809.75	"F": 8803}
{"v": 1	"t": 1134759	"P": 1796.25	"F": 8510}
{"v": 1	"t": 1134779	"P": 1799.5	"F": 8387}
{"v": 1	"t": 1134800	"P": 1813.75	"F": 8611}
{"v": 1	"t": 1134820	"P": 1808.5	"F": 8485}
{"v": 1	"t": 1134840	"P": 1797.75	"F": 8504}
{"v": 1	"t": 1134861	"P": 1799.0	"F": 8630}
{"v": 1	"t": 1134881	"P": 1806.0	"F": 8888}
{"v": 1	"t": 1134901	"P": 1803.0	"F": 8404}
{"v": 1	"t": 1134921	"P": 1805.75	"F": 8838}
{"v": 1	"t": 1134942	"P": 1788.5	"F": 8756}
{"v": 1	"t": 1134962	"P": 1805.25	"F": 8461}
{"v": 1	"t": 1134982	"P": 1800.0	"F": 8847}
{"v": 1	"t": 1135003	"P": 1805.0	"F": 8733}
{"v": 1	"t": 1135023	"P": 1799.5	"F": 8986}
{"v": 1	"t": 1135043	"P": 1804.75	"F": 8445}
{"v": 1	"t": 1135064	"P": 1807.0	"F": 8597}
{"v": 1	"t": 1135084	"P": 1805.25	"F": 8306}
{"v": 1	"t": 1135104	"P": 1801.5	"F": 8710}
{"v": 1	"t": 1135125	"P": 1805.25	"F": 8592}
{"v": 1	"t": 1135145	"P": 1795.0	"F": 8739}
{"v": 1	"t": 1135165	"P": 1804.5	"F": 8738}
{"v": 1	"t": 1135185	"P": 1801.0	"F": 8495}
{"v": 1	"t": 1135206	"P": 1803.0	"F": 8793}
{"v": 1	"t": 1135226	"P": 1804.75	"F": 8746}
{"v": 1	"t": 1135247	"P": 1798.25	"F": 8450}
{"v": 1	"t": 1135267	"P": 1810.5	"F": 8679}
{"v": 1	"t": 1135287	"P": 1797.25	"F": 8336}
{"v": 1	"t": 1135307	"P": 1802.5	"F": 8493}
{"v": 1	"t": 1135328	"P": 1810.25	"F": 8798}
{"v": 1	"t": 1135348	"P": 1797.0	"F": 8644}
{"v": 1	"t": 1135368	"P": 1805.5	"F": 8334}
{"v": 1	"t": 1135389	"P": 1804.25	"F": 8582}
{"v": 1	"t": 1135409	"P": 1808.25	"F": 8459}
{"v": 1	"t": 1135429	"P": 1794.0	"F": 8646}
{"v": 1	"t": 1135450	"P": 1810.0	"F": 8618}
{"v": 1	"t": 1135470	"P": 1802.75	"F": 8633}
{"v": 1	"t": 1135490	"P": 1798.75	"F": 8665	"C": 46.4	"D": 3133	"sn": 54091779688249	"file": "/data/device_log/data0000.out"}
{"v": 1	"t": 1135511	"P": 1806.25	"F": 8604}
{"v": 1	"t": 1135531	"P": 1803.0	"F": 8733}
{"v": 1	"t": 1135551	"P": 1804.0	"F": 8635}
{"v": 1	"t": 1135572	"P": 1810.25	"F": 8861}
{"v": 1	"t": 1135592	"P": 1791.25	"F": 8649}
{"v": 1	"t": 1135612	"P": 1806.5	"F": 8500}
{"v": 1	"t": 1135633	"P": 1811.25	"F": 8685}
{"v": 1	"t": 1135653	"P": 1797.0	"F": 8702}
{"v": 1	"t": 1135673	"P": 1801.0	"F": 8673}
{"v": 1	"t": 1135693	"P": 1809.75	"F": 8663}
{"v": 1	"t": 1135714	"P": 1795.5	"F": 8565}
{"v": 1	"t": 1135734	"P": 1804.75	"F": 8646}
{"v": 1	"t": 1135754	"P": 1805.25	"F": 8735}
{"v": 1	"t": 1135775	"P": 1797.0	"F": 8587}
{"v": 1	"t": 1135795	"P": 1802.5	"F": 8285}
{"v": 1	"t": 1135815	"P": 1800.5	"F": 8425}
{"v": 1	"t": 1135836	"P": 1801.25	"F": 8814}
{"v": 1	"t": 1135856	"P": 1810.75	"F": 8605}
{"v": 1	"t": 1135876	"P": 1798.75	"F": 8585}
{"v": 1	"t": 1135897	"P": 1811.0	"F": 8491}
{"v": 1	"t": 1135917	"P": 1808.0	"F": 8699}
{"v": 1	"t": 1135937	"P": 1803.25	"F": 8510}
{"v": 1	"t": 1135957	"P": 1810.75	"F": 8682}
{"v": 1	"t": 1135978	"P": 1800.75	"F": 8776}
{"v": 1	"t": 1135998	"P": 1807.5	"F": 8736}
{"v": 1	"t": 1136018	"P": 1795.25	"F": 8612}
{"v": 1	"t": 1136039	"P": 1806.75	"F": 8671}
{"v": 1	"t": 1136059	"P": 1807.0	"F": 8327}
{"v": 1	"t": 1136079	"P": 1794.25	"F": 8536}
{"v": 1	"t": 1136099	"P": 1802.25	"F": 8722}
{"v": 1	"t": 1136120	"P": 1804.5	"F": 8912}
{"v": 1	"t": 1136140	"P": 1797.75	"F": 8722}
{"v": 1	"t": 1136160	"P": 1800.5	"F": 8543}
{"v": 1	"t": 1136181	"P": 1799.75	"F": 8806}
{"v": 1	"t": 1136201	"P": 1808.75	"F": 8827}
{"v": 1	"t": 1136221	"P": 1800.25	"F": 8590}
{"v": 1	"t": 1136242	"P": 1794.0	"F": 8567}
{"v": 1	"t": 1136262	"P": 1799.25	"F": 8875}
{"v": 1	"t": 1136282	"P": 1803.0	"F": 8691}
{"v": 1	"t": 1136302	"P": 1799.75	"F": 8496}
{"v": 1	"t": 1136323	"P": 1804.5	"F": 8670}
{"v": 1	"t": 1136343	"P": 1794.25	"F": 8395}
{"v": 1	"t": 1136363	"P": 1802.0	"F": 8579}
{"v": 1	"t": 1136384	"P": 1793.5	"F": 8779}
{"v": 1	"t": 1136404	"P": 1802.5	"F": 8721}
{"v": 1	"t": 1136424	"P": 1794.75	"F": 8556}
{"v": 1	"t": 1136445	"P": 1800.75	"F": 8697}
{"v": 1	"t": 1136465	"P": 1803.25	"F": 8499}
{"v": 1	"t": 1136485	"P": 1802.0	"F": 8629}
{"v": 1	"t": 1136506	"P": 1784.5	"F": 8669	"C": 46.4	"D": 3133	"sn": 54091779688249	"file": "/data/device_log/data0000.out"}
{"v": 1	"t": 1136526	"P": 1805.0	"F": 8282}
{"v": 1	"t": 1136546	"P": 1798.25	"F": 8731}
{"v": 1	"t": 1136566	"P": 1791.25	"F": 8419}
{"v": 1	"t": 1136587	"P": 1799.5	"F": 8389}
{"v": 1	"t": 1136607	"P": 1795.5	"F": 8591}
{"v": 1	"t": 1136627	"P": 1802.5	"F": 8663}
{"v": 1	"t": 1136648	"P": 1802.75	"F": 8229}
{"v": 1	"t": 1136668	"P": 1793.0	"F": 8777}
{"v": 1	"t": 1136688	"P": 1800.75	"F": 8696}
{"v": 1	"t": 1136709	"P": 1800.5	"F": 8453}
{"v": 1	"t": 1136729	"P": 1793.25	"F": 8535}
{"v": 1	"t": 1136749	"P": 1791.25	"F": 8611}
{"v": 1	"t": 1136769	"P": 1795.5	"F": 8627}
{"v": 1	"t": 1136790	"P": 1808.75	"F": 8518}
{"v": 1	"t": 1136810	"P": 1802.0	"F": 8609}
{"v": 1	"t": 1136830	"P": 1796.5	"F": 8710}
{"v": 1	"t": 1136851	"P": 1792.5	"F": 8808}
{"v": 1	"t": 1136871	"P": 1802.0	"F": 8887}
{"v": 1	"t": 1136891	"P": 1792.5	"F": 8639}
{"v": 1	"t": 1136912	"P": 1794.25	"F": 8610}
{"v": 1	"t": 1136932	"P": 1795.0	"F": 8718}
{"v": 1	"t": 1136952	"P": 1805.25	"F": 8906}
{"v": 1	"t": 1136972	"P": 1799.0	"F": 8768}
{"v": 1	"t": 1136993	"P": 1799.5	"F": 8700}
{"v": 1	"t": 1137013	"P": 1798.75	"F": 9037}
{"v": 1	"t": 1137033	"P": 1794.5	"F": 8862}
{"v": 1	"t": 1137054	"P": 1795.5	"F": 8764}
{"v": 1	"t": 1137074	"P": 1798.0	"F": 8779}
{"v": 1	"t": 1137094	"P": 1805.25	"F": 8699}
{"v": 1	"t": 1137115	"P": 1804.5	"F": 8708}
{"v": 1	"t": 1137135	"P": 1807.5	"F": 8733}
{"v": 1	"t": 1137155	"P": 1805.5	"F": 8413}
{"v": 1	"t": 1137176	"P": 1783.75	"F": 8819}
{"v": 1	"t": 1137196	"P": 1805.25	"F": 8818}
{"v": 1	"t": 1137216	"P": 1813.25	"F": 8439}
{"v": 1	"t": 1137236	"P": 1804.0	"F": 8760}
{"v": 1	"t": 1137257	"P": 1801.0	"F": 8446}
{"v": 1	"t": 1137277	"P": 1804.75	"F": 8578}
{"v": 1	"t": 1137297	"P": 1812.0	"F": 8419}
{"v": 1	"t": 1137318	"P": 1798.25	"F": 8227}
{"v": 1	"t": 1137338	"P": 1797.5	"F": 8588}
{"v": 1	"t": 1137358	"P": 1799.0	"F": 8530}
{"v": 1	"t": 1137379	"P": 1804.75	"F": 8705}
{"v": 1	"t": 1137399	"P": 1803.75	"F": 8730}
{"v": 1	"t": 1137419	"P": 1794.75	"F": 8794}
{"v": 1	"t": 1137439	"P": 1798.25	"F": 8685}
{"v": 1	"t": 1137460	"P": 1807.0	"F": 8277}
{"v": 1	"t": 1137480	"P": 1803.5	"F": 8256}
{"v": 1	"t": 1137500	"P": 1800.75	"F": 8120}
{"v": 1	"t": 1137521	"P": 1802.0	"F": 8349	"C": 46.41	"D": 3133	"sn": 54091779688249	"file": "/data/device_log/data0000.out"}
{"v": 1	"t": 1137541	"P": 1806.0	"F": 8588}
{"v": 1	"t": 1137561	"P": 1798.25	"F": 8510}
{"v": 1	"t": 1137582	"P": 1817.75	"F": 8433}
{"v": 1	"t": 1137602	"P": 1800.25	"F": 8613}
{"v": 1	"t": 1137622	"P": 1814.25	"F": 8616}
{"v": 1	"t": 1137642	"P": 1811.0	"F": 8431}
{"v": 1	"t": 1137663	"P": 1809.75	"F": 8871}
{"v": 1	"t": 1137683	"P": 1804.25	"F": 8777}
{"v": 1	"t": 1137703	"P": 1820.75	"F": 8666}
{"v": 1	"t": 1137724	"P": 1812.0	"F": 8470}
{"v": 1	"t": 1137744	"P": 1816.0	"F": 8846}
{"v": 1	"t": 1137764	"P": 1821.25	"F": 8542}
{"v": 1	"t": 1137785	"P": 1832.0	"F": 8677}
{"v": 1	"t": 1137805	"P": 1837.25	"F": 8349}
{"v": 1	"t": 1137825	"P": 1844.75	"F": 8503}
{"v": 1	"t": 1137846	"P": 1846.75	"F": 8674}
{"v": 1	"t": 1137866	"P": 1852.5	"F": 8729}
{"v": 1	"t": 1137886	"P": 1876.25	"F": 8625}
{"v": 1	"t": 1137906	"P": 1881.5	"F": 8123}
{"v": 1	"t": 1137927	"P": 1899.25	"F": 8475}
{"v": 1	"t": 1137947	"P": 1892.0	"F": 8663}
{"v": 1	"t": 1137967	"P": 1920.25	"F": 8548}
{"v": 1	"t": 1137988	"P": 1921.0	"F": 8785}
{"v": 1	"t": 1138008	"P": 1920.25	"F": 8548}
{"v": 1	"t": 1138028	"P": 1943.25	"F": 8454}
{"v": 1	"t": 1138049	"P": 1950.75	"F": 8616}
{"v": 1	"t": 1138069	"P": 1949.75	"F": 8766}
{"v": 1	"t": 1138089	"P": 1956.5	"F": 8401}
{"v": 1	"t": 1138109	"P": 1973.75	"F": 8622}
{"v": 1	"t": 1138130	"P": 1974.25	"F": 8536}
{"v": 1	"t": 1138150	"P": 1977.75	"F": 8564}
{"v": 1	"t": 1138170	"P": 1979.5	"F": 8577}
{"v": 1	"t": 1138191	"P": 1984.75	"F": 8582}
{"v": 1	"t": 1138211	"P": 1986.25	"F": 8427}
{"v": 1	"t": 1138231	"P": 1999.75	"F": 8712}
{"v": 1	"t": 1138251	"P": 2007.5	"F": 8716}
{"v": 1	"t": 1138272	"P": 1993.75	"F": 8786}
{"v": 1	"t": 1138292	"P": 2002.0	"F": 8232}
{"v": 1	"t": 1138312	"P": 2015.25	"F": 8268}
{"v": 1	"t": 1138333	"P": 2007.0	"F": 8184}
{"v": 1	"t": 1138353	"P": 2012.0	"F": 8822}
{"v": 1	"t": 1138373	"P": 2017.75	"F": 8575}
{"v": 1	"t": 1138394	"P": 2016.5	"F": 8577}
{"v": 1	"t": 1138414	"P": 2020.75	"F": 8852}
{"v": 1	"t": 1138434	"P": 2019.0	"F": 8702}
{"v": 1	"t": 1138455	"P": 2023.75	"F": 8798}
{"v": 1	"t": 1138475	"P": 2032.5	"F": 8819}
{"v": 1	"t": 1138495	"P": 2026.25	"F": 8612}
{"v": 1	"t": 1138515	"P": 2033.5	"F": 8734}
{"v": 1	"t": 1138536	"P": 2021.75	"F": 8734	"C": 46.415	"D": 3133	"sn": 54091779688249	"file": "/data/device_log/data0000.out"}
{"v": 1	"t": 1138556	"P": 2033.5	"F": 8684}
{"v": 1	"t": 1138576	"P": 2040.5	"F": 8731}
{"v": 1	"t": 1138597	"P": 2037.75	"F": 8477}
{"v": 1	"t": 1138617	"P": 2040.0	"F": 8721}
{"v": 1	"t": 1138637	"P": 2035.5	"F": 8422}
{"v": 1	"t": 1138658	"P": 2053.25	"F": 8526}
{"v": 1	"t": 1138678	"P": 2039.25	"F": 8664}
{"v": 1	"t": 1138698	"P": 2045.5	"F": 8796}
{"v": 1	"t": 1138718	"P": 2041.5	"F": 8431}
{"v": 1	"t": 1138739	"P": 2049.25	"F": 8993}
{"v": 1	"t": 1138759	"P": 2049.75	"F": 8516}
{"v": 1	"t": 1138779	"P": 2044.75	"F": 8336}
{"v": 1	"t": 1138800	"P": 2045.25	"F": 8625}
{"v": 1	"t": 1138820	"P": 2052.25	"F": 8588}
{"v": 1	"t": 1138840	"P": 2044.5	"F": 8759}
{"v": 1	"t": 1138861	"P": 2045.25	"F": 8710}
{"v": 1	"t": 1138881	"P": 2052.75	"F": 8412}
{"v": 1	"t": 1138901	"P": 2054.75	"F": 8613}
{"v": 1	"t": 1138921	"P": 2055.5	"F": 8759}
{"v": 1	"t": 1138942	"P": 2038.0	"F": 8289}
{"v": 1	"t": 1138962	"P": 2057.75	"F": 8616}
{"v": 1	"t": 1138982	"P": 2051.75	"F": 8701}
{"v": 1	"t": 1139003	"P": 2056.5	"F": 8717}
{"v": 1	"t": 1139023	"P": 2046.5	"F": 8711}
{"v": 1	"t": 1139043	"P": 2049.25	"F": 8588}
{"v": 1	"t": 1139064	"P": 2055.25	"F": 8781}
{"v": 1	"t": 1139084	"P": 2038.25	"F": 8702}
{"v": 1	"t": 1139104	"P": 2051.25	"F": 8683}
{"v": 1	"t": 1139125	"P": 2054.0	"F": 8793}
{"v": 1	"t": 1139145	"P": 2046.0	"F": 8462}
{"v": 1	"t": 1139165	"P": 2037.75	"F": 8532}
{"v": 1	"t": 1139185	"P": 2042.75	"F": 8584}
{"v": 1	"t": 1139206	"P": 2042.0	"F": 8847}
{"v": 1	"t": 1139226	"P": 2040.25	"F": 8891}
{"v": 1	"t": 1139246	"P": 2036.75	"F": 8875}
{"v": 1	"t": 1139267	"P": 2039.25	"F": 8625}
{"v": 1	"t": 1139287	"P": 2021.75	"F": 8678}
{"v": 1	"t": 1139307	"P": 2016.75	"F": 8383}
{"v": 1	"t": 1139328	"P": 2007.25	"F": 8702}
{"v": 1	"t": 1139348	"P": 1990.75	"F": 8878}
{"v": 1	"t": 1139368	"P": 1987.5	"F": 8605}
{"v": 1	"t": 1139389	"P": 1965.25	"F": 8948}
{"v": 1	"t": 1139409	"P": 1956.5	"F": 8660}
{"v": 1	"t": 1139430	"P": 1941.5	"F": 8854}
{"v": 1	"t": 1139450	"P": 1945.25	"F": 8979}
{"v": 1	"t": 1139470	"P": 1936.25	"F": 8682}
{"v": 1	"t": 1139490	"P": 1926.5	"F": 8963}
{"v": 1	"t": 1139511	"P": 1926.75	"F": 8831}
{"v": 1	"t": 1139531	"P": 1907.25	"F": 8918}
{"v": 1	"t": 1139551	"P": 1910.5	"F": 8656	"C": 46.395	"D": 3133	"sn": 54091779688249	"file": "/data/device_log/data0000.out"}
{"v": 1	"t": 1139572	"P": 1903.0	"F": 8769}
{"v": 1	"t": 1139592	"P": 1885.75	"F": 8579}
{"v": 1	"t": 1139612	"P": 1879.5	"F": 8755}
{"v": 1	"t": 1139633	"P": 1876.0	"F": 8937}
{"v": 1	"t": 1139653	"P": 1862.0	"F": 8673}
{"v": 1	"t": 1139673	"P": 1869.75	"F": 8863}
{"v": 1	"t": 1139694	"P": 1869.0	"F": 8726}
{"v": 1	"t": 1139714	"P": 1863.0	"F": 8624}
{"v": 1	"t": 1139734	"P": 1855.0	"F": 8315}
{"v": 1	"t": 1139754	"P": 1856.0	"F": 8652}
{"v": 1	"t": 1139775	"P": 1855.75	"F": 8807}
{"v": 1	"t": 1139795	"P": 1846.5	"F": 8892}
{"v": 1	"t": 1139815	"P": 1843.5	"F": 8834}
{"v": 1	"t": 1139836	"P": 1842.75	"F": 8925}
{"v": 1	"t": 1139856	"P": 1834.0	"F": 8440}
{"v": 1	"t": 1139876	"P": 1843.75	"F": 8772}
{"v": 1	"t": 1139897	"P": 1838.0	"F": 8524}
{"v": 1	"t": 1139917	"P": 1841.0	"F": 8535}
{"v": 1	"t": 1139937	"P": 1831.5	"F": 8965}
{"v": 1	"t": 1139957	"P": 1828.75	"F": 8996}
{"v": 1	"t": 1139978	"P": 1836.75	"F": 8459}
{"v": 1	"t": 1139998	"P": 1827.5	"F": 8721}
{"v": 1	"t": 1140018	"P": 1828.75	"F": 8761}
{"v": 1	"t": 1140039	"P": 1837.5	"F": 9058}
{"v": 1	"t": 1140059	"P": 1831.25	"F": 8885}
{"v": 1	"t": 1140079	"P": 1827.75	"F": 8443}
{"v": 1	"t": 1140100	"P": 1829.75	"F": 8710}
{"v": 1	"t": 1140120	"P": 1822.75	"F": 8918}
{"v": 1	"t": 1140140	"P": 1828.5	"F": 8951}
{"v": 1	"t": 1140160	"P": 1821.0	"F": 8562}
{"v": 1	"t": 1140181	"P": 1829.25	"F": 8900}
{"v": 1	"t": 1140201	"P": 1842.75	"F": 8885}
{"v": 1	"t": 1140221	"P": 1826.25	"F": 8801}
{"v": 1	"t": 1140242	"P": 1828.75	"F": 8540}
{"v": 1	"t": 1140262	"P": 1830.25	"F": 8697}
{"v": 1	"t": 1140282	"P": 1829.75	"F": 8543}
{"v": 1	"t": 1140303	"P": 1841.25	"F": 8658}
{"v": 1	"t": 1140323	"P": 1832.75	"F": 8340}
{"v": 1	"t": 1140343	"P": 1838.75	"F": 8613}
{"v": 1	"t": 1140364	"P": 1835.25	"F": 8831}
{"v": 1	"t": 1140384	"P": 1838.5	"F": 8614}
{"v": 1	"t": 1140404	"P": 1843.25	"F": 8859}
{"v": 1	"t": 1140424	"P": 1845.75	"F": 8531}
{"v": 1	"t": 1140445	"P": 1849.0	"F": 8709}
{"v": 1	"t": 1140465	"P": 1845.5	"F": 8313}
{"v": 1	"t": 1140485	"P": 1836.5	"F": 8039}
{"v": 1	"t": 1140506	"P": 1854.5	"F": 8170}
{"v": 1	"t": 1140526	"P": 1851.5	"F": 8678}
{"v": 1	"t": 1140546	"P": 1862.0	"F": 8908}
{"v": 1	"t": 1140567	"P": 1861.25	"F": 9017	"C": 46.4	"D": 3133	"sn": 54091779688249	"file": "/data/device_log/data0000.out"}
{"v": 1	"t": 1140587	"P": 1866.0	"F": 8242}
{"v": 1	"t": 1140607	"P": 1888.0	"F": 8798}
{"v": 1	"t": 1140628	"P": 1897.0	"F": 8814}
{"v": 1	"t": 1140648	"P": 1904.25	"F": 8666}
{"v": 1	"t": 1140668	"P": 1910.0	"F": 8577}
{"v": 1	"t": 1140688	"P": 1932.75	"F": 8678}
{"v": 1	"t": 1140709	"P": 1930.0	"F": 9021}
{"v": 1	"t": 1140729	"P": 1941.0	"F": 8603}
{"v": 1	"t": 1140749	"P": 1948.75	"F": 8625}
{"v": 1	"t": 1140770	"P": 1963.5	"F": 8750}
{"v": 1	"t": 1140790	"P": 1967.25	"F": 8755}
{"v": 1	"t": 1140810	"P": 1977.0	"F": 8411}
{"v": 1	"t": 1140830	"P": 1979.25	"F": 8846}
{"v": 1	"t": 1140851	"P": 1984.75	"F": 8929}
{"v": 1	"t": 1140871	"P": 1988.75	"F": 8673}
{"v": 1	"t": 1140891	"P": 1994.25	"F": 8611}
{"v": 1	"t": 1140912	"P": 1992.5	"F": 8652}
{"v": 1	"t": 1140932	"P": 2006.75	"F": 8655}
{"v": 1	"t": 1140952	"P": 2002.5	"F": 8430}
{"v": 1	"t": 1140973	"P": 2013.25	"F": 8364}
{"v": 1	"t": 1140993	"P": 2017.5	"F": 8210}
{"v": 1	"t": 1141013	"P": 2018.25	"F": 8861}
{"v": 1	"t": 1141034	"P": 2031.5	"F": 8646}
{"v": 1	"t": 1141054	"P": 2029.5	"F": 8444}
{"v": 1	"t": 1141074	"P": 2025.0	"F": 8604}
{"v": 1	"t": 1141095	"P": 2039.5	"F": 8651}
{"v": 1	"t": 1141115	"P": 2028.75	"F": 8731}
{"v": 1	"t": 1141135	"P": 2038.0	"F": 8741}
{"v": 1	"t": 1141155	"P": 2034.75	"F": 8840}
{"v": 1	"t": 1141176	"P": 2040.0	"F": 8779}
{"v": 1	"t": 1141196	"P": 2041.75	"F": 8896}
{"v": 1	"t": 1141216	"P": 2048.25	"F": 8657}
{"v": 1	"t": 1141237	"P": 2048.25	"F": 8758}
{"v": 1	"t": 1141257	"P": 2048.75	"F": 8679}
{"v": 1	"t": 1141277	"P": 2050.5	"F": 8846}
{"v": 1	"t": 1141297	"P": 2044.5	"F": 8664}
{"v": 1	"t": 1141318	"P": 2049.25	"F": 9113}
{"v": 1	"t": 1141338	"P": 2048.5	"F": 8511}
{"v": 1	"t": 1141358	"P": 2059.75	"F": 8679}
{"v": 1	"t": 1141379	"P": 2058.75	"F": 8433}
{"v": 1	"t": 1141399	"P": 2042.0	"F": 8724}
{"v": 1	"t": 1141419	"P": 2062.25	"F": 8766}
{"v": 1	"t": 1141440	"P": 2049.75	"F": 8774}
{"v": 1	"t": 1141460	"P": 2061.25	"F": 8670}
{"v": 1	"t": 1141480	"P": 2059.75	"F": 8452}
{"v": 1	"t": 1141500	"P": 2055.0	"F": 8815}
{"v": 1	"t": 1141521	"P": 2065.25	"F": 8627}
{"v": 1	"t": 1141541	"P": 2060.5	"F": 8784}
{"v": 1	"t": 1141561	"P": 2059.5	"F": 8845}
{"v": 1	"t": 1141582	"P": 2053.75	"F": 8614	"C": 46.36	"D": 3133	"sn": 54091779688249	"file": "/data/device_log/data0000.out"}
{"v": 1	"t": 1141602	"P": 2062.25	"F": 8808}
{"v": 1	"t": 1141622	"P": 2056.75	"F": 8452}
{"v": 1	"t": 1141643	"P": 2057.5	"F": 8472}
{"v": 1	"t": 1141663	"P": 2055.0	"F": 8853}
{"v": 1	"t": 1141683	"P": 2068.75	"F": 8969}
{"v": 1	"t": 1141704	"P": 2058.75	"F": 8533}
{"v": 1	"t": 1141724	"P": 2062.0	"F": 8740}
{"v": 1	"t": 1141744	"P": 2061.5	"F": 8583}
{"v": 1	"t": 1141765	"P": 2059.25	"F": 8774}
{"v": 1	"t": 1141785	"P": 2066.75	"F": 8770}
{"v": 1	"t": 1141805	"P": 2072.25	"F": 8877}
{"v": 1	"t": 1141825	"P": 2058.0	"F": 8778}
{"v": 1	"t": 1141846	"P": 2062.0	"F": 8500}
{"v": 1	"t": 1141866	"P": 2060.5	"F": 8559}
{"v": 1	"t": 1141886	"P": 2072.25	"F": 8781}
{"v": 1	"t": 1141907	"P": 2063.5	"F": 8782}
{"v": 1	"t": 1141927	"P": 2055.25	"F": 8793}
{"v": 1	"t": 1141947	"P": 2071.25	"F": 8738}
{"v": 1	"t": 1141967	"P": 2064.5	"F": 8840}
{"v": 1	"t": 1141988	"P": 2070.5	"F": 8720}
{"v": 1	"t": 1142008	"P": 2062.75	"F": 8497}
{"v": 1	"t": 1142028	"P": 2078.75	"F": 8558}
{"v": 1	"t": 1142049	"P": 2065.75	"F": 8615}
{"v": 1	"t": 1142069	"P": 2066.5	"F": 8734}
{"v": 1	"t": 1142089	"P": 2070.25	"F": 8694}
{"v": 1	"t": 1142110	"P": 2079.25	"F": 8520}
{"v": 1	"t": 1142130	"P": 2072.0	"F": 8732}
{"v": 1	"t": 1142150	"P": 2063.0	"F": 8652}
{"v": 1	"t": 1142170	"P": 2066.25	"F": 8732}
{"v": 1	"t": 1142191	"P": 2072.75	"F": 8678}
{"v": 1	"t": 1142211	"P": 2075.5	"F": 8815}
{"v": 1	"t": 1142231	"P": 2070.0	"F": 8457}
{"v": 1	"t": 1142252	"P": 2067.75	"F": 8479}
{"v": 1	"t": 1142272	"P": 2060.25	"F": 8397}
{"v": 1	"t": 1142292	"P": 2057.5	"F": 8877}
{"v": 1	"t": 1142313	"P": 2043.25	"F": 8087}
{"v": 1	"t": 1142333	"P": 2031.25	"F": 8773}
{"v": 1	"t": 1142353	"P": 2021.25	"F": 8762}
{"v": 1	"t": 1142374	"P": 2002.25	"F": 8730}
{"v": 1	"t": 1142394	"P": 1994.0	"F": 8904}
{"v": 1	"t": 1142414	"P": 1966.0	"F": 8974}
{"v": 1	"t": 1142434	"P": 1963.75	"F": 8951}
{"v": 1	"t": 1142455	"P": 1965.0	"F": 8541}
{"v": 1	"t": 1142475	"P": 1946.0	"F": 8860}
{"v": 1	"t": 1142495	"P": 1932.25	"F": 8737}
{"v": 1	"t": 1142516	"P": 1932.75	"F": 8944}
{"v": 1	"t": 1142536	"P": 1918.5	"F": 8406}
{"v": 1	"t": 1142556	"P": 1909.25	"F": 8963}
{"v": 1	"t": 1142577	"P": 1905.5	"F": 8808}
{"v": 1	"t": 1142597	"P": 1907.0	"F": 8838	"C": 46.37	"D": 3133	"sn": 54091779688249	"file": "/data/device_log/data0000.out"}
{"v": 1	"t": 1142617	"P": 1904.5	"F": 9013}
{"v": 1	"t": 1142637	"P": 1905.25	"F": 9068}
{"v": 1	"t": 1142658	"P": 1899.0	"F": 8625}
{"v": 1	"t": 1142678	"P": 1907.75	"F": 8845}
{"v": 1	"t": 1142698	"P": 1916.25	"F": 8657}
{"v": 1	"t": 1142719	"P": 1924.5	"F": 8751}
{"v": 1	"t": 1142739	"P": 1921.0	"F": 8670}
{"v": 1	"t": 1142759	"P": 1923.75	"F": 8886}
{"v": 1	"t": 1142780	"P": 1926.25	"F": 8626}
{"v": 1	"t": 1142800	"P": 1928.75	"F": 8694}
{"v": 1	"t": 1142820	"P": 1924.25	"F": 8609}
{"v": 1	"t": 1142840	"P": 1934.0	"F": 8821}
{"v": 1	"t": 1142861	"P": 1930.75	"F": 8773}
{"v": 1	"t": 1142881	"P": 1943.5	"F": 8799}
{"v": 1	"t": 1142901	"P": 1925.0	"F": 8719}
{"v": 1	"t": 1142922	"P": 1930.25	"F": 8781}
{"v": 1	"t": 1142942	"P": 1933.5	"F": 8394}
{"v": 1	"t": 1142962	"P": 1929.75	"F": 8577}
{"v": 1	"t": 1142983	"P": 1931.5	"F": 8625}
{"v": 1	"t": 1143003	"P": 1929.25	"F": 8595}
{"v": 1	"t": 1143023	"P": 1918.25	"F": 8760}
{"v": 1	"t": 1143044	"P": 1936.75	"F": 8516}
{"v": 1	"t": 1143064	"P": 1946.0	"F": 8821}
{"v": 1	"t": 1143084	"P": 1932.0	"F": 8772}
{"v": 1	"t": 1143104	"P": 1938.25	"F": 8593}
{"v": 1	"t": 1143125	"P": 1943.0	"F": 8708}
{"v": 1	"t": 1143145	"P": 1941.0	"F": 8417}
{"v": 1	"t": 1143165	"P": 1946.75	"F": 8690}
{"v": 1	"t": 1143186	"P": 1940.0	"F": 8490}
{"v": 1	"t": 1143206	"P": 1952.25	"F": 8931}
{"v": 1	"t": 1143226	"P": 1962.75	"F": 8876}
{"v": 1	"t": 1143247	"P": 1958.25	"F": 8597}
{"v": 1	"t": 1143267	"P": 1972.75	"F": 8982}
{"v": 1	"t": 1143287	"P": 1980.75	"F": 8406}
{"v": 1	"t": 1143308	"P": 1971.75	"F": 8769}
{"v": 1	"t": 1143328	"P": 1976.75	"F": 8295}
{"v": 1	"t": 1143348	"P": 1994.0	"F": 8252}
{"v": 1	"t": 1143369	"P": 1984.0	"F": 8348}
{"v": 1	"t": 1143389	"P": 1997.5	"F": 8856}
{"v": 1	"t": 1143410	"P": 1996.5	"F": 8404}
{"v": 1	"t": 1143430	"P": 1998.25	"F": 8391}
{"v": 1	"t": 1143450	"P": 2001.25	"F": 8389}
{"v": 1	"t": 1143471	"P": 2008.0	"F": 8635}
{"v": 1	"t": 1143491	"P": 2003.0	"F": 8518}
{"v": 1	"t": 1143511	"P": 2021.75	"F": 8810}
{"v": 1	"t": 1143531	"P": 2018.75	"F": 8869}
{"v": 1	"t": 1143552	"P": 2019.0	"F": 8910}
{"v": 1	"t": 1143572	"P": 2036.75	"F": 8660}
{"v": 1	"t": 1143592	"P": 2034.0	"F": 8663}
{"v": 1	"t": 1143613	"P": 2027.5	"F": 8652	"C": 46.42	"D": 3132	"sn": 54091779688249	"file": "/data/device_log/data0000.out"}
{"v": 1	"t": 1143633	"P": 2037.25	"F": 8548}
{"v": 1	"t": 1143653	"P": 2043.0	"F": 8406}
{"v": 1	"t": 1143674	"P": 2050.25	"F": 8790}
{"v": 1	"t": 1143694	"P": 2046.5	"F": 8392}
{"v": 1	"t": 1143714	"P": 2042.5	"F": 8792}
{"v": 1	"t": 1143735	"P": 2056.25	"F": 8630}
{"v": 1	"t": 1143755	"P": 2057.0	"F": 8599}
{"v": 1	"t": 1143775	"P": 2059.75	"F": 8700}
{"v": 1	"t": 1143795	"P": 2065.5	"F": 8415}
{"v": 1	"t": 1143816	"P": 2056.5	"F": 8800}
{"v": 1	"t": 1143836	"P": 2058.0	"F": 8743}
{"v": 1	"t": 1143856	"P": 2062.0	"F": 8602}
{"v": 1	"t": 1143877	"P": 2061.25	"F": 8753}
{"v": 1	"t": 1143897	"P": 2060.75	"F": 8630}
{"v": 1	"t": 1143917	"P": 2066.25	"F": 8394}
{"v": 1	"t": 1143938	"P": 2068.25	"F": 8423}
{"v": 1	"t": 1143958	"P": 2064.5	"F": 8773}
{"v": 1	"t": 1143978	"P": 2069.75	"F": 8706}
{"v": 1	"t": 1143998	"P": 2070.75	"F": 8769}
{"v": 1	"t": 1144019	"P": 2077.5	"F": 8600}
{"v": 1	"t": 1144039	"P": 2064.25	"F": 8538}
{"v": 1	"t": 1144059	"P": 2072.0	"F": 8744}
{"v": 1	"t": 1144080	"P": 2074.25	"F": 8580}
{"v": 1	"t": 1144100	"P": 2068.5	"F": 8674}
{"v": 1	"t": 1144120	"P": 2076.0	"F": 8424}
{"v": 1	"t": 1144141	"P": 2072.0	"F": 8844}
{"v": 1	"t": 1144161	"P": 2076.25	"F": 8743}
{"v": 1	"t": 1144181	"P": 2079.75	"F": 8893}
{"v": 1	"t": 1144202	"P": 2077.0	"F": 8606}
{"v": 1	"t": 1144222	"P": 2071.75	"F": 8186}
{"v": 1	"t": 1144242	"P": 2078.0	"F": 8425}
{"v": 1	"t": 1144262	"P": 2076.25	"F": 8962}
{"v": 1	"t": 1144283	"P": 2080.0	"F": 8651}
{"v": 1	"t": 1144303	"P": 2076.5	"F": 8771}
{"v": 1	"t": 1144323	"P": 2085.5	"F": 8612}
{"v": 1	"t": 1144344	"P": 2086.75	"F": 8465}
{"v": 1	"t": 1144364	"P": 2075.5	"F": 8576}
{"v": 1	"t": 1144384	"P": 2078.5	"F": 8716}
{"v": 1	"t": 1144405	"P": 2081.0	"F": 8658}
{"v": 1	"t": 1144425	"P": 2079.75	"F": 8683}
{"v": 1	"t": 1144445	"P": 2081.25	"F": 8506}
{"v": 1	"t": 1144466	"P": 2078.0	"F": 8484}
{"v": 1	"t": 1144486	"P": 2083.25	"F": 9007}
{"v": 1	"t": 1144506	"P": 2074.0	"F": 8908}
{"v": 1	"t": 1144526	"P": 2071.5	"F": 8736}
{"v": 1	"t": 1144547	"P": 2077.5	"F": 8521}
{"v": 1	"t": 1144567	"P": 2072.5	"F": 8504}
{"v": 1	"t": 1144587	"P": 2078.75	"F": 8769}
{"v": 1	"t": 1144608	"P": 2075.75	"F": 8707}
{"v": 1	"t": 1144628	"P": 2068.25	"F": 9026	"C": 46.41	"D": 3132	"sn": 54091779688249	"file": "/data/device_log/data0000.out"}
{"v": 1	"t": 1144648	"P": 2069.25	"F": 8698}
{"v": 1	"t": 1144669	"P": 2066.25	"F": 8385}
{"v": 1	"t": 1144689	"P": 2066.0	"F": 8602}
{"v": 1	"t": 1144709	"P": 2058.0	"F": 8721}
{"v": 1	"t": 1144729	"P": 2064.25	"F": 8616}
{"v": 1	"t": 1144750	"P": 2063.0	"F": 8796}
{"v": 1	"t": 1144770	"P": 2054.75	"F": 8344}
{"v": 1	"t": 1144790	"P": 2050.0	"F": 8589}
{"v": 1	"t": 1144811	"P": 2044.5	"F": 8674}
{"v": 1	"t": 1144831	"P": 2052.25	"F": 8905}
{"v": 1	"t": 1144851	"P": 2044.25	"F": 8511}
{"v": 1	"t": 1144871	"P": 2040.75	"F": 8650}
{"v": 1	"t": 1144892	"P": 2037.0	"F": 8521}
{"v": 1	"t": 1144912	"P": 2040.0	"F": 9103}
{"v": 1	"t": 1144932	"P": 2033.25	"F": 8537}
{"v": 1	"t": 1144953	"P": 2044.0	"F": 9050}
{"v": 1	"t": 1144973	"P": 2028.75	"F": 8855}
{"v": 1	"t": 1144993	"P": 2033.75	"F": 8989}
{"v": 1	"t": 1145014	"P": 2035.0	"F": 8781}
{"v": 1	"t": 1145034	"P": 2034.5	"F": 8895}
{"v": 1	"t": 1145054	"P": 2028.25	"F": 8587}
{"v": 1	"t": 1145075	"P": 2028.25	"F": 8632}
{"v": 1	"t": 1145095	"P": 2023.5	"F": 8969}
{"v": 1	"t": 1145115	"P": 2010.75	"F": 8902}
{"v": 1	"t": 1145135	"P": 2003.25	"F": 8893}
{"v": 1	"t": 1145156	"P": 2005.5	"F": 8702}
{"v": 1	"t": 1145176	"P": 1986.25	"F": 8935}
{"v": 1	"t": 1145196	"P": 1965.5	"F": 8495}
{"v": 1	"t": 1145217	"P": 1954.0	"F": 9135}
{"v": 1	"t": 1145237	"P": 1951.25	"F": 8710}
{"v": 1	"t": 1145257	"P": 1948.25	"F": 8741}
{"v": 1	"t": 1145278	"P": 1941.0	"F": 8867}
{"v": 1	"t": 1145298	"P": 1933.5	"F": 8899}
{"v": 1	"t": 1145318	"P": 1928.5	"F": 8884}
{"v": 1	"t": 1145338	"P": 1913.25	"F": 8817}
{"v": 1	"t": 1145359	"P": 1897.25	"F": 9085}
{"v": 1	"t": 1145379	"P": 1891.25	"F": 8843}
{"v": 1	"t": 1145399	"P": 1882.0	"F": 8524}
{"v": 1	"t": 1145420	"P": 1887.0	"F": 8979}
{"v": 1	"t": 1145440	"P": 1878.0	"F": 8767}
{"v": 1	"t": 1145460	"P": 1877.75	"F": 8868}
{"v": 1	"t": 1145481	"P": 1876.75	"F": 8663}
{"v": 1	"t": 1145501	"P": 1878.75	"F": 8923}
{"v": 1	"t": 1145521	"P": 1876.5	"F": 8775}
{"v": 1	"t": 1145541	"P": 1867.25	"F": 8760}
{"v": 1	"t": 1145562	"P": 1869.0	"F": 8698}
{"v": 1	"t": 1145582	"P": 1884.0	"F": 8622}
{"v": 1	"t": 1145602	"P": 1884.0	"F": 8603}
{"v": 1	"t": 1145623	"P": 1900.0	"F": 8748}
{"v": 1	"t": 1145643	"P": 1906.25	"F": 8554	"C": 46.395	"D": 3132	"sn": 54091779688249	"file": "/data/device_log/data0000.out"}
{"v": 1	"t": 1145663	"P": 1919.5	"F": 8584}
{"v": 1	"t": 1145684	"P": 1929.5	"F": 8513}
{"v": 1	"t": 1145704	"P": 1942.75	"F": 8720}
{"v": 1	"t": 1145724	"P": 1941.0	"F": 8919}
{"v": 1	"t": 1145745	"P": 1948.0	"F": 8990}
{"v": 1	"t": 1145765	"P": 1953.5	"F": 8623}
{"v": 1	"t": 1145785	"P": 1965.0	"F": 8851}
{"v": 1	"t": 1145806	"P": 1959.25	"F": 8818}
{"v": 1	"t": 1145826	"P": 1969.0	"F": 8777}
{"v": 1	"t": 1145846	"P": 1968.25	"F": 9059}
{"v": 1	"t": 1145866	"P": 1971.0	"F": 8940}
{"v": 1	"t": 1145887	"P": 1976.5	"F": 8604}
{"v": 1	"t": 1145907	"P": 1991.0	"F": 8590}
{"v": 1	"t": 1145927	"P": 1990.5	"F": 8605}
{"v": 1	"t": 1145948	"P": 1984.25	"F": 8554}
{"v": 1	"t": 1145968	"P": 1995.25	"F": 8775}
{"v": 1	"t": 1145988	"P": 1993.25	"F": 8656}
{"v": 1	"t": 1146008	"P": 2011.75	"F": 8833}
{"v": 1	"t": 1146029	"P": 2003.25	"F": 8528}
{"v": 1	"t": 1146049	"P": 2016.0	"F": 8644}
{"v": 1	"t": 1146069	"P": 2012.5	"F": 8467}
{"v": 1	"t": 1146090	"P": 2010.25	"F": 8950}
{"v": 1	"t": 1146110	"P": 2020.0	"F": 8557}
{"v": 1	"t": 1146130	"P": 2016.5	"F": 9108}
{"v": 1	"t": 1146151	"P": 2018.5	"F": 8758}
{"v": 1	"t": 1146171	"P": 2026.0	"F": 8924}
{"v": 1	"t": 1146191	"P": 2021.0	"F": 8460}
{"v": 1	"t": 1146211	"P": 2028.0	"F": 8399}
{"v": 1	"t": 1146232	"P": 2021.5	"F": 8588}
{"v": 1	"t": 1146252	"P": 2033.25	"F": 8711}
{"v": 1	"t": 1146272	"P": 2033.5	"F": 8699}
{"v": 1	"t": 1146293	"P": 2027.5	"F": 8765}
{"v": 1	"t": 1146313	"P": 2028.25	"F": 8795}
{"v": 1	"t": 1146333	"P": 2036.75	"F": 8675}
{"v": 1	"t": 1146354	"P": 2029.0	"F": 8842}
{"v": 1	"t": 1146374	"P": 2044.5	"F": 8711}
{"v": 1	"t": 1146394	"P": 2042.25	"F": 8460}
{"v": 1	"t": 1146415	"P": 2043.25	"F": 8875}
{"v": 1	"t": 1146435	"P": 2048.5	"F": 8999}
{"v": 1	"t": 1146455	"P": 2043.75	"F": 8741}
{"v": 1	"t": 1146475	"P": 2044.5	"F": 8722}
{"v": 1	"t": 1146496	"P": 2047.0	"F": 8614}
{"v": 1	"t": 1146516	"P": 2054.75	"F": 8730}
{"v": 1	"t": 1146536	"P": 2048.0	"F": 8861}
{"v": 1	"t": 1146557	"P": 2046.25	"F": 8747}
{"v": 1	"t": 1146577	"P": 2040.0	"F": 8638}
{"v": 1	"t": 1146597	"P": 2065.5	"F": 8665}
{"v": 1	"t": 1146617	"P": 2050.25	"F": 8494}
{"v": 1	"t": 1146638	"P": 2050.0	"F": 8676}
{"v": 1	"t": 1146658	"P": 2057.5	"F": 8251	"C": 46.38	"D": 3132	"sn": 54091779688249	"file": "/data/device_log/data0000.out"}
{"v": 1	"t": 1146678	"P": 2053.0	"F": 8759}
{"v": 1	"t": 1146699	"P": 2061.5	"F": 8628}
{"v": 1	"t": 1146719	"P": 2055.0	"F": 8767}
{"v": 1	"t": 1146739	"P": 2043.75	"F": 8398}
{"v": 1	"t": 1146760	"P": 2063.75	"F": 8745}
{"v": 1	"t": 1146780	"P": 2054.25	"F": 8650}
{"v": 1	"t": 1146800	"P": 2046.0	"F": 8575}
{"v": 1	"t": 1146821	"P": 2057.0	"F": 8757}
{"v": 1	"t": 1146841	"P": 2056.5	"F": 8438}
{"v": 1	"t": 1146861	"P": 2052.25	"F": 8998}
{"v": 1	"t": 1146881	"P": 2050.75	"F": 8487}
{"v": 1	"t": 1146902	"P": 2054.0	"F": 8488}
{"v": 1	"t": 1146922	"P": 2058.5	"F": 8465}
{"v": 1	"t": 1146942	"P": 2051.0	"F": 8666}
{"v": 1	"t": 1146963	"P": 2055.5	"F": 8627}
{"v": 1	"t": 1146983	"P": 2049.0	"F": 8554}
{"v": 1	"t": 1147003	"P": 2046.0	"F": 8783}
{"v": 1	"t": 1147024	"P": 2050.0	"F": 8612}
{"v": 1	"t": 1147044	"P": 2047.25	"F": 8544}
{"v": 1	"t": 1147064	"P": 2041.0	"F": 8744}
{"v": 1	"t": 1147085	"P": 2040.75	"F": 8640}
{"v": 1	"t": 1147105	"P": 2041.0	"F": 8774}
{"v": 1	"t": 1147125	"P": 2029.0	"F": 8785}
{"v": 1	"t": 1147145	"P": 2017.25	"F": 8848}
{"v": 1	"t": 1147166	"P": 2012.25	"F": 8571}
{"v": 1	"t": 1147186	"P": 2015.0	"F": 8776}
{"v": 1	"t": 1147206	"P": 2010.5	"F": 8982}
{"v": 1	"t": 1147227	"P": 1997.25	"F": 8572}
{"v": 1	"t": 1147247	"P": 1991.25	"F": 8548}
{"v": 1	"t": 1147268	"P": 1972.0	"F": 8556}
{"v": 1	"t": 1147288	"P": 1956.5	"F": 8845}
{"v": 1	"t": 1147308	"P": 1939.25	"F": 8935}
{"v": 1	"t": 1147328	"P": 1944.0	"F": 8892}
{"v": 1	"t": 1147349	"P": 1935.75	"F": 8759}
{"v": 1	"t": 1147369	"P": 1927.0	"F": 8712}
{"v": 1	"t": 1147389	"P": 1919.25	"F": 8773}
{"v": 1	"t": 1147410	"P": 1917.25	"F": 8949}
{"v": 1	"t": 1147430	"P": 1898.0	"F": 8796}
{"v": 1	"t": 1147450	"P": 1889.75	"F": 8641}
{"v": 1	"t": 1147471	"P": 1880.75	"F": 8499}
{"v": 1	"t": 1147491	"P": 1880.25	"F": 9062}
{"v": 1	"t": 1147512	"P": 1872.75	"F": 8953}
{"v": 1	"t": 1147532	"P": 1873.25	"F": 9067}
{"v": 1	"t": 1147552	"P": 1857.5	"F": 8687}
{"v": 1	"t": 1147572	"P": 1850.25	"F": 8837}
{"v": 1	"t": 1147593	"P": 1856.25	"F": 8497}
{"v": 1	"t": 1147613	"P": 1845.75	"F": 8760}
{"v": 1	"t": 1147633	"P": 1853.25	"F": 8543}
{"v": 1	"t": 1147654	"P": 1841.5	"F": 8674}
{"v": 1	"t": 1147674	"P": 1838.0	"F": 8879	"C": 46.34	"D": 3132	"sn": 54091779688249	"file": "/data/device_log/data0000.out"}
{"v": 1	"t": 1147694	"P": 1844.5	"F": 9003}
{"v": 1	"t": 1147715	"P": 1835.0	"F": 8425}
{"v": 1	"t": 1147735	"P": 1841.25	"F": 8836}
{"v": 1	"t": 1147755	"P": 1836.75	"F": 8420}
{"v": 1	"t": 1147776	"P": 1823.5	"F": 8969}
{"v": 1	"t": 1147796	"P": 1836.5	"F": 8451}
{"v": 1	"t": 1147816	"P": 1829.75	"F": 8782}
{"v": 1	"t": 1147837	"P": 1819.25	"F": 8484}
{"v": 1	"t": 1147857	"P": 1817.25	"F": 8582}
{"v": 1	"t": 1147877	"P": 1825.5	"F": 8581}
{"v": 1	"t": 1147897	"P": 1815.5	"F": 8730}
{"v": 1	"t": 1147918	"P": 1821.5	"F": 8473}
{"v": 1	"t": 1147938	"P": 1812.0	"F": 8905}
{"v": 1	"t": 1147958	"P": 1826.25	"F": 9046}
{"v": 1	"t": 1147979	"P": 1816.5	"F": 8401}
{"v": 1	"t": 1147999	"P": 1817.75	"F": 8739}
{"v": 1	"t": 1148019	"P": 1818.75	"F": 8835}
{"v": 1	"t": 1148039	"P": 1820.25	"F": 8491}
{"v": 1	"t": 1148060	"P": 1826.5	"F": 8476}
{"v": 1	"t": 1148080	"P": 1817.25	"F": 8487}
{"v": 1	"t": 1148100	"P": 1815.75	"F": 8690}
{"v": 1	"t": 1148121	"P": 1822.0	"F": 8782}
{"v": 1	"t": 1148141	"P": 1831.5	"F": 8837}
{"v": 1	"t": 1148161	"P": 1827.25	"F": 8572}
{"v": 1	"t": 1148182	"P": 1827.25	"F": 8693}
{"v": 1	"t": 1148202	"P": 1839.5	"F": 8638}
{"v": 1	"t": 1148222	"P": 1839.25	"F": 8755}
{"v": 1	"t": 1148242	"P": 1851.0	"F": 9009}
{"v": 1	"t": 1148263	"P": 1836.5	"F": 8637}
{"v": 1	"t": 1148283	"P": 1847.25	"F": 8836}
{"v": 1	"t": 1148303	"P": 1870.75	"F": 8650}
{"v": 1	"t": 1148324	"P": 1877.25	"F": 8853}
{"v": 1	"t": 1148344	"P": 1890.5	"F": 8697}
{"v": 1	"t": 1148364	"P": 1906.0	"F": 8243}
{"v": 1	"t": 1148385	"P": 1921.0	"F": 8362}
{"v": 1	"t": 1148405	"P": 1937.5	"F": 8434}
{"v": 1	"t": 1148425	"P": 1938.75	"F": 8397}
{"v": 1	"t": 1148446	"P": 1955.75	"F": 8499}
{"v": 1	"t": 1148466	"P": 1971.25	"F": 8677}
{"v": 1	"t": 1148486	"P": 1987.0	"F": 8384}
{"v": 1	"t": 1148506	"P": 1990.0	"F": 8771}
{"v": 1	"t": 1148527	"P": 2002.75	"F": 8579}
{"v": 1	"t": 1148547	"P": 2005.5	"F": 8479}
{"v": 1	"t": 1148567	"P": 2019.25	"F": 8641}
{"v": 1	"t": 1148588	"P": 2020.5	"F": 8876}
{"v": 1	"t": 1148608	"P": 2024.0	"F": 8492}
{"v": 1	"t": 1148628	"P": 2035.75	"F": 8869}
{"v": 1	"t": 1148649	"P": 2043.0	"F": 8731}
{"v": 1	"t": 1148669	"P": 2044.5	"F": 8531}
{"v": 1	"t": 1148689	"P": 2054.25	"F": 8569	"C": 46.395	"D": 3131	"sn": 54091779688249	"file": "/data/device_log/data0000.out"}
{"v": 1	"t": 1148709	"P": 2053.75	"F": 8768}
{"v": 1	"t": 1148730	"P": 2050.5	"F": 8388}
{"v": 1	"t": 1148750	"P": 2061.75	"F": 8611}
{"v": 1	"t": 1148770	"P": 2064.25	"F": 8411}
{"v": 1	"t": 1148791	"P": 2058.0	"F": 8600}
{"v": 1	"t": 1148811	"P": 2064.0	"F": 8572}
{"v": 1	"t": 1148831	"P": 2064.25	"F": 8393}
{"v": 1	"t": 1148852	"P": 2079.75	"F": 8509}
{"v": 1	"t": 1148872	"P": 2070.25	"F": 8460}
{"v": 1	"t": 1148892	"P": 2084.75	"F": 8635}
{"v": 1	"t": 1148912	"P": 2077.5	"F": 8697}
{"v": 1	"t": 1148933	"P": 2066.75	"F": 8910}
{"v": 1	"t": 1148953	"P": 2074.5	"F": 8819}
{"v": 1	"t": 1148973	"P": 2082.5	"F": 8723}
{"v": 1	"t": 1148994	"P": 2072.75	"F": 8662}
{"v": 1	"t": 1149014	"P": 2075.0	"F": 8826}
{"v": 1	"t": 1149034	"P": 2075.0	"F": 8194}
{"v": 1	"t": 1149055	"P": 2084.75	"F": 8836}
{"v": 1	"t": 1149075	"P": 2080.0	"F": 8765}
{"v": 1	"t": 1149095	"P": 2078.0	"F": 8709}
{"v": 1	"t": 1149116	"P": 2072.75	"F": 8259}
{"v": 1	"t": 1149136	"P": 2093.75	"F": 8624}
{"v": 1	"t": 1149156	"P": 2079.5	"F": 8532}
{"v": 1	"t": 1149176	"P": 2085.0	"F": 8638}
{"v": 1	"t": 1149197	"P": 2080.75	"F": 8508}
{"v": 1	"t": 1149217	"P": 2085.0	"F": 8503}
{"v": 1	"t": 1149237	"P": 2095.25	"F": 8851}
{"v": 1	"t": 1149258	"P": 2082.25	"F": 8576}
{"v": 1	"t": 1149278	"P": 2081.0	"F": 8372}
{"v": 1	"t": 1149298	"P": 2084.5	"F": 8438}
{"v": 1	"t": 1149319	"P": 2093.5	"F": 8741}
{"v": 1	"t": 1149339	"P": 2091.0	"F": 8818}
{"v": 1	"t": 1149359	"P": 2080.5	"F": 8307}
{"v": 1	"t": 1149379	"P": 2072.5	"F": 8764}
{"v": 1	"t": 1149400	"P": 2094.75	"F": 8774}
{"v": 1	"t": 1149420	"P": 2082.25	"F": 8449}
{"v": 1	"t": 1149440	"P": 2085.25	"F": 9103}
{"v": 1	"t": 1149461	"P": 2088.0	"F": 8521}
{"v": 1	"t": 1149481	"P": 2086.25	"F": 8399}
{"v": 1	"t": 1149501	"P": 2090.0	"F": 8472}
{"v": 1	"t": 1149522	"P": 2088.25	"F": 8749}
{"v": 1	"t": 1149542	"P": 2083.25	"F": 8779}
{"v": 1	"t": 1149562	"P": 2088.75	"F": 8647}
{"v": 1	"t": 1149582	"P": 2092.0	"F": 8810}
{"v": 1	"t": 1149603	"P": 2086.25	"F": 8551}
{"v": 1	"t": 1149623	"P": 2082.5	"F": 8651}
{"v": 1	"t": 1149643	"P": 2088.0	"F": 8691}
{"v": 1	"t": 1149664	"P": 2086.75	"F": 8485}
{"v": 1	"t": 1149684	"P": 2081.75	"F": 8572}
{"v": 1	"t": 1149704	"P": 2078.75	"F": 8403	"C": 46.38	"D": 3131	"sn": 54091779688249	"file": "/data/device_log/data0000.out"}
{"v": 1	"t": 1149725	"P": 2076.25	"F": 8821}
{"v": 1	"t": 1149745	"P": 2081.75	"F": 8627}
{"v": 1	"t": 1149765	"P": 2073.0	"F": 8720}
{"v": 1	"t": 1149786	"P": 2060.75	"F": 8833}
{"v": 1	"t": 1149806	"P": 2065.5	"F": 9054}
{"v": 1	"t": 1149826	"P": 2053.75	"F": 8719}
{"v": 1	"t": 1149846	"P": 2036.5	"F": 8908}
{"v": 1	"t": 1149867	"P": 2029.25	"F": 8344}
{"v": 1	"t": 1149887	"P": 2004.25	"F": 8980}
{"v": 1	"t": 1149907	"P": 2018.0	"F": 9086}
{"v": 1	"t": 1149928	"P": 2006.0	"F": 8759}
{"v": 1	"t": 1149948	"P": 2009.0	"F": 8090}
{"v": 1	"t": 1149968	"P": 2012.75	"F": 8778}
{"v": 1	"t": 1149988	"P": 2024.25	"F": 8737}
{"v": 1	"t": 1150009	"P": 2010.5	"F": 8944}
{"v": 1	"t": 1150029	"P": 2013.0	"F": 8363}
{"v": 1	"t": 1150049	"P": 2018.5	"F": 9036}
{"v": 1	"t": 1150070	"P": 1994.5	"F": 8714}
{"v": 1	"t": 1150090	"P": 1998.75	"F": 8783}
{"v": 1	"t": 1150110	"P": 1976.5	"F": 8808}
{"v": 1	"t": 1150131	"P": 1965.5	"F": 8960}
{"v": 1	"t": 1150151	"P": 1961.0	"F": 8831}
{"v": 1	"t": 1150171	"P": 1955.5	"F": 8866}
{"v": 1	"t": 1150191	"P": 1936.75	"F": 9088}
{"v": 1	"t": 1150212	"P": 1924.75	"F": 8877}
{"v": 1	"t": 1150232	"P": 1935.25	"F": 8866}
{"v": 1	"t": 1150252	"P": 1911.5	"F": 8553}
{"v": 1	"t": 1150273	"P": 1896.0	"F": 8867}
{"v": 1	"t": 1150293	"P": 1880.25	"F": 9026}
{"v": 1	"t": 1150313	"P": 1878.5	"F": 8665}
{"v": 1	"t": 1150334	"P": 1875.5	"F": 8653}
{"v": 1	"t": 1150354	"P": 1858.25	"F": 8609}
{"v": 1	"t": 1150374	"P": 1858.5	"F": 8992}
{"v": 1	"t": 1150395	"P": 1850.0	"F": 9020}
{"v": 1	"t": 1150415	"P": 1839.75	"F": 8488}
{"v": 1	"t": 1150435	"P": 1841.0	"F": 8628}
{"v": 1	"t": 1150455	"P": 1841.25	"F": 8794}
{"v": 1	"t": 1150476	"P": 1819.5	"F": 8822}
{"v": 1	"t": 1150496	"P": 1833.75	"F": 8949}
{"v": 1	"t": 1150516	"P": 1825.25	"F": 8700}
{"v": 1	"t": 1150537	"P": 1826.5	"F": 8906}
{"v": 1	"t": 1150557	"P": 1826.5	"F": 8662}
{"v": 1	"t": 1150577	"P": 1823.25	"F": 8679}
{"v": 1	"t": 1150598	"P": 1817.75	"F": 9011}
{"v": 1	"t": 1150618	"P": 1820.75	"F": 8634}
{"v": 1	"t": 1150638	"P": 1812.75	"F": 8574}
{"v": 1	"t": 1150658	"P": 1819.5	"F": 8722}
{"v": 1	"t": 1150679	"P": 1820.5	"F": 8742}
{"v": 1	"t": 1150699	"P": 1826.25	"F": 8574}
{"v": 1	"t": 1150719	"P": 1821.5	"F": 8766	"C": 46.345	"D": 3131	"sn": 54091779688249	"file": "/data/device_log/data0000.out"}
{"v": 1	"t": 1150740	"P": 1828.75	"F": 8518}
{"v": 1	"t": 1150760	"P": 1824.5	"F": 8970}
{"v": 1	"t": 1150780	"P": 1834.25	"F": 8719}
{"v": 1	"t": 1150801	"P": 1829.25	"F": 8922}
{"v": 1	"t": 1150821	"P": 1837.5	"F": 8967}
{"v": 1	"t": 1150841	"P": 1831.75	"F": 8710}
{"v": 1	"t": 1150861	"P": 1823.25	"F": 8892}
{"v": 1	"t": 1150882	"P": 1832.0	"F": 8751}
{"v": 1	"t": 1150902	"P": 1826.5	"F": 8771}
{"v": 1	"t": 1150922	"P": 1828.0	"F": 8907}
{"v": 1	"t": 1150943	"P": 1832.25	"F": 8622}
{"v": 1	"t": 1150963	"P": 1826.25	"F": 8450}
{"v": 1	"t": 1150983	"P": 1827.25	"F": 8842}
{"v": 1	"t": 1151004	"P": 1839.25	"F": 8600}
{"v": 1	"t": 1151024	"P": 1842.5	"F": 8483}
{"v": 1	"t": 1151044	"P": 1852.0	"F": 8382}
{"v": 1	"t": 1151064	"P": 1860.0	"F": 8513}
{"v": 1	"t": 1151085	"P": 1876.0	"F": 8808}
{"v": 1	"t": 1151105	"P": 1875.5	"F": 8590}
{"v": 1	"t": 1151126	"P": 1891.25	"F": 8849}
{"v": 1	"t": 1151146	"P": 1897.75	"F": 8412}
{"v": 1	"t": 1151166	"P": 1910.0	"F": 8600}
{"v": 1	"t": 1151186	"P": 1912.5	"F": 8025}
{"v": 1	"t": 1151207	"P": 1919.75	"F": 8626}
{"v": 1	"t": 1151227	"P": 1920.5	"F": 8747}
{"v": 1	"t": 1151247	"P": 1930.5	"F": 8744}
{"v": 1	"t": 1151268	"P": 1934.25	"F": 9092}
{"v": 1	"t": 1151288	"P": 1940.25	"F": 8722}
{"v": 1	"t": 1151308	"P": 1963.0	"F": 8540}
{"v": 1	"t": 1151329	"P": 1968.0	"F": 8219}
{"v": 1	"t": 1151349	"P": 1967.0	"F": 8713}
{"v": 1	"t": 1151369	"P": 1974.75	"F": 8553}
{"v": 1	"t": 1151390	"P": 1995.0	"F": 8714}
{"v": 1	"t": 1151410	"P": 1994.5	"F": 8556}
{"v": 1	"t": 1151430	"P": 1995.0	"F": 8438}
{"v": 1	"t": 1151451	"P": 2002.75	"F": 8792}
{"v": 1	"t": 1151471	"P": 2016.25	"F": 8720}
{"v": 1	"t": 1151491	"P": 2022.75	"F": 8636}
{"v": 1	"t": 1151512	"P": 2028.75	"F": 8469}
{"v": 1	"t": 1151532	"P": 2032.5	"F": 8467}
{"v": 1	"t": 1151552	"P": 2037.75	"F": 8812}
{"v": 1	"t": 1151573	"P": 2044.75	"F": 8608}
{"v": 1	"t": 1151593	"P": 2037.25	"F": 8597}
{"v": 1	"t": 1151613	"P": 2051.75	"F": 8684}
{"v": 1	"t": 1151634	"P": 2046.5	"F": 8633}
{"v": 1	"t": 1151654	"P": 2061.25	"F": 9086}
{"v": 1	"t": 1151674	"P": 2055.5	"F": 8469}
{"v": 1	"t": 1151695	"P": 2060.75	"F": 8497}
{"v": 1	"t": 1151715	"P": 2069.5	"F": 8362}
{"v": 1	"t": 1151735	"P": 2063.0	"F": 8370	"C": 46.325	"D": 3131	"sn": 54091779688249	"file": "/data/device_log/data0000.out"}
{"v": 1	"t": 1151756	"P": 2058.75	"F": 8646}
{"v": 1	"t": 1151776	"P": 2074.25	"F": 8487}
{"v": 1	"t": 1151796	"P": 2079.5	"F": 8730}
{"v": 1	"t": 1151817	"P": 2078.75	"F": 8820}
{"v": 1	"t": 1151837	"P": 2073.75	"F": 8480}
{"v": 1	"t": 1151857	"P": 2085.75	"F": 8913}
{"v": 1	"t": 1151877	"P": 2075.75	"F": 8158}
{"v": 1	"t": 1151898	"P": 2086.75	"F": 8680}
{"v": 1	"t": 1151918	"P": 2075.25	"F": 8827}
{"v": 1	"t": 1151938	"P": 2080.0	"F": 8366}
{"v": 1	"t": 1151959	"P": 2086.0	"F": 8609}
{"v": 1	"t": 1151979	"P": 2091.25	"F": 8659}
{"v": 1	"t": 1151999	"P": 2093.25	"F": 8878}
{"v": 1	"t": 1152019	"P": 2086.5	"F": 8636}
{"v": 1	"t": 1152040	"P": 2090.75	"F": 8501}
{"v": 1	"t": 1152060	"P": 2095.25	"F": 8444}
{"v": 1	"t": 1152080	"P": 2085.25	"F": 8687}
{"v": 1	"t": 1152101	"P": 2099.0	"F": 8605}
{"v": 1	"t": 1152121	"P": 2091.5	"F": 8598}
{"v": 1	"t": 1152141	"P": 2101.25	"F": 8893}
{"v": 1	"t": 1152162	"P": 2083.0	"F": 8693}
{"v": 1	"t": 1152182	"P": 2103.5	"F": 8561}
{"v": 1	"t": 1152202	"P": 2101.0	"F": 8629}
{"v": 1	"t": 1152222	"P": 2097.5	"F": 8596}
{"v": 1	"t": 1152243	"P": 2095.0	"F": 8079}
{"v": 1	"t": 1152263	"P": 2105.0	"F": 8553}
{"v": 1	"t": 1152283	"P": 2097.5	"F": 8561}
{"v": 1	"t": 1152304	"P": 2103.0	"F": 8676}
{"v": 1	"t": 1152324	"P": 2093.25	"F": 8537}
{"v": 1	"t": 1152344	"P": 2095.0	"F": 8606}
{"v": 1	"t": 1152365	"P": 2101.25	"F": 8920}
{"v": 1	"t": 1152385	"P": 2096.0	"F": 8302}
{"v": 1	"t": 1152405	"P": 2096.25	"F": 8827}
{"v": 1	"t": 1152426	"P": 2095.0	"F": 8512}
{"v": 1	"t": 1152446	"P": 2093.5	"F": 8610}
{"v": 1	"t": 1152466	"P": 2103.0	"F": 8440}
{"v": 1	"t": 1152486	"P": 2101.5	"F": 8680}
{"v": 1	"t": 1152507	"P": 2087.25	"F": 8650}
{"v": 1	"t": 1152527	"P": 2106.0	"F": 8962}
{"v": 1	"t": 1152547	"P": 2090.0	"F": 8737}
{"v": 1	"t": 1152568	"P": 2087.75	"F": 8683}
{"v": 1	"t": 1152588	"P": 2096.25	"F": 8722}
{"v": 1	"t": 1152608	"P": 2091.0	"F": 8837}
{"v": 1	"t": 1152629	"P": 2096.5	"F": 8725}
{"v": 1	"t": 1152649	"P": 2081.5	"F": 8857}
{"v": 1	"t": 1152669	"P": 2071.0	"F": 8745}
{"v": 1	"t": 1152689	"P": 2054.0	"F": 9099}
{"v": 1	"t": 1152710	"P": 2026.25	"F": 9018}
{"v": 1	"t": 1152730	"P": 2027.25	"F": 8840}
{"v": 1	"t": 1152750	"P": 1993.5	"F": 8680	"C": 46.36	"D": 3131	"sn": 54091779688249	"file": "/data/device_log/data0000.out"}
{"v": 1	"t": 1152771	"P": 1991.5	"F": 8792}
{"v": 1	"t": 1152791	"P": 1986.5	"F": 8821}
{"v": 1	"t": 1152811	"P": 1959.25	"F": 8812}
{"v": 1	"t": 1152832	"P": 1959.75	"F": 8652}
{"v": 1	"t": 1152852	"P": 1944.0	"F": 8487}
{"v": 1	"t": 1152872	"P": 1944.5	"F": 8828}
{"v": 1	"t": 1152892	"P": 1931.25	"F": 8735}
{"v": 1	"t": 1152913	"P": 1924.5	"F": 9037}
{"v": 1	"t": 1152933	"P": 1913.0	"F": 8712}
{"v": 1	"t": 1152953	"P": 1902.25	"F": 8860}
{"v": 1	"t": 1152974	"P": 1888.25	"F": 8725}
{"v": 1	"t": 1152994	"P": 1893.5	"F": 8843}
{"v": 1	"t": 1153014	"P": 1874.25	"F": 8861}
{"v": 1	"t": 1153035	"P": 1873.5	"F": 8932}
{"v": 1	"t": 1153055	"P": 1882.0	"F": 8751}
{"v": 1	"t": 1153075	"P": 1863.0	"F": 9068}
{"v": 1	"t": 1153095	"P": 1864.0	"F": 8809}
{"v": 1	"t": 1153116	"P": 1855.75	"F": 8792}
{"v": 1	"t": 1153136	"P": 1860.0	"F": 8719}
{"v": 1	"t": 1153156	"P": 1858.5	"F": 8807}
{"v": 1	"t": 1153177	"P": 1854.0	"F": 8872}
{"v": 1	"t": 1153197	"P": 1853.75	"F": 8878}
{"v": 1	"t": 1153217	"P": 1855.75	"F": 8675}
{"v": 1	"t": 1153238	"P": 1855.5	"F": 9072}
{"v": 1	"t": 1153258	"P": 1859.75	"F": 9118}
{"v": 1	"t": 1153278	"P": 1852.5	"F": 8674}
{"v": 1	"t": 1153298	"P": 1858.5	"F": 8715}
{"v": 1	"t": 1153319	"P": 1860.25	"F": 8626}
{"v": 1	"t": 1153339	"P": 1857.75	"F": 8774}
{"v": 1	"t": 1153359	"P": 1854.5	"F": 8558}
{"v": 1	"t": 1153380	"P": 1860.75	"F": 8897}
{"v": 1	"t": 1153400	"P": 1854.75	"F": 8767}
{"v": 1	"t": 1153420	"P": 1860.75	"F": 8820}
{"v": 1	"t": 1153441	"P": 1854.0	"F": 8510}
{"v": 1	"t": 1153461	"P": 1866.5	"F": 8580}
{"v": 1	"t": 1153481	"P": 1859.25	"F": 8713}
{"v": 1	"t": 1153501	"P": 1873.25	"F": 8576}
{"v": 1	"t": 1153522	"P": 1867.0	"F": 8946}
{"v": 1	"t": 1153542	"P": 1884.0	"F": 8870}
{"v": 1	"t": 1153562	"P": 1880.75	"F": 8591}
{"v": 1	"t": 1153583	"P": 1897.5	"F": 8568}
{"v": 1	"t": 1153603	"P": 1911.25	"F": 8527}
{"v": 1	"t": 1153623	"P": 1928.25	"F": 8366}
{"v": 1	"t": 1153644	"P": 1947.75	"F": 8848}
{"v": 1	"t": 1153664	"P": 1951.0	"F": 8607}
{"v": 1	"t": 1153684	"P": 1963.5	"F": 8665}
{"v": 1	"t": 1153704	"P": 1971.5	"F": 8536}
{"v": 1	"t": 1153725	"P": 1971.0	"F": 8143}
{"v": 1	"t": 1153745	"P": 1968.5	"F": 8630}
{"v": 1	"t": 1153765	"P": 1978.75	"F": 8596	"C": 46.34	"D": 3131	"sn": 54091779688249	"file": "/data/device_log/data0000.out"}
{"v": 1	"t": 1153786	"P": 1991.75	"F": 8779}
{"v": 1	"t": 1153806	"P": 1997.25	"F": 8671}
{"v": 1	"t": 1153826	"P": 2016.5	"F": 8725}
{"v": 1	"t": 1153847	"P": 2018.0	"F": 8625}
{"v": 1	"t": 1153867	"P": 2011.75	"F": 8835}
{"v": 1	"t": 1153887	"P": 2031.75	"F": 8297}
{"v": 1	"t": 1153907	"P": 2026.5	"F": 8413}
{"v": 1	"t": 1153928	"P": 2036.0	"F": 8508}
{"v": 1	"t": 1153948	"P": 2039.5	"F": 8833}
{"v": 1	"t": 1153968	"P": 2034.25	"F": 8183}
{"v": 1	"t": 1153989	"P": 2045.75	"F": 8377}
{"v": 1	"t": 1154009	"P": 2053.75	"F": 8678}
{"v": 1	"t": 1154029	"P": 2047.25	"F": 8014}
{"v": 1	"t": 1154050	"P": 2062.5	"F": 8643}
{"v": 1	"t": 1154070	"P": 2057.75	"F": 8882}
{"v": 1	"t": 1154090	"P": 2062.0	"F": 8537}
{"v": 1	"t": 1154110	"P": 2061.0	"F": 8614}
{"v": 1	"t": 1154131	"P": 2071.5	"F": 8387}
{"v": 1	"t": 1154151	"P": 2063.5	"F": 8480}
{"v": 1	"t": 1154171	"P": 2067.0	"F": 8819}
{"v": 1	"t": 1154192	"P": 2061.75	"F": 8877}
{"v": 1	"t": 1154212	"P": 2078.0	"F": 8781}
{"v": 1	"t": 1154232	"P": 2073.75	"F": 8287}
{"v": 1	"t": 1154253	"P": 2071.0	"F": 8266}
{"v": 1	"t": 1154273	"P": 2070.75	"F": 8380}
{"v": 1	"t": 1154293	"P": 2067.25	"F": 8514}
{"v": 1	"t": 1154313	"P": 2091.75	"F": 8406}
{"v": 1	"t": 1154334	"P": 2066.5	"F": 8720}
{"v": 1	"t": 1154354	"P": 2081.0	"F": 8872}
{"v": 1	"t": 1154374	"P": 2077.75	"F": 8706}
{"v": 1	"t": 1154395	"P": 2078.75	"F": 8766}
{"v": 1	"t": 1154415	"P": 2082.5	"F": 8560}
{"v": 1	"t": 1154435	"P": 2084.75	"F": 8532}
{"v": 1	"t": 1154456	"P": 2077.0	"F": 8700}
{"v": 1	"t": 1154476	"P": 2073.75	"F": 8914}
{"v": 1	"t": 1154496	"P": 2079.25	"F": 8674}
{"v": 1	"t": 1154516	"P": 2087.25	"F": 8727}
{"v": 1	"t": 1154537	"P": 2081.75	"F": 8757}
{"v": 1	"t": 1154557	"P": 2074.5	"F": 8561}
{"v": 1	"t": 1154577	"P": 2097.25	"F": 8942}
{"v": 1	"t": 1154598	"P": 2080.25	"F": 8623}
{"v": 1	"t": 1154618	"P": 2080.75	"F": 8789}
{"v": 1	"t": 1154638	"P": 2087.25	"F": 8699}
{"v": 1	"t": 1154659	"P": 2089.75	"F": 8459}
{"v": 1	"t": 1154679	"P": 2085.25	"F": 8589}
{"v": 1	"t": 1154699	"P": 2084.5	"F": 8853}
{"v": 1	"t": 1154720	"P": 2085.5	"F": 8509}
{"v": 1	"t": 1154740	"P": 2084.5	"F": 8783}
{"v": 1	"t": 1154760	"P": 2088.75	"F": 8610}
{"v": 1	"t": 1154780	"P": 2079.0	"F": 8633	"C": 46.33	"D": 3131	"sn": 54091779688249	"file": "/data/device_log/data0000.out"}
{"v": 1	"t": 1154801	"P": 2089.0	"F": 8709}
{"v": 1	"t": 1154821	"P": 2081.5	"F": 8937}
{"v": 1	"t": 1154841	"P": 2073.5	"F": 8816}
{"v": 1	"t": 1154862	"P": 2076.5	"F": 8800}
{"v": 1	"t": 1154882	"P": 2068.75	"F": 8491}
{"v": 1	"t": 1154902	"P": 2070.0	"F": 8870}
{"v": 1	"t": 1154923	"P": 2055.0	"F": 8935}
{"v": 1	"t": 1154943	"P": 2033.25	"F": 8699}
{"v": 1	"t": 1154963	"P": 2023.5	"F": 8682}
{"v": 1	"t": 1154983	"P": 2020.5	"F": 8601}
{"v": 1	"t": 1155004	"P": 2013.25	"F": 8999}
{"v": 1	"t": 1155024	"P": 1986.75	"F": 8999}
{"v": 1	"t": 1155044	"P": 1982.75	"F": 8884}
{"v": 1	"t": 1155065	"P": 1975.0	"F": 8593}
{"v": 1	"t": 1155085	"P": 1977.0	"F": 8586}
{"v": 1	"t": 1155105	"P": 1956.75	"F": 8773}
{"v": 1	"t": 1155126	"P": 1963.0	"F": 8699}
{"v": 1	"t": 1155146	"P": 1958.5	"F": 8774}
{"v": 1	"t": 1155166	"P": 1934.25	"F": 8986}
{"v": 1	"t": 1155186	"P": 1929.75	"F": 8983}
{"v": 1	"t": 1155207	"P": 1921.5	"F": 8791}
{"v": 1	"t": 1155227	"P": 1919.0	"F": 8907}
{"v": 1	"t": 1155247	"P": 1902.25	"F": 8699}
{"v": 1	"t": 1155268	"P": 1910.75	"F": 8798}
{"v": 1	"t": 1155288	"P": 1893.5	"F": 8908}
{"v": 1	"t": 1155308	"P": 1901.0	"F": 8362}
{"v": 1	"t": 1155329	"P": 1881.0	"F": 8686}
{"v": 1	"t": 1155349	"P": 1879.5	"F": 8710}
{"v": 1	"t": 1155369	"P": 1868.5	"F": 8884}
{"v": 1	"t": 1155390	"P": 1871.75	"F": 8910}
{"v": 1	"t": 1155410	"P": 1862.75	"F": 8522}
{"v": 1	"t": 1155430	"P": 1859.0	"F": 8655}
{"v": 1	"t": 1155451	"P": 1859.25	"F": 9256}
{"v": 1	"t": 1155471	"P": 1865.25	"F": 8778}
{"v": 1	"t": 1155491	"P": 1857.0	"F": 8524}
{"v": 1	"t": 1155512	"P": 1857.75	"F": 8949}
{"v": 1	"t": 1155532	"P": 1854.0	"F": 8587}
{"v": 1	"t": 1155552	"P": 1865.25	"F": 8987}
{"v": 1	"t": 1155573	"P": 1853.75	"F": 8775}
{"v": 1	"t": 1155593	"P": 1851.5	"F": 8747}
{"v": 1	"t": 1155613	"P": 1867.0	"F": 8819}
{"v": 1	"t": 1155634	"P": 1856.75	"F": 8738}
{"v": 1	"t": 1155654	"P": 1860.25	"F": 8845}
{"v": 1	"t": 1155674	"P": 1854.5	"F": 8788}
{"v": 1	"t": 1155695	"P": 1867.5	"F": 8623}
{"v": 1	"t": 1155715	"P": 1873.5	"F": 8632}
{"v": 1	"t": 1155735	"P": 1874.75	"F": 8671}
{"v": 1	"t": 1155756	"P": 1865.75	"F": 8747}
{"v": 1	"t": 1155776	"P": 1886.25	"F": 8755}
{"v": 1	"t": 1155796	"P": 1884.5	"F": 8524	"C": 46.3	"D": 3131	"sn": 54091779688249	"file": "/data/device_log/data0000.out"}
{"v": 1	"t": 1155817	"P": 1897.0	"F": 8619}
{"v": 1	"t": 1155837	"P": 1903.5	"F": 8570}
{"v": 1	"t": 1155857	"P": 1915.5	"F": 8572}
{"v": 1	"t": 1155878	"P": 1928.5	"F": 8594}
{"v": 1	"t": 1155898	"P": 1924.0	"F": 8948}
{"v": 1	"t": 1155918	"P": 1939.75	"F": 8835}
{"v": 1	"t": 1155938	"P": 1947.5	"F": 8431}
{"v": 1	"t": 1155959	"P": 1956.0	"F": 8808}
{"v": 1	"t": 1155979	"P": 1966.75	"F": 8695}
{"v": 1	"t": 1155999	"P": 1954.25	"F": 8849}
{"v": 1	"t": 1156020	"P": 1979.5	"F": 8519}
{"v": 1	"t": 1156040	"P": 1974.5	"F": 8752}
{"v": 1	"t": 1156060	"P": 1985.5	"F": 8568}
{"v": 1	"t": 1156081	"P": 1990.25	"F": 8853}
{"v": 1	"t": 1156101	"P": 1994.25	"F": 8786}
{"v": 1	"t": 1156121	"P": 1998.0	"F": 8462}
{"v": 1	"t": 1156141	"P": 2001.0	"F": 8926}
{"v": 1	"t": 1156162	"P": 1994.75	"F": 8570}
{"v": 1	"t": 1156182	"P": 2016.0	"F": 8685}
{"v": 1	"t": 1156202	"P": 2013.25	"F": 8545}
{"v": 1	"t": 1156223	"P": 2022.75	"F": 8775}
{"v": 1	"t": 1156243	"P": 2019.0	"F": 8270}
{"v": 1	"t": 1156263	"P": 2023.0	"F": 8668}
{"v": 1	"t": 1156284	"P": 2026.0	"F": 8048}
{"v": 1	"t": 1156304	"P": 2028.5	"F": 8952}
{"v": 1	"t": 1156324	"P": 2033.5	"F": 8416}
{"v": 1	"t": 1156344	"P": 2026.0	"F": 8534}
{"v": 1	"t": 1156365	"P": 2035.75	"F": 8787}
{"v": 1	"t": 1156385	"P": 2045.0	"F": 8839}
{"v": 1	"t": 1156405	"P": 2026.0	"F": 8812}
{"v": 1	"t": 1156426	"P": 2040.25	"F": 8108}
{"v": 1	"t": 1156446	"P": 2035.75	"F": 8639}
{"v": 1	"t": 1156466	"P": 2036.0	"F": 9000}
{"v": 1	"t": 1156487	"P": 2040.75	"F": 8620}
{"v": 1	"t": 1156507	"P": 2047.25	"F": 9085}
{"v": 1	"t": 1156527	"P": 2053.0	"F": 8782}
{"v": 1	"t": 1156547	"P": 2049.5	"F": 8695}
{"v": 1	"t": 1156568	"P": 2050.0	"F": 8719}
{"v": 1	"t": 1156588	"P": 2044.75	"F": 8553}
{"v": 1	"t": 1156608	"P": 2045.25	"F": 8705}
{"v": 1	"t": 1156629	"P": 2052.75	"F": 8170}
{"v": 1	"t": 1156649	"P": 2055.5	"F": 8818}
{"v": 1	"t": 1156669	"P": 2047.25	"F": 8394}
{"v": 1	"t": 1156690	"P": 2061.0	"F": 8727}
{"v": 1	"t": 1156710	"P": 2048.5	"F": 8676}
{"v": 1	"t": 1156730	"P": 2048.75	"F": 8537}
{"v": 1	"t": 1156750	"P": 2043.25	"F": 8595}
{"v": 1	"t": 1156771	"P": 2050.5	"F": 8245}
{"v": 1	"t": 1156791	"P": 2054.5	"F": 8757}
{"v": 1	"t": 1156811	"P": 2051.5	"F": 8484	"C": 46.32	"D": 3131	"sn": 54091779688249	"file": "/data/device_log/data0000.out"}
{"v": 1	"t": 1156832	"P": 2051.5	"F": 8406}
{"v": 1	"t": 1156852	"P": 2048.5	"F": 8670}
{"v": 1	"t": 1156872	"P": 2051.25	"F": 8484}
{"v": 1	"t": 1156893	"P": 2045.5	"F": 8794}
{"v": 1	"t": 1156913	"P": 2041.25	"F": 8716}
{"v": 1	"t": 1156933	"P": 2054.5	"F": 8894}
{"v": 1	"t": 1156954	"P": 2056.5	"F": 8485}
{"v": 1	"t": 1156974	"P": 2046.25	"F": 8749}
{"v": 1	"t": 1156994	"P": 2045.25	"F": 8597}
{"v": 1	"t": 1157014	"P": 2052.75	"F": 8560}
{"v": 1	"t": 1157035	"P": 2048.5	"F": 9065}
{"v": 1	"t": 1157055	"P": 2055.75	"F": 8488}
{"v": 1	"t": 1157075	"P": 2044.75	"F": 8707}
{"v": 1	"t": 1157096	"P": 2052.75	"F": 8374}
{"v": 1	"t": 1157116	"P": 2057.0	"F": 8794}
{"v": 1	"t": 1157136	"P": 2052.25	"F": 8610}
{"v": 1	"t": 1157157	"P": 2047.5	"F": 8916}
{"v": 1	"t": 1157177	"P": 2050.0	"F": 8713}
{"v": 1	"t": 1157197	"P": 2052.75	"F": 8991}
{"v": 1	"t": 1157218	"P": 2050.25	"F": 8810}
{"v": 1	"t": 1157238	"P": 2044.25	"F": 8704}
{"v": 1	"t": 1157258	"P": 2036.0	"F": 8918}
{"v": 1	"t": 1157278	"P": 2033.25	"F": 9116}
{"v": 1	"t": 1157299	"P": 2021.75	"F": 8567}
{"v": 1	"t": 1157319	"P": 2014.5	"F": 9040}
{"v": 1	"t": 1157339	"P": 1993.25	"F": 9040}
{"v": 1	"t": 1157360	"P": 1982.5	"F": 8927}
{"v": 1	"t": 1157380	"P": 1978.0	"F": 9101}
{"v": 1	"t": 1157400	"P": 1958.0	"F": 8934}
{"v": 1	"t": 1157421	"P": 1940.25	"F": 8878}
{"v": 1	"t": 1157441	"P": 1926.0	"F": 8929}
{"v": 1	"t": 1157461	"P": 1929.0	"F": 8747}
{"v": 1	"t": 1157481	"P": 1910.5	"F": 8772}
{"v": 1	"t": 1157502	"P": 1913.75	"F": 8865}
{"v": 1	"t": 1157522	"P": 1917.75	"F": 8755}
{"v": 1	"t": 1157542	"P": 1893.0	"F": 8942}
{"v": 1	"t": 1157563	"P": 1897.5	"F": 8931}
{"v": 1	"t": 1157583	"P": 1878.5	"F": 8787}
{"v": 1	"t": 1157603	"P": 1873.0	"F": 8803}
{"v": 1	"t": 1157624	"P": 1879.5	"F": 8721}
{"v": 1	"t": 1157644	"P": 1871.75	"F": 8851}
{"v": 1	"t": 1157664	"P": 1864.75	"F": 8671}
{"v": 1	"t": 1157684	"P": 1866.75	"F": 9015}
{"v": 1	"t": 1157705	"P": 1872.5	"F": 8700}
{"v": 1	"t": 1157725	"P": 1878.75	"F": 8615}
{"v": 1	"t": 1157745	"P": 1870.75	"F": 8543}
{"v": 1	"t": 1157766	"P": 1888.75	"F": 8510}
{"v": 1	"t": 1157786	"P": 1868.25	"F": 8546}
{"v": 1	"t": 1157806	"P": 1882.75	"F": 8920}
{"v": 1	"t": 1157827	"P": 1879.0	"F": 8653	"C": 46.33	"D": 3131	"sn": 54091779688249	"file": "/data/device_log/data0000.out"}
{"v": 1	"t": 1157847	"P": 1881.5	"F": 8197}
{"v": 1	"t": 1157867	"P": 1886.5	"F": 8838}
{"v": 1	"t": 1157888	"P": 1888.0	"F": 9236}
{"v": 1	"t": 1157908	"P": 1872.5	"F": 8755}
{"v": 1	"t": 1157928	"P": 1878.75	"F": 8898}
{"v": 1	"t": 1157948	"P": 1889.5	"F": 8788}
{"v": 1	"t": 1157969	"P": 1880.25	"F": 8634}
{"v": 1	"t": 1157989	"P": 1879.75	"F": 8315}
{"v": 1	"t": 1158009	"P": 1881.75	"F": 8700}
{"v": 1	"t": 1158030	"P": 1884.0	"F": 8385}
{"v": 1	"t": 1158050	"P": 1889.25	"F": 8799}
{"v": 1	"t": 1158070	"P": 1888.0	"F": 8738}
{"v": 1	"t": 1158091	"P": 1889.5	"F": 8367}
{"v": 1	"t": 1158111	"P": 1897.25	"F": 9104}
{"v": 1	"t": 1158131	"P": 1902.25	"F": 8380}
{"v": 1	"t": 1158151	"P": 1903.75	"F": 8923}
{"v": 1	"t": 1158172	"P": 1915.0	"F": 8534}
{"v": 1	"t": 1158192	"P": 1917.0	"F": 8659}
{"v": 1	"t": 1158212	"P": 1920.5	"F": 8812}
{"v": 1	"t": 1158233	"P": 1938.0	"F": 8611}
{"v": 1	"t": 1158253	"P": 1931.5	"F": 8672}
{"v": 1	"t": 1158273	"P": 1940.5	"F": 8755}
{"v": 1	"t": 1158293	"P": 1945.25	"F": 8497}
{"v": 1	"t": 1158314	"P": 1955.75	"F": 8932}
{"v": 1	"t": 1158334	"P": 1949.25	"F": 8266}
{"v": 1	"t": 1158354	"P": 1968.25	"F": 9080}
{"v": 1	"t": 1158375	"P": 1966.5	"F": 8688}
{"v": 1	"t": 1158395	"P": 1971.25	"F": 8941}
{"v": 1	"t": 1158415	"P": 1974.75	"F": 8450}
{"v": 1	"t": 1158436	"P": 1976.75	"F": 8525}
{"v": 1	"t": 1158456	"P": 1992.5	"F": 8420}
{"v": 1	"t": 1158476	"P": 1997.5	"F": 8540}
{"v": 1	"t": 1158497	"P": 1989.0	"F": 8533}
{"v": 1	"t": 1158517	"P": 1997.25	"F": 8702}
{"v": 1	"t": 1158537	"P": 2005.0	"F": 8347}
{"v": 1	"t": 1158558	"P": 2003.25	"F": 8415}
{"v": 1	"t": 1158578	"P": 2008.5	"F": 8118}
{"v": 1	"t": 1158598	"P": 2015.0	"F": 8576}
{"v": 1	"t": 1158618	"P": 2018.0	"F": 8327}
{"v": 1	"t": 1158639	"P": 2026.25	"F": 8847}
{"v": 1	"t": 1158659	"P": 2027.25	"F": 8602}
{"v": 1	"t": 1158679	"P": 2029.5	"F": 8687}
{"v": 1	"t": 1158700	"P": 2027.75	"F": 8888}
{"v": 1	"t": 1158720	"P": 2036.25	"F": 8762}
{"v": 1	"t": 1158740	"P": 2037.75	"F": 8594}
{"v": 1	"t": 1158761	"P": 2037.5	"F": 8679}
{"v": 1	"t": 1158781	"P": 2046.75	"F": 8375}
{"v": 1	"t": 1158801	"P": 2040.0	"F": 8683}
{"v": 1	"t": 1158821	"P": 2049.25	"F": 8332}
{"v": 1	"t": 1158842	"P": 2051.75	"F": 8533	"C": 46.31	"D": 3131	"sn": 54091779688249	"file": "/data/device_log/data0000.out"}
{"v": 1	"t": 1158862	"P": 2052.25	"F": 8829}
{"v": 1	"t": 1158882	"P": 2047.25	"F": 8640}
{"v": 1	"t": 1158903	"P": 2041.25	"F": 8855}
{"v": 1	"t": 1158923	"P": 2051.75	"F": 8687}
{"v": 1	"t": 1158943	"P": 2052.5	"F": 8657}
{"v": 1	"t": 1158964	"P": 2051.75	"F": 8731}
{"v": 1	"t": 1158984	"P": 2059.25	"F": 8494}
{"v": 1	"t": 1159004	"P": 2050.0	"F": 8731}
{"v": 1	"t": 1159024	"P": 2059.5	"F": 8349}
{"v": 1	"t": 1159045	"P": 2054.25	"F": 8822}
{"v": 1	"t": 1159065	"P": 2055.75	"F": 8520}
{"v": 1	"t": 1159085	"P": 2055.25	"F": 8819}
{"v": 1	"t": 1159106	"P": 2063.5	"F": 8816}
{"v": 1	"t": 1159126	"P": 2065.5	"F": 8750}
{"v": 1	"t": 1159146	"P": 2059.75	"F": 8672}
{"v": 1	"t": 1159167	"P": 2060.0	"F": 8728}
{"v": 1	"t": 1159187	"P": 2067.0	"F": 8777}
{"v": 1	"t": 1159207	"P": 2067.25	"F": 9079}
{"v": 1	"t": 1159228	"P": 2074.0	"F": 9030}
{"v": 1	"t": 1159248	"P": 2061.75	"F": 8714}
{"v": 1	"t": 1159268	"P": 2065.75	"F": 8506}
{"v": 1	"t": 1159289	"P": 2069.75	"F": 9010}
{"v": 1	"t": 1159309	"P": 2070.5	"F": 8394}
{"v": 1	"t": 1159329	"P": 2051.5	"F": 8927}
{"v": 1	"t": 1159350	"P": 2067.5	"F": 8634}
{"v": 1	"t": 1159370	"P": 2062.5	"F": 8893}
{"v": 1	"t": 1159390	"P": 2060.25	"F": 8901}
{"v": 1	"t": 1159411	"P": 2061.0	"F": 8484}
{"v": 1	"t": 1159431	"P": 2076.75	"F": 8539}
{"v": 1	"t": 1159451	"P": 2064.25	"F": 8472}
{"v": 1	"t": 1159472	"P": 2063.0	"F": 8720}
{"v": 1	"t": 1159492	"P": 2055.75	"F": 8587}
{"v": 1	"t": 1159512	"P": 2078.75	"F": 8791}
{"v": 1	"t": 1159533	"P": 2064.25	"F": 8618}
{"v": 1	"t": 1159553	"P": 2074.0	"F": 8962}
{"v": 1	"t": 1159573	"P": 2062.75	"F": 8313}
{"v": 1	"t": 1159594	"P": 2070.0	"F": 8640}
{"v": 1	"t": 1159614	"P": 2056.75	"F": 8368}
{"v": 1	"t": 1159634	"P": 2076.0	"F": 8716}
{"v": 1	"t": 1159654	"P": 2077.75	"F": 8700}
{"v": 1	"t": 1159675	"P": 2077.0	"F": 8788}
{"v": 1	"t": 1159695	"P": 2063.75	"F": 8690}
{"v": 1	"t": 1159715	"P": 2064.75	"F": 8495}
{"v": 1	"t": 1159736	"P": 2054.5	"F": 8854}
{"v": 1	"t": 1159756	"P": 2049.5	"F": 8794}
{"v": 1	"t": 1159776	"P": 2043.0	"F": 8816}
{"v": 1	"t": 1159797	"P": 2031.0	"F": 8627}
{"v": 1	"t": 1159817	"P": 2011.75	"F": 8919}
{"v": 1	"t": 1159837	"P": 2004.75	"F": 8945}
{"v": 1	"t": 1159858	"P": 1982.25	"F": 8807	"C": 46.28	"D": 3131	"sn": 54091779688249	"file": "/data/device_log/data0000.out"}
{"v": 1	"t": 1159878	"P": 1960.75	"F": 8979}
{"v": 1	"t": 1159898	"P": 1950.0	"F": 8913}
{"v": 1	"t": 1159918	"P": 1945.5	"F": 9283}
{"v": 1	"t": 1159939	"P": 1949.75	"F": 8997}
{"v": 1	"t": 1159959	"P": 1932.25	"F": 8670}
{"v": 1	"t": 1159979	"P": 1930.0	"F": 8905}
{"v": 1	"t": 1160000	"P": 1918.75	"F": 8691}
{"v": 1	"t": 1160020	"P": 1913.5	"F": 8801}
{"v": 1	"t": 1160040	"P": 1909.75	"F": 8747}
{"v": 1	"t": 1160061	"P": 1896.5	"F": 8854}
{"v": 1	"t": 1160081	"P": 1888.75	"F": 8613}
{"v": 1	"t": 1160101	"P": 1883.0	"F": 8348}
{"v": 1	"t": 1160121	"P": 1884.0	"F": 9027}
{"v": 1	"t": 1160142	"P": 1872.25	"F": 8827}
{"v": 1	"t": 1160162	"P": 1876.5	"F": 9038}
{"v": 1	"t": 1160182	"P": 1876.75	"F": 8710}
{"v": 1	"t": 1160203	"P": 1881.25	"F": 8908}
{"v": 1	"t": 1160223	"P": 1874.75	"F": 8882}
{"v": 1	"t": 1160243	"P": 1869.0	"F": 8780}
{"v": 1	"t": 1160264	"P": 1880.0	"F": 8708}
{"v": 1	"t": 1160284	"P": 1890.75	"F": 8838}
{"v": 1	"t": 1160304	"P": 1877.75	"F": 8772}
{"v": 1	"t": 1160324	"P": 1882.5	"F": 8742}
{"v": 1	"t": 1160345	"P": 1878.75	"F": 8740}
{"v": 1	"t": 1160365	"P": 1881.25	"F": 8927}
{"v": 1	"t": 1160385	"P": 1886.0	"F": 8823}
{"v": 1	"t": 1160406	"P": 1885.0	"F": 8739}
{"v": 1	"t": 1160426	"P": 1894.5	"F": 8691}
{"v": 1	"t": 1160446	"P": 1897.5	"F": 9083}
{"v": 1	"t": 1160467	"P": 1889.0	"F": 8896}
{"v": 1	"t": 1160487	"P": 1893.0	"F": 8883}
{"v": 1	"t": 1160507	"P": 1903.5	"F": 8538}
{"v": 1	"t": 1160528	"P": 1910.25	"F": 8750}
{"v": 1	"t": 1160548	"P": 1909.0	"F": 8455}
{"v": 1	"t": 1160568	"P": 1921.75	"F": 8714}
{"v": 1	"t": 1160588	"P": 1926.0	"F": 8455}
{"v": 1	"t": 1160609	"P": 1939.5	"F": 8899}
{"v": 1	"t": 1160629	"P": 1942.25	"F": 8439}
{"v": 1	"t": 1160649	"P": 1950.5	"F": 8669}
{"v": 1	"t": 1160670	"P": 1961.0	"F": 8581}
{"v": 1	"t": 1160690	"P": 1978.5	"F": 8633}
{"v": 1	"t": 1160710	"P": 1969.25	"F": 8400}
{"v": 1	"t": 1160730	"P": 1970.5	"F": 8528}
{"v": 1	"t": 1160751	"P": 1997.5	"F": 8465}
{"v": 1	"t": 1160771	"P": 1998.25	"F": 8785}
{"v": 1	"t": 1160791	"P": 1998.0	"F": 8623}
{"v": 1	"t": 1160812	"P": 2009.25	"F": 8492}
{"v": 1	"t": 1160832	"P": 2011.75	"F": 8360}
{"v": 1	"t": 1160852	"P": 2012.25	"F": 8601}
{"v": 1	"t": 1160873	"P": 2019.25	"F": 8507	"C": 46.3	"D": 3131	"sn": 54091779688249	"file": "/data/device_log/data0000.out"}
{"v": 1	"t": 1160893	"P": 2015.75	"F": 8500}
{"v": 1	"t": 1160913	"P": 2030.75	"F": 8714}
{"v": 1	"t": 1160934	"P": 2035.75	"F": 8703}
{"v": 1	"t": 1160954	"P": 2040.0	"F": 8923}
{"v": 1	"t": 1160974	"P": 2043.0	"F": 8729}
{"v": 1	"t": 1160994	"P": 2048.5	"F": 8870}
{"v": 1	"t": 1161015	"P": 2046.0	"F": 8613}
{"v": 1	"t": 1161035	"P": 2055.5	"F": 8811}
{"v": 1	"t": 1161055	"P": 2046.75	"F": 8699}
{"v": 1	"t": 1161076	"P": 2046.5	"F": 8867}
{"v": 1	"t": 1161096	"P": 2062.5	"F": 8783}
{"v": 1	"t": 1161116	"P": 2062.25	"F": 8485}
{"v": 1	"t": 1161137	"P": 2044.75	"F": 8414}
{"v": 1	"t": 1161157	"P": 2057.75	"F": 8659}
{"v": 1	"t": 1161177	"P": 2062.5	"F": 8676}
{"v": 1	"t": 1161197	"P": 2070.25	"F": 8391}
{"v": 1	"t": 1161218	"P": 2056.5	"F": 8724}
{"v": 1	"t": 1161238	"P": 2058.0	"F": 8458}
{"v": 1	"t": 1161258	"P": 2061.0	"F": 8789}
{"v": 1	"t": 1161279	"P": 2065.75	"F": 8532}
{"v": 1	"t": 1161299	"P": 2069.25	"F": 8613}
{"v": 1	"t": 1161319	"P": 2067.25	"F": 8722}
{"v": 1	"t": 1161340	"P": 2071.0	"F": 8753}
{"v": 1	"t": 1161360	"P": 2074.25	"F": 8592}
{"v": 1	"t": 1161380	"P": 2070.25	"F": 8702}
{"v": 1	"t": 1161400	"P": 2069.25	"F": 8605}
{"v": 1	"t": 1161421	"P": 2075.0	"F": 8511}
{"v": 1	"t": 1161441	"P": 2063.25	"F": 8601}
{"v": 1	"t": 1161461	"P": 2077.5	"F": 8620}
{"v": 1	"t": 1161482	"P": 2070.0	"F": 8419}
{"v": 1	"t": 1161502	"P": 2080.5	"F": 8719}
{"v": 1	"t": 1161522	"P": 2083.25	"F": 8486}
{"v": 1	"t": 1161543	"P": 2077.0	"F": 8865}
{"v": 1	"t": 1161563	"P": 2083.5	"F": 8630}
{"v": 1	"t": 1161583	"P": 2082.5	"F": 8933}
{"v": 1	"t": 1161603	"P": 2092.5	"F": 8611}
{"v": 1	"t": 1161624	"P": 2086.75	"F": 8520}
{"v": 1	"t": 1161644	"P": 2094.75	"F": 8475}
{"v": 1	"t": 1161664	"P": 2083.75	"F": 8512}
{"v": 1	"t": 1161685	"P": 2095.0	"F": 8465}
{"v": 1	"t": 1161705	"P": 2094.5	"F": 8662}
{"v": 1	"t": 1161725	"P": 2099.0	"F": 8769}
{"v": 1	"t": 1161746	"P": 2093.5	"F": 8772}
{"v": 1	"t": 1161766	"P": 2107.25	"F": 8549}
{"v": 1	"t": 1161786	"P": 2102.75	"F": 8553}
{"v": 1	"t": 1161807	"P": 2089.75	"F": 8481}
{"v": 1	"t": 1161827	"P": 2092.0	"F": 8748}
{"v": 1	"t": 1161847	"P": 2105.0	"F": 8848}
{"v": 1	"t": 1161867	"P": 2104.5	"F": 9204}
{"v": 1	"t": 1161888	"P": 2094.5	"F": 8219	"C": 46.285	"D": 3131	"sn": 54091779688249	"file": "/data/device_log/data0000.out"}
{"v": 1	"t": 1161908	"P": 2099.75	"F": 8667}
{"v": 1	"t": 1161928	"P": 2111.0	"F": 8623}
{"v": 1	"t": 1161949	"P": 2111.75	"F": 8483}
{"v": 1	"t": 1161969	"P": 2104.0	"F": 8511}
{"v": 1	"t": 1161989	"P": 2107.0	"F": 8843}
{"v": 1	"t": 1162010	"P": 2104.5	"F": 8273}
{"v": 1	"t": 1162030	"P": 2106.75	"F": 8817}
{"v": 1	"t": 1162050	"P": 2116.75	"F": 8669}
{"v": 1	"t": 1162070	"P": 2106.0	"F": 8727}
{"v": 1	"t": 1162091	"P": 2117.0	"F": 9028}
{"v": 1	"t": 1162111	"P": 2109.0	"F": 8413}
{"v": 1	"t": 1162131	"P": 2099.25	"F": 8766}
{"v": 1	"t": 1162152	"P": 2108.75	"F": 8130}
{"v": 1	"t": 1162172	"P": 2113.0	"F": 8699}
{"v": 1	"t": 1162192	"P": 2109.75	"F": 8602}
{"v": 1	"t": 1162213	"P": 2110.0	"F": 8486}
{"v": 1	"t": 1162233	"P": 2101.0	"F": 8670}
{"v": 1	"t": 1162253	"P": 2099.25	"F": 8774}
{"v": 1	"t": 1162273	"P": 2097.75	"F": 8774}
{"v": 1	"t": 1162294	"P": 2088.0	"F": 8985}
{"v": 1	"t": 1162314	"P": 2074.75	"F": 8956}
{"v": 1	"t": 1162334	"P": 2058.5	"F": 8859}
{"v": 1	"t": 1162355	"P": 2049.0	"F": 8774}
{"v": 1	"t": 1162375	"P": 2025.25	"F": 8858}
{"v": 1	"t": 1162395	"P": 1999.0	"F": 8622}
{"v": 1	"t": 1162416	"P": 1995.25	"F": 9264}
{"v": 1	"t": 1162436	"P": 1982.75	"F": 8976}
{"v": 1	"t": 1162456	"P": 1968.5	"F": 9106}
{"v": 1	"t": 1162476	"P": 1953.0	"F": 8890}
{"v": 1	"t": 1162497	"P": 1944.75	"F": 9083}
{"v": 1	"t": 1162517	"P": 1928.0	"F": 8810}
{"v": 1	"t": 1162537	"P": 1922.5	"F": 9324}
{"v": 1	"t": 1162558	"P": 1914.75	"F": 8820}
{"v": 1	"t": 1162578	"P": 1904.0	"F": 8413}
{"v": 1	"t": 1162598	"P": 1890.25	"F": 8940}
{"v": 1	"t": 1162619	"P": 1882.75	"F": 8835}
{"v": 1	"t": 1162639	"P": 1882.25	"F": 9121}
{"v": 1	"t": 1162659	"P": 1870.25	"F": 8801}
{"v": 1	"t": 1162679	"P": 1867.0	"F": 8859}
{"v": 1	"t": 1162700	"P": 1866.25	"F": 8811}
{"v": 1	"t": 1162720	"P": 1867.0	"F": 8835}
{"v": 1	"t": 1162740	"P": 1859.75	"F": 8877}
{"v": 1	"t": 1162761	"P": 1855.25	"F": 8654}
{"v": 1	"t": 1162781	"P": 1859.5	"F": 8724}
{"v": 1	"t": 1162801	"P": 1861.5	"F": 8729}
{"v": 1	"t": 1162822	"P": 1868.0	"F": 8740}
{"v": 1	"t": 1162842	"P": 1856.0	"F": 9027}
{"v": 1	"t": 1162862	"P": 1870.0	"F": 8657}
{"v": 1	"t": 1162882	"P": 1874.0	"F": 8831}
{"v": 1	"t": 1162903	"P": 1882.0	"F": 9001	"C": 46.3	"D": 3131	"sn": 54091779688249	"file": "/data/device_log/data0000.out"}
{"v": 1	"t": 1162923	"P": 1881.25	"F": 8670}
{"v": 1	"t": 1162943	"P": 1880.75	"F": 8693}
{"v": 1	"t": 1162964	"P": 1897.25	"F": 8621}
{"v": 1	"t": 1162984	"P": 1902.5	"F": 8464}
{"v": 1	"t": 1163004	"P": 1905.0	"F": 8566}
{"v": 1	"t": 1163025	"P": 1909.25	"F": 8581}
{"v": 1	"t": 1163045	"P": 1921.0	"F": 8613}
{"v": 1	"t": 1163065	"P": 1924.75	"F": 8979}
{"v": 1	"t": 1163085	"P": 1925.25	"F": 8685}
{"v": 1	"t": 1163106	"P": 1942.0	"F": 8863}
{"v": 1	"t": 1163126	"P": 1945.25	"F": 8634}
{"v": 1	"t": 1163146	"P": 1945.5	"F": 8584}
{"v": 1	"t": 1163167	"P": 1950.0	"F": 8744}
{"v": 1	"t": 1163187	"P": 1969.25	"F": 8810}
{"v": 1	"t": 1163207	"P": 1975.75	"F": 8828}
{"v": 1	"t": 1163228	"P": 1965.75	"F": 8591}
{"v": 1	"t": 1163248	"P": 1968.5	"F": 8652}
{"v": 1	"t": 1163268	"P": 1975.0	"F": 8496}
{"v": 1	"t": 1163289	"P": 1990.5	"F": 8866}
{"v": 1	"t": 1163309	"P": 1994.0	"F": 8943}
{"v": 1	"t": 1163329	"P": 1986.0	"F": 8746}
{"v": 1	"t": 1163350	"P": 2000.0	"F": 9063}
{"v": 1	"t": 1163370	"P": 1992.5	"F": 8643}
{"v": 1	"t": 1163390	"P": 2007.0	"F": 9121}
{"v": 1	"t": 1163411	"P": 2000.5	"F": 8832}
{"v": 1	"t": 1163431	"P": 2008.75	"F": 8815}
{"v": 1	"t": 1163451	"P": 2015.75	"F": 8737}
{"v": 1	"t": 1163472	"P": 2015.0	"F": 8612}
{"v": 1	"t": 1163492	"P": 2020.5	"F": 8781}
{"v": 1	"t": 1163512	"P": 2018.75	"F": 8821}
{"v": 1	"t": 1163533	"P": 2028.0	"F": 8538}
{"v": 1	"t": 1163553	"P": 2026.25	"F": 8672}
{"v": 1	"t": 1163573	"P": 2037.0	"F": 8509}
{"v": 1	"t": 1163594	"P": 2036.25	"F": 8442}
{"v": 1	"t": 1163614	"P": 2042.25	"F": 8815}
{"v": 1	"t": 1163634	"P": 2044.0	"F": 8674}
{"v": 1	"t": 1163655	"P": 2053.75	"F": 8822}
{"v": 1	"t": 1163675	"P": 2054.5	"F": 8098}
{"v": 1	"t": 1163695	"P": 2061.25	"F": 8681}
{"v": 1	"t": 1163716	"P": 2040.75	"F": 8792}
{"v": 1	"t": 1163736	"P": 2048.75	"F": 8617}
{"v": 1	"t": 1163756	"P": 2061.5	"F": 8764}
{"v": 1	"t": 1163776	"P": 2055.5	"F": 8873}
{"v": 1	"t": 1163797	"P": 2062.25	"F": 8745}
{"v": 1	"t": 1163817	"P": 2055.0	"F": 8805}
{"v": 1	"t": 1163837	"P": 2069.25	"F": 8849}
{"v": 1	"t": 1163858	"P": 2068.25	"F": 8768}
{"v": 1	"t": 1163878	"P": 2066.25	"F": 8561}
{"v": 1	"t": 1163898	"P": 2063.0	"F": 8512}
{"v": 1	"t": 1163919	"P": 2064.75	"F": 8688	"C": 46.335	"D": 3131	"sn": 54091779688249	"file": "/data/device_log/data0000.out"}
{"v": 1	"t": 1163939	"P": 2068.0	"F": 8827}
{"v": 1	"t": 1163959	"P": 2074.25	"F": 8846}
{"v": 1	"t": 1163979	"P": 2074.5	"F": 8366}
{"v": 1	"t": 1164000	"P": 2075.5	"F": 8566}
{"v": 1	"t": 1164020	"P": 2072.0	"F": 8489}
{"v": 1	"t": 1164040	"P": 2069.75	"F": 8720}
{"v": 1	"t": 1164061	"P": 2064.75	"F": 8771}
{"v": 1	"t": 1164081	"P": 2071.0	"F": 8600}
{"v": 1	"t": 1164101	"P": 2071.75	"F": 8593}
{"v": 1	"t": 1164122	"P": 2074.75	"F": 8949}
{"v": 1	"t": 1164142	"P": 2066.0	"F": 8271}
{"v": 1	"t": 1164162	"P": 2072.0	"F": 8822}
{"v": 1	"t": 1164182	"P": 2072.5	"F": 8935}
{"v": 1	"t": 1164203	"P": 2069.0	"F": 8773}
{"v": 1	"t": 1164223	"P": 2060.5	"F": 8695}
{"v": 1	"t": 1164243	"P": 2080.0	"F": 9139}
{"v": 1	"t": 1164264	"P": 2066.25	"F": 8627}
{"v": 1	"t": 1164284	"P": 2069.0	"F": 8699}
{"v": 1	"t": 1164304	"P": 2067.0	"F": 8538}
{"v": 1	"t": 1164325	"P": 2061.75	"F": 8573}
{"v": 1	"t": 1164345	"P": 2064.0	"F": 8885}
{"v": 1	"t": 1164365	"P": 2062.0	"F": 8816}
{"v": 1	"t": 1164385	"P": 2063.25	"F": 9066}
{"v": 1	"t": 1164406	"P": 2063.25	"F": 8799}
{"v": 1	"t": 1164426	"P": 2059.25	"F": 8807}
{"v": 1	"t": 1164446	"P": 2059.0	"F": 8850}
{"v": 1	"t": 1164467	"P": 2064.75	"F": 8705}
{"v": 1	"t": 1164487	"P": 2061.5	"F": 8775}
{"v": 1	"t": 1164507	"P": 2055.5	"F": 8897}
{"v": 1	"t": 1164528	"P": 2050.25	"F": 8872}
{"v": 1	"t": 1164548	"P": 2044.5	"F": 8808}
{"v": 1	"t": 1164568	"P": 2043.75	"F": 8742}
{"v": 1	"t": 1164589	"P": 2046.0	"F": 8867}
{"v": 1	"t": 1164609	"P": 2047.75	"F": 8872}
{"v": 1	"t": 1164629	"P": 2033.0	"F": 8853}
{"v": 1	"t": 1164649	"P": 2018.0	"F": 8524}
{"v": 1	"t": 1164670	"P": 2005.25	"F": 8101}
{"v": 1	"t": 1164690	"P": 1995.0	"F": 8475}
{"v": 1	"t": 1164710	"P": 1980.25	"F": 8943}
{"v": 1	"t": 1164731	"P": 1959.5	"F": 8726}
{"v": 1	"t": 1164751	"P": 1954.25	"F": 8958}
{"v": 1	"t": 1164771	"P": 1943.5	"F": 8834}
{"v": 1	"t": 1164791	"P": 1933.5	"F": 8930}
{"v": 1	"t": 1164812	"P": 1919.75	"F": 8964}
{"v": 1	"t": 1164832	"P": 1919.5	"F": 8646}
{"v": 1	"t": 1164852	"P": 1918.0	"F": 8449}
{"v": 1	"t": 1164873	"P": 1894.75	"F": 8776}
{"v": 1	"t": 1164893	"P": 1886.75	"F": 8448}
{"v": 1	"t": 1164913	"P": 1880.75	"F": 9318}
{"v": 1	"t": 1164934	"P": 1871.0	"F": 8672	"C": 46.295	"D": 3131	"sn": 54091779688249	"file": "/data/device_log/data0000.out"}
{"v": 1	"t": 1164954	"P": 1858.5	"F": 8708}
{"v": 1	"t": 1164974	"P": 1848.75	"F": 8856}
{"v": 1	"t": 1164994	"P": 1852.0	"F": 8909}
{"v": 1	"t": 1165015	"P": 1844.5	"F": 8971}
{"v": 1	"t": 1165035	"P": 1849.5	"F": 8857}
{"v": 1	"t": 1165055	"P": 1846.0	"F": 8926}
{"v": 1	"t": 1165076	"P": 1834.75	"F": 8738}
{"v": 1	"t": 1165096	"P": 1834.5	"F": 8745}
{"v": 1	"t": 1165116	"P": 1836.25	"F": 8792}
{"v": 1	"t": 1165137	"P": 1828.75	"F": 8912}
{"v": 1	"t": 1165157	"P": 1834.75	"F": 8700}
{"v": 1	"t": 1165177	"P": 1830.75	"F": 8768}
{"v": 1	"t": 1165198	"P": 1831.5	"F": 8790}
{"v": 1	"t": 1165218	"P": 1841.25	"F": 9102}
{"v": 1	"t": 1165238	"P": 1837.5	"F": 8833}
{"v": 1	"t": 1165258	"P": 1845.0	"F": 8940}
{"v": 1	"t": 1165279	"P": 1832.0	"F": 8687}
{"v": 1	"t": 1165299	"P": 1844.25	"F": 8536}
{"v": 1	"t": 1165319	"P": 1843.0	"F": 8803}
{"v": 1	"t": 1165340	"P": 1852.0	"F": 8665}
{"v": 1	"t": 1165360	"P": 1842.5	"F": 8626}
{"v": 1	"t": 1165380	"P": 1862.75	"F": 8709}
{"v": 1	"t": 1165401	"P": 1864.0	"F": 8386}
{"v": 1	"t": 1165421	"P": 1890.75	"F": 8791}
{"v": 1	"t": 1165441	"P": 1902.25	"F": 8669}
{"v": 1	"t": 1165461	"P": 1915.75	"F": 8516}
{"v": 1	"t": 1165482	"P": 1936.5	"F": 8757}
{"v": 1	"t": 1165502	"P": 1950.75	"F": 8660}
{"v": 1	"t": 1165522	"P": 1951.75	"F": 8248}
{"v": 1	"t": 1165543	"P": 1962.0	"F": 8577}
{"v": 1	"t": 1165563	"P": 1974.25	"F": 8523}
{"v": 1	"t": 1165583	"P": 1981.0	"F": 8787}
{"v": 1	"t": 1165604	"P": 1996.25	"F": 8705}
{"v": 1	"t": 1165624	"P": 2005.25	"F": 8940}
{"v": 1	"t": 1165644	"P": 2002.0	"F": 8735}
{"v": 1	"t": 1165664	"P": 2018.75	"F": 8671}
{"v": 1	"t": 1165685	"P": 2005.75	"F": 8475}
{"v": 1	"t": 1165705	"P": 2032.5	"F": 8726}
{"v": 1	"t": 1165725	"P": 2023.25	"F": 8644}
{"v": 1	"t": 1165746	"P": 2040.75	"F": 8839}
{"v": 1	"t": 1165766	"P": 2052.0	"F": 8792}
{"v": 1	"t": 1165786	"P": 2050.0	"F": 8488}
{"v": 1	"t": 1165807	"P": 2058.25	"F": 8770}
{"v": 1	"t": 1165827	"P": 2060.5	"F": 8529}
{"v": 1	"t": 1165847	"P": 2064.0	"F": 8702}
{"v": 1	"t": 1165868	"P": 2070.5	"F": 8357}
{"v": 1	"t": 1165888	"P": 2076.75	"F": 8892}
{"v": 1	"t": 1165908	"P": 2064.0	"F": 8621}
{"v": 1	"t": 1165928	"P": 2081.0	"F": 8634}
{"v": 1	"t": 1165949	"P": 2083.0	"F": 8486	"C": 46.295	"D": 3131	"sn": 54091779688249	"file": "/data/device_log/data0000.out"}
{"v": 1	"t": 1165969	"P": 2086.25	"F": 8595}
{"v": 1	"t": 1165989	"P": 2088.25	"F": 8630}
{"v": 1	"t": 1166010	"P": 2087.5	"F": 8385}
{"v": 1	"t": 1166030	"P": 2091.5	"F": 8393}
{"v": 1	"t": 1166050	"P": 2100.0	"F": 8733}
{"v": 1	"t": 1166071	"P": 2099.75	"F": 8738}
{"v": 1	"t": 1166091	"P": 2105.75	"F": 8925}
{"v": 1	"t": 1166111	"P": 2100.75	"F": 8603}
{"v": 1	"t": 1166131	"P": 2111.0	"F": 8563}
{"v": 1	"t": 1166152	"P": 2110.5	"F": 8612}
{"v": 1	"t": 1166172	"P": 2105.5	"F": 8544}
{"v": 1	"t": 1166192	"P": 2113.5	"F": 8781}
{"v": 1	"t": 1166213	"P": 2118.75	"F": 8688}
{"v": 1	"t": 1166233	"P": 2107.25	"F": 8534}
{"v": 1	"t": 1166253	"P": 2115.75	"F": 8850}
{"v": 1	"t": 1166274	"P": 2126.5	"F": 8707}
{"v": 1	"t": 1166294	"P": 2134.0	"F": 8886}
{"v": 1	"t": 1166314	"P": 2120.25	"F": 8580}
{"v": 1	"t": 1166334	"P": 2133.75	"F": 8842}
{"v": 1	"t": 1166355	"P": 2128.25	"F": 8697}
{"v": 1	"t": 1166375	"P": 2131.0	"F": 8668}
{"v": 1	"t": 1166395	"P": 2120.5	"F": 8290}
{"v": 1	"t": 1166416	"P": 2122.25	"F": 8300}
{"v": 1	"t": 1166436	"P": 2132.75	"F": 8296}
{"v": 1	"t": 1166456	"P": 2132.75	"F": 8780}
{"v": 1	"t": 1166477	"P": 2130.75	"F": 8460}
{"v": 1	"t": 1166497	"P": 2134.75	"F": 8536}
{"v": 1	"t": 1166517	"P": 2136.75	"F": 8434}
{"v": 1	"t": 1166538	"P": 2138.0	"F": 8772}
{"v": 1	"t": 1166558	"P": 2143.25	"F": 8803}
{"v": 1	"t": 1166578	"P": 2140.0	"F": 8746}
{"v": 1	"t": 1166598	"P": 2126.0	"F": 8927}
{"v": 1	"t": 1166619	"P": 2135.25	"F": 8895}
{"v": 1	"t": 1166639	"P": 2119.75	"F": 8768}
{"v": 1	"t": 1166659	"P": 2134.0	"F": 8796}
{"v": 1	"t": 1166680	"P": 2137.0	"F": 8937}
{"v": 1	"t": 1166700	"P": 2125.0	"F": 8910}
{"v": 1	"t": 1166720	"P": 2129.25	"F": 8859}
{"v": 1	"t": 1166741	"P": 2121.25	"F": 8265}
{"v": 1	"t": 1166761	"P": 2133.75	"F": 8551}
{"v": 1	"t": 1166781	"P": 2125.5	"F": 9047}
{"v": 1	"t": 1166801	"P": 2124.25	"F": 8768}
{"v": 1	"t": 1166822	"P": 2119.5	"F": 8741}
{"v": 1	"t": 1166842	"P": 2111.75	"F": 8520}
{"v": 1	"t": 1166862	"P": 2106.5	"F": 8975}
{"v": 1	"t": 1166883	"P": 2093.25	"F": 9118}
{"v": 1	"t": 1166903	"P": 2060.75	"F": 8864}
{"v": 1	"t": 1166923	"P": 2041.75	"F": 8964}
{"v": 1	"t": 1166944	"P": 2031.5	"F": 8911}
{"v": 1	"t": 1166964	"P": 2018.5	"F": 8358	"C": 46.27	"D": 3131	"sn": 54091779688249	"file": "/data/device_log/data0000.out"}
{"v": 1	"t": 1166984	"P": 2000.75	"F": 8718}
{"v": 1	"t": 1167004	"P": 1994.25	"F": 8479}
{"v": 1	"t": 1167025	"P": 1989.5	"F": 8979}
{"v": 1	"t": 1167045	"P": 1962.25	"F": 8930}
{"v": 1	"t": 1167065	"P": 1958.75	"F": 8871}
{"v": 1	"t": 1167086	"P": 1959.0	"F": 8868}
{"v": 1	"t": 1167106	"P": 1944.5	"F": 8635}
{"v": 1	"t": 1167126	"P": 1939.25	"F": 8682}
{"v": 1	"t": 1167147	"P": 1930.5	"F": 9013}
{"v": 1	"t": 1167167	"P": 1936.75	"F": 9235}
{"v": 1	"t": 1167187	"P": 1945.5	"F": 8809}
{"v": 1	"t": 1167208	"P": 1949.5	"F": 8994}
{"v": 1	"t": 1167228	"P": 1950.0	"F": 8863}
{"v": 1	"t": 1167248	"P": 1955.75	"F": 8854}
{"v": 1	"t": 1167268	"P": 1970.5	"F": 8984}
{"v": 1	"t": 1167289	"P": 1983.0	"F": 8808}
{"v": 1	"t": 1167309	"P": 1979.5	"F": 8485}
{"v": 1	"t": 1167329	"P": 1983.25	"F": 8972}
{"v": 1	"t": 1167350	"P": 2005.25	"F": 8842}
{"v": 1	"t": 1167370	"P": 1995.5	"F": 8565}
{"v": 1	"t": 1167391	"P": 2002.0	"F": 8885}
{"v": 1	"t": 1167411	"P": 2001.25	"F": 8595}
{"v": 1	"t": 1167431	"P": 2007.25	"F": 9037}
{"v": 1	"t": 1167451	"P": 2010.25	"F": 8609}
{"v": 1	"t": 1167472	"P": 2015.25	"F": 8369}
{"v": 1	"t": 1167492	"P": 2023.25	"F": 8565}
{"v": 1	"t": 1167513	"P": 2021.25	"F": 8932}
{"v": 1	"t": 1167533	"P": 2022.75	"F": 8553}
{"v": 1	"t": 1167553	"P": 2031.75	"F": 8790}
{"v": 1	"t": 1167574	"P": 2040.75	"F": 8619}
{"v": 1	"t": 1167594	"P": 2030.0	"F": 9077}
{"v": 1	"t": 1167614	"P": 2031.5	"F": 8516}
{"v": 1	"t": 1167634	"P": 2031.25	"F": 8852}
{"v": 1	"t": 1167655	"P": 2048.5	"F": 8783}
{"v": 1	"t": 1167675	"P": 2046.25	"F": 8874}
{"v": 1	"t": 1167695	"P": 2045.75	"F": 8697}
{"v": 1	"t": 1167716	"P": 2053.75	"F": 8808}
{"v": 1	"t": 1167736	"P": 2061.25	"F": 8573}
{"v": 1	"t": 1167756	"P": 2049.25	"F": 8487}
{"v": 1	"t": 1167777	"P": 2063.5	"F": 8529}
{"v": 1	"t": 1167797	"P": 2062.5	"F": 8992}
{"v": 1	"t": 1167817	"P": 2069.0	"F": 8577}
{"v": 1	"t": 1167838	"P": 2063.75	"F": 8921}
{"v": 1	"t": 1167858	"P": 2064.0	"F": 8573}
{"v": 1	"t": 1167878	"P": 2067.5	"F": 8903}
{"v": 1	"t": 1167899	"P": 2072.5	"F": 8726}
{"v": 1	"t": 1167919	"P": 2077.0	"F": 8863}
{"v": 1	"t": 1167939	"P": 2073.5	"F": 8873}
{"v": 1	"t": 1167959	"P": 2065.75	"F": 8948}
{"v": 1	"t": 1167980	"P": 2076.75	"F": 8813	"C": 46.235	"D": 3131	"sn": 54091779688249	"file": "/data/device_log/data0000.out"}
{"v": 1	"t": 1168000	"P": 2067.5	"F": 8360}
{"v": 1	"t": 1168020	"P": 2067.5	"F": 8870}
{"v": 1	"t": 1168041	"P": 2072.5	"F": 8759}
{"v": 1	"t": 1168061	"P": 2068.5	"F": 8952}
{"v": 1	"t": 1168081	"P": 2071.25	"F": 8605}
{"v": 1	"t": 1168102	"P": 2069.5	"F": 9042}
{"v": 1	"t": 1168122	"P": 2079.5	"F": 8615}
{"v": 1	"t": 1168142	"P": 2080.0	"F": 8521}
{"v": 1	"t": 1168162	"P": 2074.5	"F": 8173}
{"v": 1	"t": 1168183	"P": 2069.75	"F": 9052}
{"v": 1	"t": 1168203	"P": 2072.75	"F": 8938}
{"v": 1	"t": 1168223	"P": 2072.5	"F": 8458}
{"v": 1	"t": 1168244	"P": 2078.25	"F": 9112}
{"v": 1	"t": 1168264	"P": 2067.0	"F": 8796}
{"v": 1	"t": 1168284	"P": 2072.75	"F": 8932}
{"v": 1	"t": 1168305	"P": 2074.25	"F": 8743}
{"v": 1	"t": 1168325	"P": 2071.75	"F": 8817}
{"v": 1	"t": 1168345	"P": 2074.0	"F": 8988}
{"v": 1	"t": 1168365	"P": 2066.0	"F": 8791}
{"v": 1	"t": 1168386	"P": 2072.0	"F": 8907}
{"v": 1	"t": 1168406	"P": 2082.5	"F": 8764}
{"v": 1	"t": 1168426	"P": 2066.5	"F": 8882}
{"v": 1	"t": 1168447	"P": 2061.0	"F": 8746}
{"v": 1	"t": 1168467	"P": 2062.0	"F": 8894}
{"v": 1	"t": 1168487	"P": 2052.75	"F": 8862}
{"v": 1	"t": 1168508	"P": 2042.25	"F": 8731}
{"v": 1	"t": 1168528	"P": 2026.0	"F": 8249}
{"v": 1	"t": 1168548	"P": 2014.0	"F": 8834}
{"v": 1	"t": 1168569	"P": 1991.5	"F": 9151}
{"v": 1	"t": 1168589	"P": 1976.0	"F": 8594}
{"v": 1	"t": 1168609	"P": 1961.25	"F": 9058}
{"v": 1	"t": 1168629	"P": 1945.25	"F": 9060}
{"v": 1	"t": 1168650	"P": 1942.75	"F": 8734}
{"v": 1	"t": 1168670	"P": 1934.75	"F": 8893}
{"v": 1	"t": 1168690	"P": 1927.0	"F": 9044}
{"v": 1	"t": 1168711	"P": 1912.5	"F": 8875}
{"v": 1	"t": 1168731	"P": 1908.0	"F": 8988}
{"v": 1	"t": 1168751	"P": 1896.25	"F": 9183}
{"v": 1	"t": 1168771	"P": 1870.75	"F": 8624}
{"v": 1	"t": 1168792	"P": 1864.0	"F": 8891}
{"v": 1	"t": 1168812	"P": 1859.25	"F": 9135}
{"v": 1	"t": 1168832	"P": 1854.25	"F": 9034}
{"v": 1	"t": 1168853	"P": 1850.0	"F": 9081}
{"v": 1	"t": 1168873	"P": 1828.0	"F": 9118}
{"v": 1	"t": 1168893	"P": 1829.0	"F": 8906}
{"v": 1	"t": 1168914	"P": 1823.5	"F": 8946}
{"v": 1	"t": 1168934	"P": 1825.25	"F": 8852}
{"v": 1	"t": 1168954	"P": 1814.0	"F": 8801}
{"v": 1	"t": 1168974	"P": 1811.25	"F": 9063}
{"v": 1	"t": 1168995	"P": 1812.0	"F": 9052	"C": 46.275	"D": 3131	"sn": 54091779688249	"file": "/data/device_log/data0000.out"}
{"v": 1	"t": 1169015	"P": 1807.25	"F": 8882}
{"v": 1	"t": 1169035	"P": 1811.5	"F": 9251}
{"v": 1	"t": 1169056	"P": 1798.0	"F": 8751}
{"v": 1	"t": 1169076	"P": 1794.5	"F": 8865}
{"v": 1	"t": 1169096	"P": 1811.25	"F": 8726}
{"v": 1	"t": 1169117	"P": 1796.0	"F": 8867}
{"v": 1	"t": 1169137	"P": 1793.0	"F": 8712}
{"v": 1	"t": 1169157	"P": 1800.75	"F": 8918}
{"v": 1	"t": 1169178	"P": 1798.25	"F": 8819}
{"v": 1	"t": 1169198	"P": 1812.25	"F": 8554}
{"v": 1	"t": 1169218	"P": 1802.25	"F": 8509}
{"v": 1	"t": 1169238	"P": 1818.25	"F": 8437}
{"v": 1	"t": 1169259	"P": 1794.25	"F": 8807}
{"v": 1	"t": 1169279	"P": 1815.5	"F": 8945}
{"v": 1	"t": 1169299	"P": 1821.5	"F": 8799}
{"v": 1	"t": 1169320	"P": 1835.0	"F": 8818}
{"v": 1	"t": 1169340	"P": 1833.5	"F": 8757}
{"v": 1	"t": 1169360	"P": 1850.75	"F": 8916}
{"v": 1	"t": 1169381	"P": 1847.5	"F": 8538}
{"v": 1	"t": 1169401	"P": 1877.0	"F": 8594}
{"v": 1	"t": 1169421	"P": 1885.75	"F": 8395}
{"v": 1	"t": 1169442	"P": 1894.0	"F": 8355}
{"v": 1	"t": 1169462	"P": 1908.0	"F": 8845}
{"v": 1	"t": 1169482	"P": 1926.75	"F": 8727}
{"v": 1	"t": 1169502	"P": 1929.5	"F": 8544}
{"v": 1	"t": 1169523	"P": 1941.75	"F": 8753}
{"v": 1	"t": 1169543	"P": 1941.5	"F": 8878}
{"v": 1	"t": 1169563	"P": 1956.75	"F": 8803}
{"v": 1	"t": 1169584	"P": 1954.75	"F": 8299}
{"v": 1	"t": 1169604	"P": 1976.25	"F": 8246}
{"v": 1	"t": 1169624	"P": 1970.25	"F": 8531}
{"v": 1	"t": 1169644	"P": 1979.75	"F": 8704}
{"v": 1	"t": 1169665	"P": 1993.5	"F": 8215}
{"v": 1	"t": 1169685	"P": 1999.75	"F": 8586}
{"v": 1	"t": 1169705	"P": 1995.5	"F": 8621}
{"v": 1	"t": 1169726	"P": 2011.75	"F": 8831}
{"v": 1	"t": 1169746	"P": 2014.75	"F": 9069}
{"v": 1	"t": 1169766	"P": 2012.75	"F": 8683}
{"v": 1	"t": 1169787	"P": 2014.75	"F": 8828}
{"v": 1	"t": 1169807	"P": 2021.25	"F": 8624}
{"v": 1	"t": 1169827	"P": 2027.25	"F": 8866}
{"v": 1	"t": 1169848	"P": 2027.25	"F": 8738}
{"v": 1	"t": 1169868	"P": 2029.5	"F": 8655}
{"v": 1	"t": 1169888	"P": 2032.25	"F": 8472}
{"v": 1	"t": 1169908	"P": 2039.75	"F": 8553}
{"v": 1	"t": 1169929	"P": 2032.0	"F": 8273}
{"v": 1	"t": 1169949	"P": 2048.5	"F": 8962}
{"v": 1	"t": 1169969	"P": 2044.0	"F": 8742}
{"v": 1	"t": 1169990	"P": 2044.5	"F": 8806}
{"v": 1	"t": 1170010	"P": 2045.25	"F": 8696	"C": 46.235	"D": 3131	"sn": 54091779688249	"file": "/data/device_log/data0000.out"}
{"v": 1	"t": 1170030	"P": 2051.5	"F": 8912}
{"v": 1	"t": 1170051	"P": 2044.0	"F": 8724}
{"v": 1	"t": 1170071	"P": 2059.25	"F": 8846}
{"v": 1	"t": 1170091	"P": 2061.5	"F": 8846}
{"v": 1	"t": 1170111	"P": 2050.0	"F": 8831}
{"v": 1	"t": 1170132	"P": 2061.75	"F": 8931}
{"v": 1	"t": 1170152	"P": 2066.75	"F": 8672}
{"v": 1	"t": 1170172	"P": 2067.5	"F": 8871}
{"v": 1	"t": 1170193	"P": 2075.25	"F": 8939}
{"v": 1	"t": 1170213	"P": 2067.25	"F": 8761}
{"v": 1	"t": 1170233	"P": 2079.25	"F": 8595}
{"v": 1	"t": 1170254	"P": 2078.25	"F": 8325}
{"v": 1	"t": 1170274	"P": 2079.0	"F": 8886}
{"v": 1	"t": 1170294	"P": 2076.0	"F": 8543}
{"v": 1	"t": 1170314	"P": 2082.5	"F": 8920}
{"v": 1	"t": 1170335	"P": 2080.75	"F": 9231}
{"v": 1	"t": 1170355	"P": 2075.25	"F": 8873}
{"v": 1	"t": 1170375	"P": 2083.5	"F": 8624}
{"v": 1	"t": 1170396	"P": 2085.25	"F": 8519}
{"v": 1	"t": 1170416	"P": 2087.75	"F": 8729}
{"v": 1	"t": 1170436	"P": 2091.75	"F": 8979}
{"v": 1	"t": 1170457	"P": 2083.0	"F": 8769}
{"v": 1	"t": 1170477	"P": 2086.25	"F": 8869}
{"v": 1	"t": 1170497	"P": 2083.5	"F": 8981}
{"v": 1	"t": 1170517	"P": 2088.5	"F": 8595}
{"v": 1	"t": 1170538	"P": 2084.25	"F": 8474}
{"v": 1	"t": 1170558	"P": 2094.75	"F": 8762}
{"v": 1	"t": 1170578	"P": 2085.0	"F": 8592}
{"v": 1	"t": 1170599	"P": 2089.75	"F": 8848}
{"v": 1	"t": 1170619	"P": 2082.0	"F": 9089}
{"v": 1	"t": 1170639	"P": 2079.5	"F": 8853}
{"v": 1	"t": 1170660	"P": 2095.25	"F": 8723}
{"v": 1	"t": 1170680	"P": 2091.25	"F": 9051}
{"v": 1	"t": 1170700	"P": 2084.0	"F": 9010}
{"v": 1	"t": 1170720	"P": 2076.5	"F": 8691}
{"v": 1	"t": 1170741	"P": 2089.75	"F": 8405}
{"v": 1	"t": 1170761	"P": 2084.75	"F": 8982}
{"v": 1	"t": 1170781	"P": 2090.0	"F": 8968}
{"v": 1	"t": 1170802	"P": 2079.5	"F": 8819}
{"v": 1	"t": 1170822	"P": 2074.0	"F": 8918}
{"v": 1	"t": 1170842	"P": 2083.25	"F": 8589}
{"v": 1	"t": 1170863	"P": 2076.75	"F": 8878}
{"v": 1	"t": 1170883	"P": 2078.5	"F": 8354}
{"v": 1	"t": 1170903	"P": 2076.25	"F": 8793}
{"v": 1	"t": 1170923	"P": 2075.75	"F": 8490}
{"v": 1	"t": 1170944	"P": 2071.75	"F": 8501}
{"v": 1	"t": 1170964	"P": 2077.0	"F": 8697}
{"v": 1	"t": 1170984	"P": 2072.25	"F": 8595}
{"v": 1	"t": 1171005	"P": 2074.75	"F": 9092}
{"v": 1	"t": 1171025	"P": 2055.5	"F": 8820	"C": 46.26	"D": 3131	"sn": 54091779688249	"file": "/data/device_log/data0000.out"}
{"v": 1	"t": 1171045	"P": 2067.5	"F": 8721}
{"v": 1	"t": 1171066	"P": 2056.0	"F": 8914}
{"v": 1	"t": 1171086	"P": 2064.0	"F": 8913}
{"v": 1	"t": 1171106	"P": 2042.75	"F": 8831}
{"v": 1	"t": 1171127	"P": 2040.75	"F": 8766}
{"v": 1	"t": 1171147	"P": 2029.75	"F": 8665}
{"v": 1	"t": 1171167	"P": 2021.5	"F": 8833}
{"v": 1	"t": 1171187	"P": 2009.25	"F": 8819}
{"v": 1	"t": 1171208	"P": 1984.75	"F": 8755}
{"v": 1	"t": 1171228	"P": 1983.75	"F": 9027}
{"v": 1	"t": 1171248	"P": 1970.25	"F": 8505}
{"v": 1	"t": 1171269	"P": 1955.25	"F": 8799}
{"v": 1	"t": 1171289	"P": 1955.0	"F": 8826}
{"v": 1	"t": 1171309	"P": 1940.75	"F": 8784}
{"v": 1	"t": 1171330	"P": 1937.75	"F": 8753}
{"v": 1	"t": 1171350	"P": 1924.75	"F": 8986}
{"v": 1	"t": 1171370	"P": 1898.25	"F": 8928}
{"v": 1	"t": 1171391	"P": 1898.75	"F": 8848}
{"v": 1	"t": 1171411	"P": 1878.75	"F": 8595}
{"v": 1	"t": 1171431	"P": 1870.75	"F": 8743}
{"v": 1	"t": 1171452	"P": 1864.25	"F": 8716}
{"v": 1	"t": 1171472	"P": 1862.25	"F": 9024}
{"v": 1	"t": 1171492	"P": 1841.0	"F": 8615}
{"v": 1	"t": 1171513	"P": 1837.75	"F": 8967}
{"v": 1	"t": 1171533	"P": 1830.0	"F": 8839}
{"v": 1	"t": 1171553	"P": 1830.0	"F": 8752}
{"v": 1	"t": 1171574	"P": 1821.25	"F": 8783}
{"v": 1	"t": 1171594	"P": 1817.0	"F": 8769}
{"v": 1	"t": 1171614	"P": 1819.0	"F": 8792}
{"v": 1	"t": 1171635	"P": 1811.0	"F": 8712}
{"v": 1	"t": 1171655	"P": 1816.0	"F": 8873}
{"v": 1	"t": 1171675	"P": 1808.0	"F": 8683}
{"v": 1	"t": 1171696	"P": 1801.25	"F": 8786}
{"v": 1	"t": 1171716	"P": 1811.5	"F": 8404}
{"v": 1	"t": 1171736	"P": 1811.75	"F": 8642}
{"v": 1	"t": 1171757	"P": 1810.75	"F": 8883}
{"v": 1	"t": 1171777	"P": 1804.0	"F": 9066}
{"v": 1	"t": 1171797	"P": 1813.0	"F": 8973}
{"v": 1	"t": 1171817	"P": 1811.0	"F": 8648}
{"v": 1	"t": 1171838	"P": 1817.0	"F": 8818}
{"v": 1	"t": 1171858	"P": 1821.0	"F": 8590}
{"v": 1	"t": 1171878	"P": 1827.25	"F": 8612}
{"v": 1	"t": 1171899	"P": 1836.25	"F": 8734}
{"v": 1	"t": 1171919	"P": 1849.0	"F": 8765}
{"v": 1	"t": 1171939	"P": 1846.5	"F": 8539}
{"v": 1	"t": 1171960	"P": 1869.5	"F": 8493}
{"v": 1	"t": 1171980	"P": 1871.25	"F": 8791}
{"v": 1	"t": 1172000	"P": 1888.75	"F": 8910}
{"v": 1	"t": 1172020	"P": 1908.25	"F": 8825}
{"v": 1	"t": 1172041	"P": 1918.5	"F": 8706	"C": 46.27	"D": 3131	"sn": 54091779688249	"file": "/data/device_log/data0000.out"}
{"v": 1	"t": 1172061	"P": 1933.25	"F": 8706}
{"v": 1	"t": 1172081	"P": 1932.5	"F": 8609}
{"v": 1	"t": 1172102	"P": 1952.25	"F": 8908}
{"v": 1	"t": 1172122	"P": 1957.25	"F": 8151}
{"v": 1	"t": 1172142	"P": 1971.75	"F": 8514}
{"v": 1	"t": 1172163	"P": 1972.5	"F": 8801}
{"v": 1	"t": 1172183	"P": 1976.25	"F": 8468}
{"v": 1	"t": 1172203	"P": 1991.25	"F": 8778}
{"v": 1	"t": 1172223	"P": 1998.75	"F": 8461}
{"v": 1	"t": 1172244	"P": 1991.75	"F": 8604}
{"v": 1	"t": 1172264	"P": 2010.0	"F": 8725}
{"v": 1	"t": 1172284	"P": 2008.0	"F": 8587}
{"v": 1	"t": 1172305	"P": 2027.75	"F": 8761}
{"v": 1	"t": 1172325	"P": 2019.25	"F": 8658}
{"v": 1	"t": 1172345	"P": 2033.25	"F": 8526}
{"v": 1	"t": 1172366	"P": 2032.25	"F": 8578}
{"v": 1	"t": 1172386	"P": 2033.0	"F": 8968}
{"v": 1	"t": 1172406	"P": 2046.75	"F": 8780}
{"v": 1	"t": 1172427	"P": 2037.25	"F": 8678}
{"v": 1	"t": 1172447	"P": 2045.0	"F": 8830}
{"v": 1	"t": 1172467	"P": 2055.75	"F": 9011}
{"v": 1	"t": 1172487	"P": 2048.5	"F": 8621}
{"v": 1	"t": 1172508	"P": 2060.25	"F": 8664}
{"v": 1	"t": 1172528	"P": 2056.5	"F": 8606}
{"v": 1	"t": 1172548	"P": 2064.75	"F": 8925}
{"v": 1	"t": 1172569	"P": 2062.25	"F": 8913}
{"v": 1	"t": 1172589	"P": 2067.5	"F": 8802}
{"v": 1	"t": 1172609	"P": 2060.25	"F": 8640}
{"v": 1	"t": 1172630	"P": 2068.5	"F": 8636}
{"v": 1	"t": 1172650	"P": 2065.25	"F": 8661}
{"v": 1	"t": 1172670	"P": 2079.75	"F": 8788}
{"v": 1	"t": 1172690	"P": 2061.5	"F": 8948}
{"v": 1	"t": 1172711	"P": 2066.25	"F": 8619}
{"v": 1	"t": 1172731	"P": 2065.25	"F": 8913}
{"v": 1	"t": 1172751	"P": 2084.0	"F": 8417}
{"v": 1	"t": 1172772	"P": 2070.0	"F": 8516}
{"v": 1	"t": 1172792	"P": 2081.75	"F": 8710}
{"v": 1	"t": 1172812	"P": 2076.5	"F": 8636}
{"v": 1	"t": 1172833	"P": 2068.25	"F": 8580}
{"v": 1	"t": 1172853	"P": 2083.0	"F": 8873}
{"v": 1	"t": 1172873	"P": 2078.25	"F": 9003}
{"v": 1	"t": 1172893	"P": 2079.25	"F": 8807}
{"v": 1	"t": 1172914	"P": 2072.5	"F": 8833}
{"v": 1	"t": 1172934	"P": 2086.75	"F": 8620}
{"v": 1	"t": 1172954	"P": 2074.25	"F": 8334}
{"v": 1	"t": 1172975	"P": 2078.5	"F": 9147}
{"v": 1	"t": 1172995	"P": 2069.75	"F": 8746}
{"v": 1	"t": 1173015	"P": 2080.25	"F": 8935}
{"v": 1	"t": 1173036	"P": 2068.0	"F": 8772}
{"v": 1	"t": 1173056	"P": 2074.75	"F": 8692	"C": 46.195	"D": 3131	"sn": 54091779688249	"file": "/data/device_log/data0000.out"}
{"v": 1	"t": 1173076	"P": 2081.75	"F": 8919}
{"v": 1	"t": 1173097	"P": 2067.5	"F": 8525}
{"v": 1	"t": 1173117	"P": 2081.5	"F": 8664}
{"v": 1	"t": 1173137	"P": 2071.75	"F": 8755}
{"v": 1	"t": 1173157	"P": 2059.75	"F": 8985}
{"v": 1	"t": 1173178	"P": 2053.75	"F": 8752}
{"v": 1	"t": 1173198	"P": 2051.5	"F": 8641}
{"v": 1	"t": 1173218	"P": 2043.25	"F": 8894}
{"v": 1	"t": 1173239	"P": 2026.75	"F": 8760}
{"v": 1	"t": 1173259	"P": 2021.75	"F": 8886}
{"v": 1	"t": 1173279	"P": 2001.5	"F": 8821}
{"v": 1	"t": 1173300	"P": 1988.75	"F": 8620}
{"v": 1	"t": 1173320	"P": 1974.25	"F": 8920}
{"v": 1	"t": 1173340	"P": 1959.25	"F": 8908}
{"v": 1	"t": 1173360	"P": 1960.5	"F": 9120}
{"v": 1	"t": 1173381	"P": 1955.25	"F": 8836}
{"v": 1	"t": 1173401	"P": 1951.5	"F": 8604}
{"v": 1	"t": 1173421	"P": 1947.75	"F": 8735}
{"v": 1	"t": 1173442	"P": 1941.75	"F": 8769}
{"v": 1	"t": 1173462	"P": 1929.25	"F": 8808}
{"v": 1	"t": 1173482	"P": 1923.75	"F": 8682}
{"v": 1	"t": 1173503	"P": 1911.0	"F": 8760}
{"v": 1	"t": 1173523	"P": 1904.5	"F": 8765}
{"v": 1	"t": 1173543	"P": 1902.25	"F": 9050}
{"v": 1	"t": 1173563	"P": 1891.0	"F": 8792}
{"v": 1	"t": 1173584	"P": 1881.5	"F": 8616}
{"v": 1	"t": 1173604	"P": 1873.5	"F": 8778}
{"v": 1	"t": 1173624	"P": 1872.75	"F": 8862}
{"v": 1	"t": 1173645	"P": 1866.0	"F": 9039}
{"v": 1	"t": 1173665	"P": 1860.5	"F": 8991}
{"v": 1	"t": 1173685	"P": 1844.5	"F": 8893}
{"v": 1	"t": 1173706	"P": 1844.25	"F": 8712}
{"v": 1	"t": 1173726	"P": 1852.0	"F": 8386}
{"v": 1	"t": 1173746	"P": 1851.5	"F": 8914}
{"v": 1	"t": 1173766	"P": 1844.0	"F": 8870}
{"v": 1	"t": 1173787	"P": 1844.25	"F": 8677}
{"v": 1	"t": 1173807	"P": 1849.0	"F": 8870}
{"v": 1	"t": 1173827	"P": 1851.5	"F": 8751}
{"v": 1	"t": 1173848	"P": 1843.75	"F": 8892}
{"v": 1	"t": 1173868	"P": 1858.0	"F": 8269}
{"v": 1	"t": 1173888	"P": 1845.0	"F": 8485}
{"v": 1	"t": 1173909	"P": 1867.0	"F": 8763}
{"v": 1	"t": 1173929	"P": 1851.25	"F": 8665}
{"v": 1	"t": 1173949	"P": 1852.25	"F": 8836}
{"v": 1	"t": 1173969	"P": 1858.0	"F": 8492}
{"v": 1	"t": 1173990	"P": 1874.75	"F": 9006}
{"v": 1	"t": 1174010	"P": 1869.25	"F": 8866}
{"v": 1	"t": 1174030	"P": 1884.0	"F": 8698}
{"v": 1	"t": 1174051	"P": 1902.0	"F": 8573}
{"v": 1	"t": 1174071	"P": 1909.25	"F": 9034	"C": 46.24	"D": 3131	"sn": 54091779688249	"file": "/data/device_log/data0000.out"}
{"v": 1	"t": 1174091	"P": 1915.0	"F": 8607}
{"v": 1	"t": 1174112	"P": 1934.5	"F": 8755}
{"v": 1	"t": 1174132	"P": 1937.75	"F": 8718}
{"v": 1	"t": 1174152	"P": 1954.0	"F": 8690}
{"v": 1	"t": 1174173	"P": 1961.75	"F": 8985}
{"v": 1	"t": 1174193	"P": 1968.75	"F": 8319}
{"v": 1	"t": 1174213	"P": 1974.5	"F": 8853}
{"v": 1	"t": 1174233	"P": 1987.5	"F": 8496}
{"v": 1	"t": 1174254	"P": 1993.25	"F": 8889}
{"v": 1	"t": 1174274	"P": 1996.0	"F": 8522}
{"v": 1	"t": 1174294	"P": 1995.5	"F": 8582}
{"v": 1	"t": 1174315	"P": 2012.25	"F": 8633}
{"v": 1	"t": 1174335	"P": 2009.75	"F": 8273}
{"v": 1	"t": 1174355	"P": 2020.0	"F": 8731}
{"v": 1	"t": 1174376	"P": 2019.25	"F": 8741}
{"v": 1	"t": 1174396	"P": 2033.25	"F": 9101}
{"v": 1	"t": 1174416	"P": 2038.25	"F": 8334}
{"v": 1	"t": 1174436	"P": 2035.75	"F": 8816}
{"v": 1	"t": 1174457	"P": 2039.25	"F": 8841}
{"v": 1	"t": 1174477	"P": 2049.5	"F": 8747}
{"v": 1	"t": 1174497	"P": 2038.0	"F": 8731}
{"v": 1	"t": 1174518	"P": 2035.0	"F": 8919}
{"v": 1	"t": 1174538	"P": 2042.0	"F": 8650}
{"v": 1	"t": 1174558	"P": 2061.5	"F": 8389}
{"v": 1	"t": 1174578	"P": 2050.0	"F": 8587}
{"v": 1	"t": 1174599	"P": 2058.75	"F": 8845}
{"v": 1	"t": 1174619	"P": 2061.5	"F": 8700}
{"v": 1	"t": 1174639	"P": 2062.5	"F": 8127}
{"v": 1	"t": 1174660	"P": 2059.5	"F": 8775}
{"v": 1	"t": 1174680	"P": 2070.0	"F": 8884}
{"v": 1	"t": 1174700	"P": 2052.25	"F": 9017}
{"v": 1	"t": 1174721	"P": 2068.5	"F": 8993}
{"v": 1	"t": 1174741	"P": 2079.0	"F": 8819}
{"v": 1	"t": 1174761	"P": 2074.5	"F": 8606}
{"v": 1	"t": 1174782	"P": 2067.5	"F": 8730}
{"v": 1	"t": 1174802	"P": 2069.5	"F": 8631}
{"v": 1	"t": 1174822	"P": 2064.25	"F": 8390}
{"v": 1	"t": 1174842	"P": 2074.75	"F": 8795}
{"v": 1	"t": 1174863	"P": 2072.25	"F": 8643}
{"v": 1	"t": 1174883	"P": 2068.5	"F": 8556}
{"v": 1	"t": 1174903	"P": 2074.25	"F": 8576}
{"v": 1	"t": 1174924	"P": 2080.25	"F": 8780}
{"v": 1	"t": 1174944	"P": 2068.25	"F": 8701}
{"v": 1	"t": 1174964	"P": 2073.75	"F": 8866}
{"v": 1	"t": 1174985	"P": 2076.5	"F": 8725}
{"v": 1	"t": 1175005	"P": 2084.75	"F": 8906}
{"v": 1	"t": 1175025	"P": 2072.5	"F": 8860}
{"v": 1	"t": 1175046	"P": 2070.0	"F": 8331}
{"v": 1	"t": 1175066	"P": 2076.0	"F": 8561}
{"v": 1	"t": 1175086	"P": 2086.5	"F": 8709	"C": 46.22	"D": 3131	"sn": 54091779688249	"file": "/data/device_log/data0000.out"}
{"v": 1	"t": 1175106	"P": 2070.75	"F": 8686}
{"v": 1	"t": 1175127	"P": 2076.75	"F": 8833}
{"v": 1	"t": 1175147	"P": 2082.25	"F": 8821}
{"v": 1	"t": 1175167	"P": 2078.75	"F": 8893}
{"v": 1	"t": 1175188	"P": 2077.25	"F": 8917}
{"v": 1	"t": 1175208	"P": 2075.5	"F": 8910}
{"v": 1	"t": 1175228	"P": 2074.5	"F": 8938}
{"v": 1	"t": 1175248	"P": 2071.75	"F": 8806}
{"v": 1	"t": 1175269	"P": 2057.75	"F": 8657}
{"v": 1	"t": 1175289	"P": 2062.0	"F": 8611}
{"v": 1	"t": 1175309	"P": 2040.75	"F": 8901}
{"v": 1	"t": 1175330	"P": 2053.25	"F": 8566}
{"v": 1	"t": 1175350	"P": 2026.5	"F": 8909}
{"v": 1	"t": 1175370	"P": 2025.25	"F": 9151}
{"v": 1	"t": 1175391	"P": 1985.75	"F": 8686}
{"v": 1	"t": 1175411	"P": 1986.25	"F": 8969}
{"v": 1	"t": 1175431	"P": 1980.0	"F": 9089}
{"v": 1	"t": 1175452	"P": 1953.25	"F": 8544}
{"v": 1	"t": 1175472	"P": 1951.25	"F": 8735}
{"v": 1	"t": 1175492	"P": 1946.75	"F": 8718}
{"v": 1	"t": 1175513	"P": 1942.75	"F": 8832}
{"v": 1	"t": 1175533	"P": 1923.5	"F": 8858}
{"v": 1	"t": 1175553	"P": 1917.75	"F": 8946}
{"v": 1	"t": 1175574	"P": 1903.75	"F": 9217}
{"v": 1	"t": 1175594	"P": 1899.0	"F": 8891}
{"v": 1	"t": 1175614	"P": 1884.5	"F": 9223}
{"v": 1	"t": 1175635	"P": 1883.75	"F": 8931}
{"v": 1	"t": 1175655	"P": 1885.75	"F": 8758}
{"v": 1	"t": 1175675	"P": 1880.75	"F": 9001}
{"v": 1	"t": 1175696	"P": 1865.25	"F": 8929}
{"v": 1	"t": 1175716	"P": 1862.75	"F": 8550}
{"v": 1	"t": 1175736	"P": 1870.5	"F": 8867}
{"v": 1	"t": 1175756	"P": 1864.0	"F": 8828}
{"v": 1	"t": 1175777	"P": 1852.5	"F": 8757}
{"v": 1	"t": 1175797	"P": 1862.25	"F": 8929}
{"v": 1	"t": 1175817	"P": 1849.75	"F": 8896}
{"v": 1	"t": 1175838	"P": 1859.5	"F": 8671}
{"v": 1	"t": 1175858	"P": 1855.5	"F": 8800}
{"v": 1	"t": 1175879	"P": 1864.75	"F": 9068}
{"v": 1	"t": 1175899	"P": 1859.0	"F": 8658}
{"v": 1	"t": 1175919	"P": 1858.0	"F": 8569}
{"v": 1	"t": 1175939	"P": 1860.0	"F": 8652}
{"v": 1	"t": 1175960	"P": 1869.25	"F": 8851}
{"v": 1	"t": 1175980	"P": 1863.25	"F": 8800}
{"v": 1	"t": 1176000	"P": 1865.25	"F": 8990}
{"v": 1	"t": 1176021	"P": 1869.75	"F": 8684}
{"v": 1	"t": 1176041	"P": 1876.75	"F": 8744}
{"v": 1	"t": 1176061	"P": 1868.5	"F": 8324}
{"v": 1	"t": 1176082	"P": 1876.25	"F": 8845}
{"v": 1	"t": 1176102	"P": 1878.75	"F": 8703	"C": 46.26	"D": 3131	"sn": 54091779688249	"file": "/data/device_log/data0000.out"}
{"v": 1	"t": 1176122	"P": 1889.5	"F": 8776}
{"v": 1	"t": 1176142	"P": 1888.5	"F": 8672}
{"v": 1	"t": 1176163	"P": 1889.75	"F": 8889}
{"v": 1	"t": 1176183	"P": 1892.25	"F": 8582}
{"v": 1	"t": 1176203	"P": 1905.25	"F": 8671}
{"v": 1	"t": 1176224	"P": 1918.5	"F": 8689}
{"v": 1	"t": 1176244	"P": 1907.75	"F": 8735}
{"v": 1	"t": 1176264	"P": 1921.75	"F": 8794}
{"v": 1	"t": 1176285	"P": 1930.75	"F": 8725}
{"v": 1	"t": 1176305	"P": 1939.0	"F": 8802}
{"v": 1	"t": 1176325	"P": 1938.0	"F": 8941}
{"v": 1	"t": 1176345	"P": 1943.0	"F": 8581}
{"v": 1	"t": 1176366	"P": 1944.0	"F": 8312}
{"v": 1	"t": 1176386	"P": 1967.5	"F": 8609}
{"v": 1	"t": 1176406	"P": 1958.25	"F": 8634}
{"v": 1	"t": 1176427	"P": 1966.5	"F": 8990}
{"v": 1	"t": 1176447	"P": 1970.25	"F": 8763}
{"v": 1	"t": 1176467	"P": 1972.25	"F": 9219}
{"v": 1	"t": 1176488	"P": 1966.0	"F": 8560}
{"v": 1	"t": 1176508	"P": 1981.75	"F": 8661}
{"v": 1	"t": 1176528	"P": 1983.25	"F": 8861}
{"v": 1	"t": 1176548	"P": 1992.75	"F": 8438}
{"v": 1	"t": 1176569	"P": 1996.75	"F": 8673}
{"v": 1	"t": 1176589	"P": 1996.0	"F": 8785}
{"v": 1	"t": 1176609	"P": 2002.25	"F": 8518}
{"v": 1	"t": 1176630	"P": 2001.5	"F": 8658}
{"v": 1	"t": 1176650	"P": 2010.75	"F": 8515}
{"v": 1	"t": 1176670	"P": 2011.5	"F": 8744}
{"v": 1	"t": 1176691	"P": 2017.5	"F": 8608}
{"v": 1	"t": 1176711	"P": 2018.5	"F": 8507}
{"v": 1	"t": 1176731	"P": 2033.5	"F": 8778}
{"v": 1	"t": 1176751	"P": 2027.25	"F": 8811}
{"v": 1	"t": 1176772	"P": 2030.5	"F": 8930}
{"v": 1	"t": 1176792	"P": 2029.0	"F": 8907}
{"v": 1	"t": 1176812	"P": 2039.75	"F": 8526}
{"v": 1	"t": 1176833	"P": 2033.5	"F": 8740}
{"v": 1	"t": 1176853	"P": 2038.0	"F": 8785}
{"v": 1	"t": 1176873	"P": 2045.75	"F": 8570}
{"v": 1	"t": 1176894	"P": 2042.75	"F": 9012}
{"v": 1	"t": 1176914	"P": 2038.75	"F": 8923}
{"v": 1	"t": 1176934	"P": 2045.5	"F": 8483}
{"v": 1	"t": 1176954	"P": 2043.75	"F": 8959}
{"v": 1	"t": 1176975	"P": 2049.75	"F": 8818}
{"v": 1	"t": 1176995	"P": 2045.0	"F": 8790}
{"v": 1	"t": 1177015	"P": 2042.5	"F": 8776}
{"v": 1	"t": 1177036	"P": 2056.5	"F": 8787}
{"v": 1	"t": 1177056	"P": 2048.5	"F": 8851}
{"v": 1	"t": 1177076	"P": 2054.5	"F": 8696}
{"v": 1	"t": 1177097	"P": 2067.0	"F": 8580}
{"v": 1	"t": 1177117	"P": 2046.0	"F": 8271	"C": 46.22	"D": 3131	"sn": 54091779688249	"file": "/data/device_log/data0000.out"}
{"v": 1	"t": 1177137	"P": 2068.5	"F": 8978}
{"v": 1	"t": 1177158	"P": 2055.25	"F": 8676}
{"v": 1	"t": 1177178	"P": 2064.75	"F": 8521}
{"v": 1	"t": 1177198	"P": 2053.75	"F": 8886}
{"v": 1	"t": 1177218	"P": 2064.5	"F": 8705}
{"v": 1	"t": 1177239	"P": 2067.25	"F": 8919}
{"v": 1	"t": 1177259	"P": 2058.0	"F": 8511}
{"v": 1	"t": 1177279	"P": 2076.25	"F": 8466}
{"v": 1	"t": 1177300	"P": 2065.5	"F": 8710}
{"v": 1	"t": 1177320	"P": 2068.5	"F": 8909}
{"v": 1	"t": 1177340	"P": 2068.75	"F": 8738}
{"v": 1	"t": 1177361	"P": 2068.75	"F": 8817}
{"v": 1	"t": 1177381	"P": 2061.25	"F": 8558}
{"v": 1	"t": 1177401	"P": 2068.5	"F": 8753}
{"v": 1	"t": 1177421	"P": 2067.75	"F": 8751}
{"v": 1	"t": 1177442	"P": 2070.5	"F": 8557}
{"v": 1	"t": 1177462	"P": 2074.75	"F": 8747}
{"v": 1	"t": 1177482	"P": 2072.75	"F": 8624}
{"v": 1	"t": 1177503	"P": 2066.75	"F": 9004}
{"v": 1	"t": 1177523	"P": 2058.5	"F": 8859}
{"v": 1	"t": 1177543	"P": 2073.5	"F": 8384}
{"v": 1	"t": 1177564	"P": 2062.0	"F": 9150}
{"v": 1	"t": 1177584	"P": 2057.5	"F": 8732}
{"v": 1	"t": 1177604	"P": 2054.0	"F": 8582}
{"v": 1	"t": 1177624	"P": 2039.0	"F": 8327}
{"v": 1	"t": 1177645	"P": 2035.75	"F": 9002}
{"v": 1	"t": 1177665	"P": 2020.25	"F": 8869}
{"v": 1	"t": 1177685	"P": 2004.0	"F": 8772}
{"v": 1	"t": 1177706	"P": 1989.75	"F": 9047}
{"v": 1	"t": 1177726	"P": 1984.5	"F": 8905}
{"v": 1	"t": 1177746	"P": 1973.0	"F": 9096}
{"v": 1	"t": 1177767	"P": 1959.25	"F": 8855}
{"v": 1	"t": 1177787	"P": 1956.25	"F": 8665}
{"v": 1	"t": 1177807	"P": 1942.25	"F": 8835}
{"v": 1	"t": 1177827	"P": 1952.0	"F": 9169}
{"v": 1	"t": 1177848	"P": 1946.75	"F": 9083}
{"v": 1	"t": 1177868	"P": 1932.0	"F": 9007}
{"v": 1	"t": 1177888	"P": 1924.75	"F": 9000}
{"v": 1	"t": 1177909	"P": 1914.5	"F": 9031}
{"v": 1	"t": 1177929	"P": 1913.5	"F": 8806}
{"v": 1	"t": 1177949	"P": 1895.25	"F": 9237}
{"v": 1	"t": 1177970	"P": 1885.5	"F": 8848}
{"v": 1	"t": 1177990	"P": 1884.5	"F": 9193}
{"v": 1	"t": 1178010	"P": 1873.25	"F": 9005}
{"v": 1	"t": 1178031	"P": 1875.0	"F": 8903}
{"v": 1	"t": 1178051	"P": 1872.5	"F": 8705}
{"v": 1	"t": 1178071	"P": 1869.5	"F": 9011}
{"v": 1	"t": 1178091	"P": 1860.25	"F": 8892}
{"v": 1	"t": 1178112	"P": 1865.25	"F": 8974}
{"v": 1	"t": 1178132	"P": 1855.0	"F": 8924	"C": 46.24	"D": 3131	"sn": 54091779688249	"file": "/data/device_log/data0000.out"}
{"v": 1	"t": 1178152	"P": 1865.25	"F": 9026}
{"v": 1	"t": 1178173	"P": 1842.75	"F": 8696}
{"v": 1	"t": 1178193	"P": 1852.0	"F": 8994}
{"v": 1	"t": 1178213	"P": 1849.75	"F": 8875}
{"v": 1	"t": 1178234	"P": 1847.75	"F": 8403}
{"v": 1	"t": 1178254	"P": 1856.5	"F": 8909}
{"v": 1	"t": 1178274	"P": 1844.75	"F": 8881}
{"v": 1	"t": 1178294	"P": 1857.0	"F": 8865}
{"v": 1	"t": 1178315	"P": 1856.75	"F": 8946}
{"v": 1	"t": 1178335	"P": 1853.75	"F": 9092}
{"v": 1	"t": 1178355	"P": 1859.0	"F": 9012}
{"v": 1	"t": 1178376	"P": 1860.0	"F": 8692}
{"v": 1	"t": 1178396	"P": 1859.75	"F": 8634}
{"v": 1	"t": 1178416	"P": 1854.75	"F": 8840}
{"v": 1	"t": 1178437	"P": 1855.5	"F": 8682}
{"v": 1	"t": 1178457	"P": 1852.75	"F": 8676}
{"v": 1	"t": 1178477	"P": 1856.5	"F": 8504}
{"v": 1	"t": 1178498	"P": 1860.0	"F": 8582}
{"v": 1	"t": 1178518	"P": 1855.75	"F": 8886}
{"v": 1	"t": 1178538	"P": 1848.75	"F": 8799}
{"v": 1	"t": 1178558	"P": 1861.75	"F": 8762}
{"v": 1	"t": 1178579	"P": 1857.5	"F": 8946}
{"v": 1	"t": 1178599	"P": 1853.25	"F": 8822}
{"v": 1	"t": 1178619	"P": 1856.75	"F": 8819}
{"v": 1	"t": 1178640	"P": 1852.25	"F": 9127}
{"v": 1	"t": 1178660	"P": 1855.0	"F": 8901}
{"v": 1	"t": 1178680	"P": 1840.75	"F": 8409}
{"v": 1	"t": 1178701	"P": 1859.0	"F": 8537}
{"v": 1	"t": 1178721	"P": 1851.75	"F": 8267}
{"v": 1	"t": 1178741	"P": 1860.5	"F": 8386}
{"v": 1	"t": 1178762	"P": 1862.75	"F": 8530}
{"v": 1	"t": 1178782	"P": 1880.25	"F": 8549}
{"v": 1	"t": 1178802	"P": 1899.0	"F": 8636}
{"v": 1	"t": 1178822	"P": 1902.0	"F": 8766}
{"v": 1	"t": 1178843	"P": 1913.25	"F": 8872}
{"v": 1	"t": 1178863	"P": 1931.5	"F": 8690}
{"v": 1	"t": 1178883	"P": 1939.25	"F": 8815}
{"v": 1	"t": 1178904	"P": 1959.75	"F": 8351}
{"v": 1	"t": 1178924	"P": 1955.25	"F": 8420}
{"v": 1	"t": 1178944	"P": 1974.0	"F": 8778}
{"v": 1	"t": 1178965	"P": 1969.75	"F": 8723}
{"v": 1	"t": 1178985	"P": 1982.25	"F": 8775}
{"v": 1	"t": 1179005	"P": 1986.5	"F": 8898}
{"v": 1	"t": 1179025	"P": 1987.5	"F": 9177}
{"v": 1	"t": 1179046	"P": 1999.0	"F": 8303}
{"v": 1	"t": 1179066	"P": 2005.5	"F": 8945}
{"v": 1	"t": 1179086	"P": 2006.0	"F": 8660}
{"v": 1	"t": 1179107	"P": 2009.75	"F": 8726}
{"v": 1	"t": 1179127	"P": 2020.0	"F": 8739}
{"v": 1	"t": 1179147	"P": 2025.5	"F": 8660	"C": 46.215	"D": 3131	"sn": 54091779688249	"file": "/data/device_log/data0000.out"}
{"v": 1	"t": 1179168	"P": 2021.75	"F": 8629}
{"v": 1	"t": 1179188	"P": 2032.5	"F": 8611}
{"v": 1	"t": 1179208	"P": 2034.25	"F": 8844}
{"v": 1	"t": 1179228	"P": 2033.5	"F": 8816}
{"v": 1	"t": 1179249	"P": 2046.0	"F": 8828}
{"v": 1	"t": 1179269	"P": 2033.0	"F": 8687}
{"v": 1	"t": 1179289	"P": 2045.5	"F": 8886}
{"v": 1	"t": 1179310	"P": 2056.5	"F": 8587}
{"v": 1	"t": 1179330	"P": 2058.0	"F": 9065}
{"v": 1	"t": 1179350	"P": 2060.0	"F": 8799}
{"v": 1	"t": 1179371	"P": 2055.0	"F": 8696}
{"v": 1	"t": 1179391	"P": 2060.5	"F": 8891}
{"v": 1	"t": 1179411	"P": 2058.5	"F": 8427}
{"v": 1	"t": 1179432	"P": 2069.25	"F": 8481}
{"v": 1	"t": 1179452	"P": 2074.75	"F": 8648}
{"v": 1	"t": 1179472	"P": 2074.75	"F": 8705}
{"v": 1	"t": 1179493	"P": 2081.75	"F": 8843}
{"v": 1	"t": 1179513	"P": 2065.75	"F": 8696}
{"v": 1	"t": 1179533	"P": 2076.75	"F": 8725}
{"v": 1	"t": 1179554	"P": 2075.25	"F": 8590}
{"v": 1	"t": 1179574	"P": 2078.5	"F": 8978}
{"v": 1	"t": 1179594	"P": 2072.5	"F": 8495}
{"v": 1	"t": 1179615	"P": 2082.5	"F": 8950}
{"v": 1	"t": 1179635	"P": 2085.25	"F": 8849}
{"v": 1	"t": 1179655	"P": 2088.0	"F": 8900}
{"v": 1	"t": 1179676	"P": 2075.75	"F": 8616}
{"v": 1	"t": 1179696	"P": 2090.25	"F": 8980}
{"v": 1	"t": 1179716	"P": 2080.0	"F": 8915}
{"v": 1	"t": 1179737	"P": 2088.0	"F": 8741}
{"v": 1	"t": 1179757	"P": 2076.25	"F": 8552}
{"v": 1	"t": 1179777	"P": 2075.0	"F": 8524}
{"v": 1	"t": 1179798	"P": 2093.25	"F": 8844}
{"v": 1	"t": 1179818	"P": 2087.0	"F": 8634}
{"v": 1	"t": 1179838	"P": 2085.25	"F": 8467}
{"v": 1	"t": 1179858	"P": 2089.5	"F": 8598}
{"v": 1	"t": 1179879	"P": 2088.25	"F": 8875}
{"v": 1	"t": 1179899	"P": 2083.5	"F": 8486}
{"v": 1	"t": 1179919	"P": 2089.5	"F": 8995}
{"v": 1	"t": 1179940	"P": 2095.0	"F": 8836}
{"v": 1	"t": 1179960	"P": 2089.75	"F": 9045}
{"v": 1	"t": 1179980	"P": 2085.0	"F": 8541}
{"v": 1	"t": 1180001	"P": 2093.5	"F": 9029}
{"v": 1	"t": 1180021	"P": 2085.75	"F": 8596}
{"v": 1	"t": 1180041	"P": 2076.75	"F": 9171}
{"v": 1	"t": 1180061	"P": 2068.25	"F": 8811}
{"v": 1	"t": 1180082	"P": 2050.5	"F": 8722}
{"v": 1	"t": 1180102	"P": 2044.75	"F": 8988}
{"v": 1	"t": 1180122	"P": 2021.25	"F": 9040}
{"v": 1	"t": 1180143	"P": 2005.0	"F": 8766}
{"v": 1	"t": 1180163	"P": 1986.75	"F": 8869	"C": 46.23	"D": 3131	"sn": 54091779688249	"file": "/data/device_log/data0000.out"}
{"v": 1	"t": 1180183	"P": 1995.5	"F": 8413}
{"v": 1	"t": 1180204	"P": 1981.0	"F": 8775}
{"v": 1	"t": 1180224	"P": 1972.25	"F": 8760}
{"v": 1	"t": 1180244	"P": 1957.5	"F": 8542}
{"v": 1	"t": 1180264	"P": 1962.0	"F": 9041}
{"v": 1	"t": 1180285	"P": 1945.75	"F": 8824}
{"v": 1	"t": 1180305	"P": 1942.25	"F": 9146}
{"v": 1	"t": 1180325	"P": 1931.0	"F": 9080}
{"v": 1	"t": 1180346	"P": 1922.5	"F": 8934}
{"v": 1	"t": 1180366	"P": 1915.75	"F": 9244}
{"v": 1	"t": 1180386	"P": 1914.5	"F": 9021}
{"v": 1	"t": 1180407	"P": 1906.0	"F": 9028}
{"v": 1	"t": 1180427	"P": 1895.25	"F": 8417}
{"v": 1	"t": 1180447	"P": 1896.0	"F": 8976}
{"v": 1	"t": 1180467	"P": 1891.0	"F": 8990}
{"v": 1	"t": 1180488	"P": 1873.5	"F": 8984}
{"v": 1	"t": 1180508	"P": 1871.5	"F": 8741}
{"v": 1	"t": 1180528	"P": 1884.25	"F": 8824}
{"v": 1	"t": 1180549	"P": 1877.75	"F": 8900}
{"v": 1	"t": 1180569	"P": 1871.75	"F": 8667}
{"v": 1	"t": 1180589	"P": 1865.25	"F": 9176}
{"v": 1	"t": 1180610	"P": 1863.25	"F": 8728}
{"v": 1	"t": 1180630	"P": 1875.25	"F": 9137}
{"v": 1	"t": 1180650	"P": 1867.75	"F": 8955}
{"v": 1	"t": 1180671	"P": 1868.25	"F": 8668}
{"v": 1	"t": 1180691	"P": 1865.75	"F": 8812}
{"v": 1	"t": 1180711	"P": 1862.0	"F": 8871}
{"v": 1	"t": 1180731	"P": 1854.25	"F": 9139}
{"v": 1	"t": 1180752	"P": 1852.5	"F": 8697}
{"v": 1	"t": 1180772	"P": 1856.25	"F": 8832}
{"v": 1	"t": 1180792	"P": 1861.5	"F": 8955}
{"v": 1	"t": 1180813	"P": 1867.5	"F": 8824}
{"v": 1	"t": 1180833	"P": 1862.0	"F": 8690}
{"v": 1	"t": 1180853	"P": 1864.0	"F": 8644}
{"v": 1	"t": 1180874	"P": 1859.0	"F": 8822}
{"v": 1	"t": 1180894	"P": 1862.25	"F": 8841}
{"v": 1	"t": 1180914	"P": 1853.75	"F": 8855}
{"v": 1	"t": 1180934	"P": 1859.25	"F": 8720}
{"v": 1	"t": 1180955	"P": 1860.5	"F": 8582}
{"v": 1	"t": 1180975	"P": 1855.75	"F": 8616}
{"v": 1	"t": 1180995	"P": 1855.0	"F": 8787}
{"v": 1	"t": 1181016	"P": 1849.25	"F": 8631}
{"v": 1	"t": 1181036	"P": 1853.75	"F": 8876}
{"v": 1	"t": 1181056	"P": 1851.25	"F": 9206}
{"v": 1	"t": 1181077	"P": 1842.75	"F": 8791}
{"v": 1	"t": 1181097	"P": 1849.25	"F": 9089}
{"v": 1	"t": 1181117	"P": 1859.25	"F": 9014}
{"v": 1	"t": 1181137	"P": 1855.5	"F": 8680}
{"v": 1	"t": 1181158	"P": 1859.75	"F": 8974}
{"v": 1	"t": 1181178	"P": 1867.0	"F": 8629	"C": 46.185	"D": 3131	"sn": 54091779688249	"file": "/data/device_log/data0000.out"}
{"v": 1	"t": 1181198	"P": 1877.25	"F": 8561}
{"v": 1	"t": 1181219	"P": 1902.5	"F": 8468}
{"v": 1	"t": 1181239	"P": 1899.5	"F": 8786}
{"v": 1	"t": 1181259	"P": 1907.0	"F": 8701}
{"v": 1	"t": 1181280	"P": 1920.5	"F": 8737}
{"v": 1	"t": 1181300	"P": 1933.75	"F": 8636}
{"v": 1	"t": 1181320	"P": 1933.75	"F": 8530}
{"v": 1	"t": 1181341	"P": 1950.5	"F": 8712}
{"v": 1	"t": 1181361	"P": 1954.75	"F": 8540}
{"v": 1	"t": 1181381	"P": 1970.25	"F": 8882}
{"v": 1	"t": 1181402	"P": 1975.0	"F": 8756}
{"v": 1	"t": 1181422	"P": 1976.25	"F": 8801}
{"v": 1	"t": 1181442	"P": 1986.25	"F": 8820}
{"v": 1	"t": 1181463	"P": 1990.75	"F": 8340}
{"v": 1	"t": 1181483	"P": 1991.75	"F": 8867}
{"v": 1	"t": 1181503	"P": 1984.5	"F": 8689}
{"v": 1	"t": 1181523	"P": 1997.5	"F": 8580}
{"v": 1	"t": 1181544	"P": 2013.75	"F": 8727}
{"v": 1	"t": 1181564	"P": 2007.5	"F": 8593}
{"v": 1	"t": 1181584	"P": 2017.0	"F": 8808}
{"v": 1	"t": 1181605	"P": 2015.75	"F": 8648}
{"v": 1	"t": 1181625	"P": 2021.75	"F": 8967}
{"v": 1	"t": 1181645	"P": 2031.5	"F": 8765}
{"v": 1	"t": 1181665	"P": 2026.75	"F": 8813}
{"v": 1	"t": 1181686	"P": 2027.25	"F": 8734}
{"v": 1	"t": 1181706	"P": 2050.25	"F": 8964}
{"v": 1	"t": 1181726	"P": 2047.5	"F": 8861}
{"v": 1	"t": 1181747	"P": 2034.25	"F": 8451}
{"v": 1	"t": 1181767	"P": 2047.5	"F": 8732}
{"v": 1	"t": 1181787	"P": 2037.75	"F": 8507}
{"v": 1	"t": 1181808	"P": 2046.75	"F": 8876}
{"v": 1	"t": 1181828	"P": 2055.25	"F": 8989}
{"v": 1	"t": 1181848	"P": 2047.5	"F": 8933}
{"v": 1	"t": 1181868	"P": 2047.5	"F": 8822}
{"v": 1	"t": 1181889	"P": 2056.75	"F": 8787}
{"v": 1	"t": 1181909	"P": 2052.0	"F": 8667}
{"v": 1	"t": 1181929	"P": 2067.5	"F": 8685}
{"v": 1	"t": 1181950	"P": 2051.75	"F": 8994}
{"v": 1	"t": 1181970	"P": 2060.0	"F": 8630}
{"v": 1	"t": 1181990	"P": 2056.75	"F": 8560}
{"v": 1	"t": 1182011	"P": 2061.25	"F": 8749}
{"v": 1	"t": 1182031	"P": 2067.5	"F": 8828}
{"v": 1	"t": 1182051	"P": 2062.25	"F": 8699}
{"v": 1	"t": 1182072	"P": 2070.25	"F": 9089}
{"v": 1	"t": 1182092	"P": 2073.25	"F": 8455}
{"v": 1	"t": 1182112	"P": 2062.25	"F": 8732}
{"v": 1	"t": 1182132	"P": 2069.75	"F": 8894}
{"v": 1	"t": 1182153	"P": 2072.0	"F": 8780}
{"v": 1	"t": 1182173	"P": 2069.0	"F": 8650}
{"v": 1	"t": 1182193	"P": 2078.75	"F": 8558	"C": 46.215	"D": 3131	"sn": 54091779688249	"file": "/data/device_log/data0000.out"}
{"v": 1	"t": 1182214	"P": 2068.75	"F": 8744}
{"v": 1	"t": 1182234	"P": 2070.0	"F": 8755}
{"v": 1	"t": 1182254	"P": 2072.75	"F": 8327}
{"v": 1	"t": 1182275	"P": 2069.75	"F": 8720}
{"v": 1	"t": 1182295	"P": 2074.0	"F": 8379}
{"v": 1	"t": 1182315	"P": 2069.0	"F": 8767}
{"v": 1	"t": 1182335	"P": 2083.5	"F": 8350}
{"v": 1	"t": 1182356	"P": 2076.0	"F": 8647}
{"v": 1	"t": 1182376	"P": 2082.75	"F": 8549}
{"v": 1	"t": 1182396	"P": 2074.25	"F": 8557}
{"v": 1	"t": 1182417	"P": 2069.5	"F": 8896}
{"v": 1	"t": 1182437	"P": 2079.5	"F": 8913}
{"v": 1	"t": 1182457	"P": 2083.0	"F": 8901}
{"v": 1	"t": 1182478	"P": 2069.25	"F": 8685}
{"v": 1	"t": 1182498	"P": 2074.5	"F": 8745}
{"v": 1	"t": 1182518	"P": 2068.75	"F": 8310}
{"v": 1	"t": 1182538	"P": 2081.0	"F": 8833}
{"v": 1	"t": 1182559	"P": 2075.0	"F": 8777}
{"v": 1	"t": 1182579	"P": 2073.75	"F": 8759}
{"v": 1	"t": 1182599	"P": 2072.0	"F": 8968}
{"v": 1	"t": 1182620	"P": 2078.0	"F": 8849}
{"v": 1	"t": 1182640	"P": 2074.5	"F": 8902}
{"v": 1	"t": 1182660	"P": 2069.75	"F": 8756}
{"v": 1	"t": 1182681	"P": 2057.75	"F": 8865}
{"v": 1	"t": 1182701	"P": 2058.75	"F": 9076}
{"v": 1	"t": 1182721	"P": 2049.0	"F": 8836}
{"v": 1	"t": 1182742	"P": 2025.0	"F": 8732}
{"v": 1	"t": 1182762	"P": 2024.5	"F": 8899}
{"v": 1	"t": 1182782	"P": 2010.75	"F": 8909}
{"v": 1	"t": 1182802	"P": 2006.25	"F": 8771}
{"v": 1	"t": 1182823	"P": 1985.5	"F": 8688}
{"v": 1	"t": 1182843	"P": 1986.25	"F": 8725}
{"v": 1	"t": 1182863	"P": 1976.25	"F": 8723}
{"v": 1	"t": 1182884	"P": 1965.25	"F": 8919}
{"v": 1	"t": 1182904	"P": 1958.0	"F": 8739}
{"v": 1	"t": 1182924	"P": 1948.5	"F": 8958}
{"v": 1	"t": 1182945	"P": 1944.0	"F": 8568}
{"v": 1	"t": 1182965	"P": 1940.25	"F": 8697}
{"v": 1	"t": 1182985	"P": 1926.75	"F": 8930}
{"v": 1	"t": 1183005	"P": 1919.75	"F": 8812}
{"v": 1	"t": 1183026	"P": 1905.25	"F": 8858}
{"v": 1	"t": 1183046	"P": 1905.25	"F": 8749}
{"v": 1	"t": 1183066	"P": 1893.0	"F": 8934}
{"v": 1	"t": 1183087	"P": 1881.5	"F": 8991}
{"v": 1	"t": 1183107	"P": 1878.25	"F": 8930}
{"v": 1	"t": 1183127	"P": 1880.75	"F": 8565}
{"v": 1	"t": 1183147	"P": 1879.0	"F": 9051}
{"v": 1	"t": 1183168	"P": 1866.75	"F": 8686}
{"v": 1	"t": 1183188	"P": 1857.5	"F": 9122}
{"v": 1	"t": 1183208	"P": 1864.0	"F": 8643	"C": 46.21	"D": 3131	"sn": 54091779688249	"file": "/data/device_log/data0000.out"}
{"v": 1	"t": 1183229	"P": 1856.75	"F": 8533}
{"v": 1	"t": 1183249	"P": 1853.5	"F": 8501}
{"v": 1	"t": 1183269	"P": 1851.0	"F": 8860}
{"v": 1	"t": 1183290	"P": 1864.0	"F": 9147}
{"v": 1	"t": 1183310	"P": 1847.0	"F": 9009}
{"v": 1	"t": 1183330	"P": 1842.0	"F": 9128}
{"v": 1	"t": 1183351	"P": 1849.5	"F": 8795}
{"v": 1	"t": 1183371	"P": 1842.5	"F": 8780}
{"v": 1	"t": 1183391	"P": 1849.75	"F": 8809}
{"v": 1	"t": 1183412	"P": 1853.5	"F": 8806}
{"v": 1	"t": 1183432	"P": 1856.25	"F": 9132}
{"v": 1	"t": 1183452	"P": 1862.75	"F": 8746}
{"v": 1	"t": 1183473	"P": 1851.5	"F": 9019}
{"v": 1	"t": 1183493	"P": 1861.75	"F": 8747}
{"v": 1	"t": 1183513	"P": 1865.75	"F": 8986}
{"v": 1	"t": 1183534	"P": 1872.25	"F": 8775}
{"v": 1	"t": 1183554	"P": 1871.25	"F": 8964}
{"v": 1	"t": 1183574	"P": 1877.0	"F": 8751}
{"v": 1	"t": 1183595	"P": 1880.25	"F": 8686}
{"v": 1	"t": 1183615	"P": 1879.0	"F": 8830}
{"v": 1	"t": 1183635	"P": 1891.25	"F": 8903}
{"v": 1	"t": 1183656	"P": 1912.5	"F": 8966}
{"v": 1	"t": 1183676	"P": 1922.0	"F": 8636}
{"v": 1	"t": 1183696	"P": 1933.25	"F": 8653}
{"v": 1	"t": 1183717	"P": 1943.25	"F": 8508}
{"v": 1	"t": 1183737	"P": 1950.75	"F": 8875}
{"v": 1	"t": 1183757	"P": 1969.5	"F": 9016}
{"v": 1	"t": 1183778	"P": 1972.0	"F": 8436}
{"v": 1	"t": 1183798	"P": 1979.0	"F": 8392}
{"v": 1	"t": 1183818	"P": 1987.25	"F": 8198}
{"v": 1	"t": 1183839	"P": 1997.0	"F": 8682}
{"v": 1	"t": 1183859	"P": 2006.25	"F": 8851}
{"v": 1	"t": 1183879	"P": 1999.75	"F": 8462}
{"v": 1	"t": 1183899	"P": 2006.75	"F": 8762}
{"v": 1	"t": 1183920	"P": 2032.0	"F": 8653}
{"v": 1	"t": 1183940	"P": 2023.5	"F": 8702}
{"v": 1	"t": 1183960	"P": 2026.5	"F": 8699}
{"v": 1	"t": 1183981	"P": 2038.75	"F": 8808}
{"v": 1	"t": 1184001	"P": 2046.75	"F": 8888}
{"v": 1	"t": 1184021	"P": 2037.75	"F": 8676}
{"v": 1	"t": 1184042	"P": 2047.5	"F": 8722}
{"v": 1	"t": 1184062	"P": 2044.5	"F": 8911}
{"v": 1	"t": 1184082	"P": 2058.25	"F": 8493}
{"v": 1	"t": 1184102	"P": 2061.25	"F": 8818}
{"v": 1	"t": 1184123	"P": 2056.25	"F": 8828}
{"v": 1	"t": 1184143	"P": 2070.0	"F": 8815}
{"v": 1	"t": 1184163	"P": 2070.5	"F": 8733}
{"v": 1	"t": 1184184	"P": 2070.75	"F": 8792}
{"v": 1	"t": 1184204	"P": 2066.0	"F": 8907}
{"v": 1	"t": 1184224	"P": 2074.25	"F": 8853	"C": 46.2	"D": 3131	"sn": 54091779688249	"file": "/data/device_log/data0000.out"}
{"v": 1	"t": 1184245	"P": 2076.0	"F": 8524}
{"v": 1	"t": 1184265	"P": 2079.0	"F": 8658}
{"v": 1	"t": 1184285	"P": 2076.75	"F": 8868}
{"v": 1	"t": 1184305	"P": 2077.75	"F": 8629}
{"v": 1	"t": 1184326	"P": 2083.25	"F": 8654}
{"v": 1	"t": 1184346	"P": 2084.5	"F": 8706}
{"v": 1	"t": 1184366	"P": 2083.5	"F": 8428}
{"v": 1	"t": 1184387	"P": 2092.75	"F": 8531}
{"v": 1	"t": 1184407	"P": 2096.25	"F": 8867}
{"v": 1	"t": 1184427	"P": 2098.5	"F": 8428}
{"v": 1	"t": 1184448	"P": 2091.75	"F": 8648}
{"v": 1	"t": 1184468	"P": 2095.25	"F": 8819}
{"v": 1	"t": 1184488	"P": 2092.75	"F": 8624}
{"v": 1	"t": 1184508	"P": 2110.5	"F": 8839}
{"v": 1	"t": 1184529	"P": 2100.75	"F": 8863}
{"v": 1	"t": 1184549	"P": 2105.5	"F": 8694}
{"v": 1	"t": 1184569	"P": 2099.5	"F": 8781}
{"v": 1	"t": 1184590	"P": 2112.5	"F": 8503}
{"v": 1	"t": 1184610	"P": 2109.5	"F": 8887}
{"v": 1	"t": 1184630	"P": 2103.75	"F": 8789}
{"v": 1	"t": 1184651	"P": 2104.0	"F": 8748}
{"v": 1	"t": 1184671	"P": 2114.5	"F": 8739}
{"v": 1	"t": 1184691	"P": 2104.25	"F": 8674}
{"v": 1	"t": 1184712	"P": 2104.25	"F": 8772}
{"v": 1	"t": 1184732	"P": 2107.75	"F": 8622}
{"v": 1	"t": 1184752	"P": 2108.25	"F": 8565}
{"v": 1	"t": 1184772	"P": 2119.0	"F": 8362}
{"v": 1	"t": 1184793	"P": 2110.5	"F": 8856}
{"v": 1	"t": 1184813	"P": 2111.75	"F": 9040}
{"v": 1	"t": 1184833	"P": 2110.25	"F": 8943}
{"v": 1	"t": 1184854	"P": 2121.25	"F": 8647}
{"v": 1	"t": 1184874	"P": 2107.5	"F": 8495}
{"v": 1	"t": 1184894	"P": 2125.0	"F": 8762}
{"v": 1	"t": 1184915	"P": 2116.5	"F": 8549}
{"v": 1	"t": 1184935	"P": 2123.75	"F": 8832}
{"v": 1	"t": 1184955	"P": 2113.25	"F": 8663}
{"v": 1	"t": 1184975	"P": 2122.0	"F": 8589}
{"v": 1	"t": 1184996	"P": 2117.75	"F": 8542}
{"v": 1	"t": 1185016	"P": 2120.0	"F": 8647}
{"v": 1	"t": 1185036	"P": 2114.0	"F": 8781}
{"v": 1	"t": 1185057	"P": 2109.25	"F": 8815}
{"v": 1	"t": 1185077	"P": 2118.0	"F": 9011}
{"v": 1	"t": 1185097	"P": 2109.75	"F": 8746}
{"v": 1	"t": 1185118	"P": 2106.5	"F": 8695}
{"v": 1	"t": 1185138	"P": 2111.0	"F": 8893}
{"v": 1	"t": 1185158	"P": 2105.25	"F": 8715}
{"v": 1	"t": 1185178	"P": 2087.5	"F": 8847}
{"v": 1	"t": 1185199	"P": 2068.5	"F": 8981}
{"v": 1	"t": 1185219	"P": 2043.5	"F": 8761}
{"v": 1	"t": 1185239	"P": 2026.25	"F": 9001	"C": 46.21	"D": 3131	"sn": 54091779688249	"file": "/data/device_log/data0000.out"}
{"v": 1	"t": 1185260	"P": 2016.5	"F": 8733}
{"v": 1	"t": 1185280	"P": 1997.5	"F": 9023}
{"v": 1	"t": 1185300	"P": 1984.0	"F": 9045}
{"v": 1	"t": 1185321	"P": 1967.0	"F": 8810}
{"v": 1	"t": 1185341	"P": 1961.25	"F": 8973}
{"v": 1	"t": 1185361	"P": 1942.75	"F": 8869}
{"v": 1	"t": 1185382	"P": 1919.5	"F": 8661}
{"v": 1	"t": 1185402	"P": 1921.25	"F": 9248}
{"v": 1	"t": 1185422	"P": 1909.25	"F": 8908}
{"v": 1	"t": 1185442	"P": 1892.0	"F": 9151}
{"v": 1	"t": 1185463	"P": 1883.75	"F": 9103}
{"v": 1	"t": 1185483	"P": 1878.25	"F": 8785}
{"v": 1	"t": 1185503	"P": 1880.0	"F": 8876}
{"v": 1	"t": 1185524	"P": 1870.5	"F": 9034}
{"v": 1	"t": 1185544	"P": 1859.0	"F": 9144}
{"v": 1	"t": 1185564	"P": 1851.0	"F": 8719}
{"v": 1	"t": 1185585	"P": 1855.5	"F": 9073}
{"v": 1	"t": 1185605	"P": 1864.25	"F": 8635}
{"v": 1	"t": 1185625	"P": 1856.25	"F": 8735}
{"v": 1	"t": 1185645	"P": 1859.5	"F": 8904}
{"v": 1	"t": 1185666	"P": 1861.0	"F": 7992}
{"v": 1	"t": 1185686	"P": 1880.5	"F": 8927}
{"v": 1	"t": 1185706	"P": 1869.75	"F": 8599}
{"v": 1	"t": 1185727	"P": 1898.5	"F": 8684}
{"v": 1	"t": 1185747	"P": 1911.0	"F": 8443}
{"v": 1	"t": 1185767	"P": 1916.75	"F": 8519}
{"v": 1	"t": 1185787	"P": 1939.25	"F": 8805}
{"v": 1	"t": 1185808	"P": 1935.5	"F": 8680}
{"v": 1	"t": 1185828	"P": 1946.25	"F": 8782}
{"v": 1	"t": 1185848	"P": 1959.75	"F": 8580}
{"v": 1	"t": 1185869	"P": 1959.0	"F": 9087}
{"v": 1	"t": 1185889	"P": 1970.0	"F": 8617}
{"v": 1	"t": 1185909	"P": 1970.25	"F": 8943}
{"v": 1	"t": 1185930	"P": 1981.25	"F": 8588}
{"v": 1	"t": 1185950	"P": 1988.5	"F": 8911}
{"v": 1	"t": 1185970	"P": 1999.25	"F": 8764}
{"v": 1	"t": 1185991	"P": 2000.25	"F": 8644}
{"v": 1	"t": 1186011	"P": 2009.5	"F": 8314}
{"v": 1	"t": 1186031	"P": 2017.25	"F": 8655}
{"v": 1	"t": 1186051	"P": 2014.5	"F": 9017}
{"v": 1	"t": 1186072	"P": 2016.75	"F": 8392}
{"v": 1	"t": 1186092	"P": 2019.75	"F": 8288}
{"v": 1	"t": 1186112	"P": 2021.0	"F": 8753}
{"v": 1	"t": 1186133	"P": 2033.0	"F": 8658}
{"v": 1	"t": 1186153	"P": 2027.25	"F": 8919}
{"v": 1	"t": 1186173	"P": 2043.5	"F": 8887}
{"v": 1	"t": 1186194	"P": 2041.5	"F": 8896}
{"v": 1	"t": 1186214	"P": 2048.5	"F": 8266}
{"v": 1	"t": 1186234	"P": 2042.5	"F": 8824}
{"v": 1	"t": 1186254	"P": 2045.75	"F": 8688	"C": 46.17	"D": 3131	"sn": 54091779688249	"file": "/data/device_log/data0000.out"}
{"v": 1	"t": 1186275	"P": 2051.75	"F": 9092}
{"v": 1	"t": 1186295	"P": 2044.25	"F": 8903}
{"v": 1	"t": 1186315	"P": 2044.5	"F": 8699}
{"v": 1	"t": 1186336	"P": 2056.0	"F": 8909}
{"v": 1	"t": 1186356	"P": 2061.25	"F": 8720}
{"v": 1	"t": 1186376	"P": 2053.5	"F": 8848}
{"v": 1	"t": 1186397	"P": 2057.0	"F": 8833}
{"v": 1	"t": 1186417	"P": 2056.0	"F": 8702}
{"v": 1	"t": 1186437	"P": 2067.25	"F": 8855}
{"v": 1	"t": 1186457	"P": 2063.75	"F": 8458}
{"v": 1	"t": 1186478	"P": 2058.25	"F": 8617}
{"v": 1	"t": 1186498	"P": 2060.0	"F": 8567}
{"v": 1	"t": 1186518	"P": 2070.5	"F": 8822}
{"v": 1	"t": 1186539	"P": 2073.75	"F": 8506}
{"v": 1	"t": 1186559	"P": 2063.5	"F": 8708}
{"v": 1	"t": 1186579	"P": 2075.75	"F": 8691}
{"v": 1	"t": 1186600	"P": 2063.5	"F": 8775}
{"v": 1	"t": 1186620	"P": 2076.0	"F": 8981}
{"v": 1	"t": 1186640	"P": 2072.25	"F": 8757}
{"v": 1	"t": 1186660	"P": 2063.5	"F": 8604}
{"v": 1	"t": 1186681	"P": 2062.5	"F": 8773}
{"v": 1	"t": 1186701	"P": 2087.25	"F": 8995}
{"v": 1	"t": 1186721	"P": 2081.25	"F": 8835}
{"v": 1	"t": 1186742	"P": 2067.0	"F": 8907}
{"v": 1	"t": 1186762	"P": 2064.75	"F": 8557}
{"v": 1	"t": 1186782	"P": 2074.25	"F": 8835}
{"v": 1	"t": 1186803	"P": 2072.75	"F": 9085}
{"v": 1	"t": 1186823	"P": 2068.75	"F": 9019}
{"v": 1	"t": 1186843	"P": 2071.75	"F": 9019}
{"v": 1	"t": 1186864	"P": 2075.25	"F": 8647}
{"v": 1	"t": 1186884	"P": 2076.0	"F": 8903}
{"v": 1	"t": 1186904	"P": 2070.0	"F": 8671}
{"v": 1	"t": 1186925	"P": 2071.75	"F": 8976}
{"v": 1	"t": 1186945	"P": 2068.25	"F": 8661}
{"v": 1	"t": 1186965	"P": 2071.75	"F": 8628}
{"v": 1	"t": 1186985	"P": 2063.5	"F": 8765}
{"v": 1	"t": 1187006	"P": 2073.25	"F": 8962}
{"v": 1	"t": 1187026	"P": 2061.75	"F": 8774}
{"v": 1	"t": 1187046	"P": 2054.5	"F": 8859}
{"v": 1	"t": 1187067	"P": 2038.75	"F": 8856}
{"v": 1	"t": 1187087	"P": 2030.75	"F": 9027}
{"v": 1	"t": 1187107	"P": 2014.5	"F": 8847}
{"v": 1	"t": 1187128	"P": 2006.25	"F": 9109}
{"v": 1	"t": 1187148	"P": 1984.25	"F": 8599}
{"v": 1	"t": 1187168	"P": 1971.0	"F": 8950}
{"v": 1	"t": 1187188	"P": 1957.75	"F": 8610}
{"v": 1	"t": 1187209	"P": 1946.75	"F": 9297}
{"v": 1	"t": 1187229	"P": 1945.25	"F": 8855}
{"v": 1	"t": 1187249	"P": 1926.75	"F": 8470}
{"v": 1	"t": 1187270	"P": 1930.25	"F": 8961	"C": 46.17	"D": 3131	"sn": 54091779688249	"file": "/data/device_log/data0000.out"}
{"v": 1	"t": 1187290	"P": 1924.25	"F": 8866}
{"v": 1	"t": 1187310	"P": 1914.25	"F": 8649}
{"v": 1	"t": 1187331	"P": 1909.25	"F": 8935}
{"v": 1	"t": 1187351	"P": 1893.25	"F": 9028}
{"v": 1	"t": 1187371	"P": 1904.75	"F": 9268}
{"v": 1	"t": 1187392	"P": 1888.75	"F": 8859}
{"v": 1	"t": 1187412	"P": 1882.5	"F": 9068}
{"v": 1	"t": 1187432	"P": 1882.25	"F": 8470}
{"v": 1	"t": 1187452	"P": 1894.0	"F": 8979}
{"v": 1	"t": 1187473	"P": 1883.25	"F": 8809}
{"v": 1	"t": 1187493	"P": 1887.5	"F": 8888}
{"v": 1	"t": 1187513	"P": 1881.75	"F": 8764}
{"v": 1	"t": 1187534	"P": 1896.25	"F": 8725}
{"v": 1	"t": 1187554	"P": 1898.25	"F": 8821}
{"v": 1	"t": 1187574	"P": 1897.0	"F": 8944}
{"v": 1	"t": 1187595	"P": 1906.75	"F": 9042}
{"v": 1	"t": 1187615	"P": 1904.0	"F": 8641}
{"v": 1	"t": 1187635	"P": 1926.25	"F": 8800}
{"v": 1	"t": 1187656	"P": 1930.5	"F": 8612}
{"v": 1	"t": 1187676	"P": 1940.5	"F": 8836}
{"v": 1	"t": 1187696	"P": 1944.75	"F": 8857}
{"v": 1	"t": 1187717	"P": 1948.0	"F": 8820}
{"v": 1	"t": 1187737	"P": 1960.0	"F": 8536}
{"v": 1	"t": 1187757	"P": 1963.5	"F": 8899}
{"v": 1	"t": 1187778	"P": 1971.75	"F": 8505}
{"v": 1	"t": 1187798	"P": 1978.75	"F": 8911}
{"v": 1	"t": 1187818	"P": 1977.0	"F": 8946}
{"v": 1	"t": 1187839	"P": 1987.0	"F": 8715}
{"v": 1	"t": 1187859	"P": 1989.75	"F": 8884}
{"v": 1	"t": 1187879	"P": 1989.0	"F": 8822}
{"v": 1	"t": 1187900	"P": 1997.75	"F": 8851}
{"v": 1	"t": 1187920	"P": 2004.25	"F": 8904}
{"v": 1	"t": 1187940	"P": 1995.0	"F": 8840}
{"v": 1	"t": 1187961	"P": 2008.5	"F": 8674}
{"v": 1	"t": 1187981	"P": 2010.5	"F": 8741}
{"v": 1	"t": 1188001	"P": 2010.5	"F": 8524}
{"v": 1	"t": 1188022	"P": 2000.25	"F": 9104}
{"v": 1	"t": 1188042	"P": 2025.0	"F": 8695}
{"v": 1	"t": 1188062	"P": 2027.75	"F": 8578}
{"v": 1	"t": 1188083	"P": 2036.0	"F": 8798}
{"v": 1	"t": 1188103	"P": 2015.0	"F": 8257}
{"v": 1	"t": 1188123	"P": 2029.75	"F": 8888}
{"v": 1	"t": 1188143	"P": 2029.0	"F": 8675}
{"v": 1	"t": 1188164	"P": 2030.5	"F": 8817}
{"v": 1	"t": 1188184	"P": 2031.25	"F": 8738}
{"v": 1	"t": 1188204	"P": 2031.75	"F": 8596}
{"v": 1	"t": 1188225	"P": 2034.5	"F": 8535}
{"v": 1	"t": 1188245	"P": 2035.0	"F": 8702}
{"v": 1	"t": 1188265	"P": 2024.0	"F": 8536}
{"v": 1	"t": 1188286	"P": 2029.0	"F": 9160	"C": 46.19	"D": 3131	"sn": 54091779688249	"file": "/data/device_log/data0000.out"}
{"v": 1	"t": 1188306	"P": 2032.0	"F": 8715}
{"v": 1	"t": 1188326	"P": 2039.0	"F": 8955}
{"v": 1	"t": 1188346	"P": 2038.5	"F": 8463}
{"v": 1	"t": 1188367	"P": 2037.5	"F": 8817}
{"v": 1	"t": 1188387	"P": 2035.0	"F": 8441}
{"v": 1	"t": 1188407	"P": 2044.0	"F": 8923}
{"v": 1	"t": 1188428	"P": 2042.25	"F": 8317}
{"v": 1	"t": 1188448	"P": 2042.0	"F": 8498}
{"v": 1	"t": 1188468	"P": 2040.5	"F": 8738}
{"v": 1	"t": 1188489	"P": 2039.25	"F": 8682}
{"v": 1	"t": 1188509	"P": 2048.5	"F": 9046}
{"v": 1	"t": 1188529	"P": 2042.0	"F": 8622}
{"v": 1	"t": 1188549	"P": 2047.75	"F": 8938}
{"v": 1	"t": 1188570	"P": 2041.25	"F": 8742}
{"v": 1	"t": 1188590	"P": 2056.25	"F": 8687}
{"v": 1	"t": 1188610	"P": 2046.25	"F": 8867}
{"v": 1	"t": 1188631	"P": 2043.0	"F": 8652}
{"v": 1	"t": 1188651	"P": 2056.5	"F": 9068}
{"v": 1	"t": 1188671	"P": 2045.5	"F": 8933}
{"v": 1	"t": 1188692	"P": 2040.25	"F": 8929}
{"v": 1	"t": 1188712	"P": 2049.5	"F": 8982}
{"v": 1	"t": 1188732	"P": 2055.5	"F": 8623}
{"v": 1	"t": 1188752	"P": 2057.0	"F": 8305}
{"v": 1	"t": 1188773	"P": 2040.0	"F": 8853}
{"v": 1	"t": 1188793	"P": 2054.25	"F": 8428}
{"v": 1	"t": 1188813	"P": 2047.5	"F": 8507}
{"v": 1	"t": 1188834	"P": 2057.75	"F": 8601}
{"v": 1	"t": 1188854	"P": 2048.75	"F": 8811}
{"v": 1	"t": 1188874	"P": 2055.0	"F": 8865}
{"v": 1	"t": 1188895	"P": 2057.5	"F": 8792}
{"v": 1	"t": 1188915	"P": 2057.0	"F": 8929}
{"v": 1	"t": 1188935	"P": 2046.25	"F": 8506}
{"v": 1	"t": 1188955	"P": 2053.0	"F": 8761}
{"v": 1	"t": 1188976	"P": 2044.25	"F": 8826}
{"v": 1	"t": 1188996	"P": 2029.5	"F": 8830}
{"v": 1	"t": 1189016	"P": 2019.5	"F": 9015}
{"v": 1	"t": 1189037	"P": 2002.25	"F": 8832}
{"v": 1	"t": 1189057	"P": 1996.5	"F": 8994}
{"v": 1	"t": 1189077	"P": 1975.0	"F": 8945}
{"v": 1	"t": 1189098	"P": 1960.75	"F": 9206}
{"v": 1	"t": 1189118	"P": 1945.0	"F": 8866}
{"v": 1	"t": 1189138	"P": 1935.25	"F": 8601}
{"v": 1	"t": 1189158	"P": 1923.0	"F": 8874}
{"v": 1	"t": 1189179	"P": 1923.5	"F": 8874}
{"v": 1	"t": 1189199	"P": 1913.0	"F": 9166}
{"v": 1	"t": 1189219	"P": 1909.5	"F": 9018}
{"v": 1	"t": 1189240	"P": 1903.0	"F": 9208}
{"v": 1	"t": 1189260	"P": 1886.25	"F": 8794}
{"v": 1	"t": 1189280	"P": 1868.25	"F": 9123}
{"v": 1	"t": 1189301	"P": 1861.75	"F": 8792	"C": 46.18	"D": 3131	"sn": 54091779688249	"file": "/data/device_log/data0000.out"}
{"v": 1	"t": 1189321	"P": 1867.5	"F": 8760}
{"v": 1	"t": 1189341	"P": 1861.0	"F": 9100}
{"v": 1	"t": 1189362	"P": 1857.5	"F": 8597}
{"v": 1	"t": 1189382	"P": 1858.25	"F": 8773}
{"v": 1	"t": 1189402	"P": 1863.75	"F": 9262}
{"v": 1	"t": 1189422	"P": 1856.5	"F": 8768}
{"v": 1	"t": 1189443	"P": 1863.0	"F": 8893}
{"v": 1	"t": 1189463	"P": 1860.75	"F": 8766}
{"v": 1	"t": 1189483	"P": 1871.5	"F": 8935}
{"v": 1	"t": 1189504	"P": 1880.0	"F": 8712}
{"v": 1	"t": 1189524	"P": 1889.5	"F": 8906}
{"v": 1	"t": 1189544	"P": 1886.25	"F": 8578}
{"v": 1	"t": 1189565	"P": 1893.25	"F": 8854}
{"v": 1	"t": 1189585	"P": 1898.5	"F": 8548}
{"v": 1	"t": 1189605	"P": 1900.75	"F": 8811}
{"v": 1	"t": 1189625	"P": 1895.5	"F": 8760}
{"v": 1	"t": 1189646	"P": 1907.0	"F": 8811}
{"v": 1	"t": 1189666	"P": 1904.5	"F": 8495}
{"v": 1	"t": 1189686	"P": 1926.25	"F": 8732}
{"v": 1	"t": 1189707	"P": 1939.5	"F": 8810}
{"v": 1	"t": 1189727	"P": 1942.25	"F": 8609}
{"v": 1	"t": 1189747	"P": 1967.25	"F": 8942}
{"v": 1	"t": 1189768	"P": 1955.25	"F": 8608}
{"v": 1	"t": 1189788	"P": 1975.0	"F": 8898}
{"v": 1	"t": 1189808	"P": 1973.0	"F": 8486}
{"v": 1	"t": 1189828	"P": 1983.25	"F": 8780}
{"v": 1	"t": 1189849	"P": 1983.75	"F": 8794}
{"v": 1	"t": 1189869	"P": 1992.25	"F": 8780}
{"v": 1	"t": 1189889	"P": 2002.0	"F": 8850}
{"v": 1	"t": 1189910	"P": 2011.0	"F": 8326}
{"v": 1	"t": 1189930	"P": 2014.5	"F": 8794}
{"v": 1	"t": 1189950	"P": 2008.0	"F": 8926}
{"v": 1	"t": 1189971	"P": 2017.0	"F": 8821}
{"v": 1	"t": 1189991	"P": 2030.5	"F": 8853}
{"v": 1	"t": 1190011	"P": 2024.25	"F": 8571}
{"v": 1	"t": 1190032	"P": 2039.25	"F": 8844}
{"v": 1	"t": 1190052	"P": 2043.0	"F": 8675}
{"v": 1	"t": 1190072	"P": 2048.5	"F": 8734}
{"v": 1	"t": 1190092	"P": 2046.25	"F": 8901}
{"v": 1	"t": 1190113	"P": 2040.5	"F": 8175}
{"v": 1	"t": 1190133	"P": 2059.0	"F": 9142}
{"v": 1	"t": 1190153	"P": 2050.75	"F": 8585}
{"v": 1	"t": 1190174	"P": 2056.5	"F": 8533}
{"v": 1	"t": 1190194	"P": 2061.25	"F": 8742}
{"v": 1	"t": 1190214	"P": 2057.75	"F": 8755}
{"v": 1	"t": 1190235	"P": 2070.75	"F": 8932}
{"v": 1	"t": 1190255	"P": 2066.25	"F": 8580}
{"v": 1	"t": 1190275	"P": 2065.5	"F": 8865}
{"v": 1	"t": 1190295	"P": 2061.25	"F": 8548}
{"v": 1	"t": 1190316	"P": 2062.5	"F": 8906	"C": 46.17	"D": 3131	"sn": 54091779688249	"file": "/data/device_log/data0000.out"}
{"v": 1	"t": 1190336	"P": 2052.75	"F": 8736}
{"v": 1	"t": 1190356	"P": 2071.5	"F": 9008}
{"v": 1	"t": 1190377	"P": 2056.0	"F": 8858}
{"v": 1	"t": 1190397	"P": 2064.75	"F": 8758}
{"v": 1	"t": 1190417	"P": 2072.5	"F": 8999}
{"v": 1	"t": 1190438	"P": 2073.0	"F": 8810}
{"v": 1	"t": 1190458	"P": 2065.5	"F": 8799}
{"v": 1	"t": 1190478	"P": 2070.5	"F": 8850}
{"v": 1	"t": 1190498	"P": 2069.0	"F": 8893}
{"v": 1	"t": 1190519	"P": 2074.25	"F": 8563}
{"v": 1	"t": 1190539	"P": 2066.75	"F": 8383}
{"v": 1	"t": 1190559	"P": 2073.0	"F": 8824}
{"v": 1	"t": 1190580	"P": 2074.75	"F": 8515}
{"v": 1	"t": 1190600	"P": 2064.75	"F": 8895}
{"v": 1	"t": 1190620	"P": 2068.5	"F": 8555}
{"v": 1	"t": 1190641	"P": 2070.0	"F": 8620}
{"v": 1	"t": 1190661	"P": 2082.75	"F": 8856}
{"v": 1	"t": 1190681	"P": 2070.0	"F": 8526}
{"v": 1	"t": 1190702	"P": 2075.0	"F": 8950}
{"v": 1	"t": 1190722	"P": 2077.75	"F": 8681}
{"v": 1	"t": 1190742	"P": 2082.0	"F": 8859}
{"v": 1	"t": 1190762	"P": 2079.25	"F": 8655}
{"v": 1	"t": 1190783	"P": 2084.75	"F": 8557}
{"v": 1	"t": 1190803	"P": 2072.5	"F": 8825}
{"v": 1	"t": 1190823	"P": 2072.75	"F": 8857}
{"v": 1	"t": 1190844	"P": 2072.25	"F": 8638}
{"v": 1	"t": 1190864	"P": 2083.75	"F": 8747}
{"v": 1	"t": 1190884	"P": 2064.0	"F": 8948}
{"v": 1	"t": 1190905	"P": 2063.25	"F": 8624}
{"v": 1	"t": 1190925	"P": 2064.0	"F": 8880}
{"v": 1	"t": 1190945	"P": 2064.0	"F": 8574}
{"v": 1	"t": 1190966	"P": 2057.0	"F": 8861}
{"v": 1	"t": 1190986	"P": 2056.75	"F": 8516}
{"v": 1	"t": 1191006	"P": 2062.75	"F": 8908}
{"v": 1	"t": 1191026	"P": 2049.75	"F": 8545}
{"v": 1	"t": 1191047	"P": 2040.75	"F": 8768}
{"v": 1	"t": 1191067	"P": 2034.25	"F": 8701}
{"v": 1	"t": 1191087	"P": 2024.25	"F": 9014}
{"v": 1	"t": 1191108	"P": 2010.0	"F": 8784}
{"v": 1	"t": 1191128	"P": 1987.75	"F": 9115}
{"v": 1	"t": 1191148	"P": 1981.25	"F": 8689}
{"v": 1	"t": 1191169	"P": 1973.5	"F": 8965}
{"v": 1	"t": 1191189	"P": 1952.25	"F": 8798}
{"v": 1	"t": 1191209	"P": 1965.75	"F": 8987}
{"v": 1	"t": 1191229	"P": 1940.25	"F": 8620}
{"v": 1	"t": 1191250	"P": 1944.75	"F": 8815}
{"v": 1	"t": 1191270	"P": 1930.5	"F": 8692}
{"v": 1	"t": 1191290	"P": 1925.25	"F": 9031}
{"v": 1	"t": 1191311	"P": 1908.0	"F": 8847}
{"v": 1	"t": 1191331	"P": 1915.5	"F": 9061	"C": 46.15	"D": 3131	"sn": 54091779688249	"file": "/data/device_log/data0000.out"}
{"v": 1	"t": 1191352	"P": 1902.0	"F": 8944}
{"v": 1	"t": 1191372	"P": 1891.0	"F": 8511}
{"v": 1	"t": 1191392	"P": 1901.0	"F": 8917}
{"v": 1	"t": 1191412	"P": 1894.0	"F": 8784}
{"v": 1	"t": 1191433	"P": 1886.75	"F": 8682}
{"v": 1	"t": 1191453	"P": 1891.25	"F": 9192}
{"v": 1	"t": 1191473	"P": 1887.25	"F": 8717}
{"v": 1	"t": 1191494	"P": 1877.5	"F": 8742}
{"v": 1	"t": 1191514	"P": 1883.0	"F": 8578}
{"v": 1	"t": 1191535	"P": 1877.0	"F": 8928}
{"v": 1	"t": 1191555	"P": 1870.25	"F": 8310}
{"v": 1	"t": 1191575	"P": 1899.75	"F": 8862}
{"v": 1	"t": 1191596	"P": 1897.0	"F": 8880}
{"v": 1	"t": 1191616	"P": 1905.75	"F": 8758}
{"v": 1	"t": 1191636	"P": 1918.5	"F": 8685}
{"v": 1	"t": 1191657	"P": 1925.75	"F": 8853}
{"v": 1	"t": 1191677	"P": 1929.5	"F": 8724}
{"v": 1	"t": 1191697	"P": 1943.75	"F": 8927}
{"v": 1	"t": 1191717	"P": 1962.25	"F": 8777}
{"v": 1	"t": 1191738	"P": 1971.0	"F": 8710}
{"v": 1	"t": 1191758	"P": 1960.25	"F": 8569}
{"v": 1	"t": 1191778	"P": 1990.25	"F": 8971}
{"v": 1	"t": 1191799	"P": 1987.5	"F": 8985}
{"v": 1	"t": 1191819	"P": 1989.0	"F": 8924}
{"v": 1	"t": 1191839	"P": 1994.0	"F": 8746}
{"v": 1	"t": 1191860	"P": 2005.0	"F": 8748}
{"v": 1	"t": 1191880	"P": 2018.0	"F": 8850}
{"v": 1	"t": 1191900	"P": 2021.25	"F": 8644}
{"v": 1	"t": 1191921	"P": 2024.75	"F": 8616}
{"v": 1	"t": 1191941	"P": 2019.5	"F": 8820}
{"v": 1	"t": 1191961	"P": 2030.75	"F": 8611}
{"v": 1	"t": 1191982	"P": 2026.5	"F": 8731}
{"v": 1	"t": 1192002	"P": 2034.25	"F": 8514}
{"v": 1	"t": 1192022	"P": 2051.5	"F": 8698}
{"v": 1	"t": 1192042	"P": 2029.75	"F": 8379}
{"v": 1	"t": 1192063	"P": 2036.25	"F": 8984}
{"v": 1	"t": 1192083	"P": 2036.25	"F": 8766}
{"v": 1	"t": 1192103	"P": 2046.5	"F": 9044}
{"v": 1	"t": 1192124	"P": 2050.0	"F": 8794}
{"v": 1	"t": 1192144	"P": 2047.75	"F": 8691}
{"v": 1	"t": 1192164	"P": 2052.75	"F": 9058}
{"v": 1	"t": 1192185	"P": 2044.75	"F": 8933}
{"v": 1	"t": 1192205	"P": 2055.5	"F": 8815}
{"v": 1	"t": 1192225	"P": 2051.5	"F": 8755}
{"v": 1	"t": 1192245	"P": 2052.5	"F": 8781}
{"v": 1	"t": 1192266	"P": 2053.25	"F": 9067}
{"v": 1	"t": 1192286	"P": 2057.75	"F": 8802}
{"v": 1	"t": 1192306	"P": 2058.25	"F": 8223}
{"v": 1	"t": 1192327	"P": 2055.75	"F": 8533}
{"v": 1	"t": 1192347	"P": 2056.0	"F": 8704	"C": 46.15	"D": 3131	"sn": 54091779688249	"file": "/data/device_log/data0000.out"}
{"v": 1	"t": 1192367	"P": 2073.0	"F": 8669}
{"v": 1	"t": 1192388	"P": 2064.5	"F": 8761}
{"v": 1	"t": 1192408	"P": 2063.0	"F": 8524}
{"v": 1	"t": 1192428	"P": 2058.25	"F": 8714}
{"v": 1	"t": 1192448	"P": 2060.25	"F": 8609}
{"v": 1	"t": 1192469	"P": 2063.0	"F": 8670}
{"v": 1	"t": 1192489	"P": 2065.0	"F": 9004}
{"v": 1	"t": 1192509	"P": 2062.5	"F": 8382}
{"v": 1	"t": 1192530	"P": 2072.0	"F": 8513}
{"v": 1	"t": 1192550	"P": 2068.25	"F": 8836}
{"v": 1	"t": 1192570	"P": 2063.25	"F": 8541}
{"v": 1	"t": 1192591	"P": 2063.0	"F": 8722}
{"v": 1	"t": 1192611	"P": 2075.75	"F": 8864}
{"v": 1	"t": 1192631	"P": 2067.75	"F": 8555}
{"v": 1	"t": 1192652	"P": 2075.5	"F": 8782}
{"v": 1	"t": 1192672	"P": 2063.0	"F": 8651}
{"v": 1	"t": 1192692	"P": 2069.75	"F": 9013}
{"v": 1	"t": 1192712	"P": 2068.5	"F": 8653}
{"v": 1	"t": 1192733	"P": 2064.0	"F": 8840}
{"v": 1	"t": 1192753	"P": 2066.0	"F": 8541}
{"v": 1	"t": 1192773	"P": 2062.75	"F": 9118}
{"v": 1	"t": 1192794	"P": 2057.75	"F": 8515}
{"v": 1	"t": 1192814	"P": 2053.75	"F": 8833}
{"v": 1	"t": 1192834	"P": 2055.25	"F": 8402}
{"v": 1	"t": 1192855	"P": 2050.5	"F": 8118}
{"v": 1	"t": 1192875	"P": 2051.5	"F": 8546}
{"v": 1	"t": 1192895	"P": 2043.25	"F": 8848}
{"v": 1	"t": 1192915	"P": 2038.75	"F": 8570}
{"v": 1	"t": 1192936	"P": 2034.0	"F": 9013}
{"v": 1	"t": 1192956	"P": 2021.75	"F": 8910}
{"v": 1	"t": 1192976	"P": 2012.25	"F": 9016}
{"v": 1	"t": 1192997	"P": 2004.5	"F": 9367}
{"v": 1	"t": 1193017	"P": 1980.25	"F": 9071}
{"v": 1	"t": 1193037	"P": 1980.75	"F": 8900}
{"v": 1	"t": 1193058	"P": 1966.75	"F": 8807}
{"v": 1	"t": 1193078	"P": 1955.0	"F": 9091}
{"v": 1	"t": 1193098	"P": 1953.0	"F": 8852}
{"v": 1	"t": 1193118	"P": 1943.25	"F": 8724}
{"v": 1	"t": 1193139	"P": 1939.75	"F": 9127}
{"v": 1	"t": 1193159	"P": 1930.5	"F": 8859}
{"v": 1	"t": 1193179	"P": 1927.75	"F": 8792}
{"v": 1	"t": 1193200	"P": 1924.0	"F": 8952}
{"v": 1	"t": 1193220	"P": 1906.5	"F": 9015}
{"v": 1	"t": 1193240	"P": 1901.75	"F": 8786}
{"v": 1	"t": 1193261	"P": 1896.5	"F": 9006}
{"v": 1	"t": 1193281	"P": 1902.0	"F": 8565}
{"v": 1	"t": 1193301	"P": 1880.25	"F": 8815}
{"v": 1	"t": 1193322	"P": 1884.5	"F": 8760}
{"v": 1	"t": 1193342	"P": 1879.0	"F": 8998}
{"v": 1	"t": 1193362	"P": 1893.5	"F": 9044	"C": 46.165	"D": 3131	"sn": 54091779688249	"file": "/data/device_log/data0000.out"}
{"v": 1	"t": 1193383	"P": 1892.25	"F": 8753}
{"v": 1	"t": 1193403	"P": 1894.25	"F": 9082}
{"v": 1	"t": 1193423	"P": 1893.5	"F": 8795}
{"v": 1	"t": 1193443	"P": 1894.0	"F": 8481}
{"v": 1	"t": 1193464	"P": 1905.75	"F": 9003}
{"v": 1	"t": 1193484	"P": 1903.25	"F": 9075}
{"v": 1	"t": 1193504	"P": 1922.25	"F": 8852}
{"v": 1	"t": 1193525	"P": 1934.25	"F": 8744}
{"v": 1	"t": 1193545	"P": 1928.25	"F": 8769}
{"v": 1	"t": 1193565	"P": 1947.0	"F": 9052}
{"v": 1	"t": 1193586	"P": 1956.5	"F": 8501}
{"v": 1	"t": 1193606	"P": 1965.75	"F": 8697}
{"v": 1	"t": 1193626	"P": 1968.75	"F": 8782}
{"v": 1	"t": 1193646	"P": 1974.25	"F": 9143}
{"v": 1	"t": 1193667	"P": 1979.75	"F": 8697}
{"v": 1	"t": 1193687	"P": 1984.0	"F": 9009}
{"v": 1	"t": 1193707	"P": 1992.75	"F": 8591}
{"v": 1	"t": 1193728	"P": 1989.25	"F": 8760}
{"v": 1	"t": 1193748	"P": 1987.5	"F": 8776}
{"v": 1	"t": 1193768	"P": 1992.25	"F": 8875}
{"v": 1	"t": 1193788	"P": 1994.75	"F": 8903}
{"v": 1	"t": 1193809	"P": 2014.75	"F": 8865}
{"v": 1	"t": 1193829	"P": 2004.25	"F": 8769}
{"v": 1	"t": 1193849	"P": 2005.5	"F": 8954}
{"v": 1	"t": 1193870	"P": 2014.0	"F": 8733}
{"v": 1	"t": 1193890	"P": 2022.0	"F": 8695}
{"v": 1	"t": 1193910	"P": 2030.25	"F": 8862}
{"v": 1	"t": 1193931	"P": 2016.25	"F": 8806}
{"v": 1	"t": 1193951	"P": 2034.5	"F": 8859}
{"v": 1	"t": 1193971	"P": 2036.25	"F": 8786}
{"v": 1	"t": 1193992	"P": 2026.25	"F": 8939}
{"v": 1	"t": 1194012	"P": 2031.5	"F": 8625}
{"v": 1	"t": 1194032	"P": 2020.25	"F": 8788}
{"v": 1	"t": 1194052	"P": 2040.75	"F": 8676}
{"v": 1	"t": 1194073	"P": 2030.25	"F": 8814}
{"v": 1	"t": 1194093	"P": 2033.5	"F": 8737}
{"v": 1	"t": 1194113	"P": 2042.25	"F": 8888}
{"v": 1	"t": 1194134	"P": 2040.0	"F": 9048}
{"v": 1	"t": 1194154	"P": 2043.25	"F": 8743}
{"v": 1	"t": 1194174	"P": 2028.75	"F": 8965}
{"v": 1	"t": 1194195	"P": 2045.5	"F": 8640}
{"v": 1	"t": 1194215	"P": 2051.0	"F": 8861}
{"v": 1	"t": 1194235	"P": 2049.0	"F": 8627}
{"v": 1	"t": 1194255	"P": 2043.0	"F": 9028}
{"v": 1	"t": 1194276	"P": 2037.25	"F": 8562}
{"v": 1	"t": 1194296	"P": 2045.75	"F": 8897}
{"v": 1	"t": 1194316	"P": 2041.5	"F": 8749}
{"v": 1	"t": 1194337	"P": 2030.75	"F": 8511}
{"v": 1	"t": 1194357	"P": 2047.0	"F": 8836}
{"v": 1	"t": 1194377	"P": 2030.25	"F": 8868	"C": 46.135	"D": 3131	"sn": 54091779688249	"file": "/data/device_log/data0000.out"}
{"v": 1	"t": 1194398	"P": 2030.75	"F": 9149}
{"v": 1	"t": 1194418	"P": 2035.25	"F": 9027}
{"v": 1	"t": 1194438	"P": 2029.25	"F": 8855}
{"v": 1	"t": 1194458	"P": 2030.5	"F": 8804}
{"v": 1	"t": 1194479	"P": 2012.0	"F": 9042}
{"v": 1	"t": 1194499	"P": 2026.5	"F": 8973}
{"v": 1	"t": 1194519	"P": 2006.5	"F": 8748}
{"v": 1	"t": 1194540	"P": 2011.0	"F": 8867}
{"v": 1	"t": 1194560	"P": 2001.75	"F": 8656}
{"v": 1	"t": 1194580	"P": 1979.5	"F": 8856}
{"v": 1	"t": 1194601	"P": 1977.25	"F": 8594}
{"v": 1	"t": 1194621	"P": 1975.5	"F": 9196}
{"v": 1	"t": 1194641	"P": 1961.75	"F": 8924}
{"v": 1	"t": 1194662	"P": 1953.25	"F": 8927}
{"v": 1	"t": 1194682	"P": 1945.0	"F": 9029}
{"v": 1	"t": 1194702	"P": 1928.75	"F": 8986}
{"v": 1	"t": 1194722	"P": 1933.5	"F": 9028}
{"v": 1	"t": 1194743	"P": 1906.5	"F": 8742}
{"v": 1	"t": 1194763	"P": 1898.5	"F": 8803}
{"v": 1	"t": 1194783	"P": 1909.25	"F": 8938}
{"v": 1	"t": 1194804	"P": 1902.25	"F": 9111}
{"v": 1	"t": 1194824	"P": 1894.75	"F": 8822}
{"v": 1	"t": 1194844	"P": 1895.75	"F": 8822}
{"v": 1	"t": 1194864	"P": 1880.25	"F": 9043}
{"v": 1	"t": 1194885	"P": 1877.5	"F": 8818}
{"v": 1	"t": 1194905	"P": 1864.25	"F": 9121}
{"v": 1	"t": 1194925	"P": 1861.75	"F": 8844}
{"v": 1	"t": 1194946	"P": 1858.5	"F": 8971}
{"v": 1	"t": 1194966	"P": 1867.25	"F": 9022}
{"v": 1	"t": 1194986	"P": 1859.25	"F": 8754}
{"v": 1	"t": 1195007	"P": 1854.0	"F": 8913}
{"v": 1	"t": 1195027	"P": 1846.0	"F": 8856}
{"v": 1	"t": 1195047	"P": 1856.25	"F": 8835}
{"v": 1	"t": 1195067	"P": 1857.0	"F": 8809}
{"v": 1	"t": 1195088	"P": 1857.75	"F": 8812}
{"v": 1	"t": 1195108	"P": 1867.75	"F": 8572}
{"v": 1	"t": 1195128	"P": 1869.5	"F": 8740}
{"v": 1	"t": 1195149	"P": 1874.75	"F": 8794}
{"v": 1	"t": 1195169	"P": 1861.75	"F": 8901}
{"v": 1	"t": 1195189	"P": 1861.75	"F": 8958}
{"v": 1	"t": 1195210	"P": 1859.0	"F": 8827}
{"v": 1	"t": 1195230	"P": 1854.0	"F": 8697}
{"v": 1	"t": 1195250	"P": 1855.5	"F": 8660}
{"v": 1	"t": 1195271	"P": 1851.75	"F": 9142}
{"v": 1	"t": 1195291	"P": 1863.5	"F": 8709}
{"v": 1	"t": 1195311	"P": 1863.25	"F": 9008}
{"v": 1	"t": 1195332	"P": 1865.75	"F": 8571}
{"v": 1	"t": 1195352	"P": 1871.0	"F": 8897}
{"v": 1	"t": 1195372	"P": 1875.75	"F": 8925}
{"v": 1	"t": 1195392	"P": 1876.5	"F": 8429	"C": 46.135	"D": 3131	"sn": 54091779688249	"file": "/data/device_log/data0000.out"}
{"v": 1	"t": 1195413	"P": 1887.5	"F": 8829}
{"v": 1	"t": 1195433	"P": 1877.75	"F": 8750}
{"v": 1	"t": 1195454	"P": 1882.5	"F": 8881}
{"v": 1	"t": 1195474	"P": 1888.75	"F": 8530}
{"v": 1	"t": 1195494	"P": 1886.0	"F": 8879}
{"v": 1	"t": 1195515	"P": 1907.0	"F": 8899}
{"v": 1	"t": 1195535	"P": 1907.75	"F": 8537}
{"v": 1	"t": 1195555	"P": 1911.75	"F": 8659}
{"v": 1	"t": 1195576	"P": 1919.5	"F": 8835}
{"v": 1	"t": 1195596	"P": 1935.5	"F": 8841}
{"v": 1	"t": 1195616	"P": 1934.75	"F": 8958}
{"v": 1	"t": 1195637	"P": 1938.25	"F": 8680}
{"v": 1	"t": 1195657	"P": 1947.0	"F": 8851}
{"v": 1	"t": 1195677	"P": 1964.75	"F": 8640}
{"v": 1	"t": 1195698	"P": 1975.5	"F": 8965}
{"v": 1	"t": 1195718	"P": 1963.25	"F": 8837}
{"v": 1	"t": 1195738	"P": 1972.25	"F": 9000}
{"v": 1	"t": 1195758	"P": 1991.75	"F": 8758}
{"v": 1	"t": 1195779	"P": 1987.75	"F": 8731}
{"v": 1	"t": 1195799	"P": 1995.25	"F": 9180}
{"v": 1	"t": 1195819	"P": 1998.5	"F": 8514}
{"v": 1	"t": 1195840	"P": 2004.25	"F": 9335}
{"v": 1	"t": 1195860	"P": 2014.75	"F": 8491}
{"v": 1	"t": 1195880	"P": 2005.75	"F": 8984}
{"v": 1	"t": 1195901	"P": 2020.75	"F": 8918}
{"v": 1	"t": 1195921	"P": 2019.25	"F": 8807}
{"v": 1	"t": 1195941	"P": 2023.75	"F": 8674}
{"v": 1	"t": 1195962	"P": 2022.0	"F": 8949}
{"v": 1	"t": 1195982	"P": 2027.5	"F": 8829}
{"v": 1	"t": 1196002	"P": 2037.25	"F": 9031}
{"v": 1	"t": 1196022	"P": 2035.5	"F": 8288}
{"v": 1	"t": 1196043	"P": 2027.0	"F": 8387}
{"v": 1	"t": 1196063	"P": 2036.0	"F": 8685}
{"v": 1	"t": 1196083	"P": 2037.5	"F": 9102}
{"v": 1	"t": 1196104	"P": 2038.5	"F": 8835}
{"v": 1	"t": 1196124	"P": 2026.25	"F": 8525}
{"v": 1	"t": 1196144	"P": 2044.75	"F": 8988}
{"v": 1	"t": 1196165	"P": 2035.25	"F": 8829}
{"v": 1	"t": 1196185	"P": 2036.75	"F": 8776}
{"v": 1	"t": 1196205	"P": 2035.0	"F": 8993}
{"v": 1	"t": 1196225	"P": 2033.25	"F": 9034}
{"v": 1	"t": 1196246	"P": 2036.5	"F": 8771}
{"v": 1	"t": 1196266	"P": 2038.5	"F": 8981}
{"v": 1	"t": 1196286	"P": 2028.5	"F": 8761}
{"v": 1	"t": 1196307	"P": 2025.25	"F": 8618}
{"v": 1	"t": 1196327	"P": 2026.75	"F": 8974}
{"v": 1	"t": 1196347	"P": 2024.5	"F": 8752}
{"v": 1	"t": 1196368	"P": 2029.75	"F": 8815}
{"v": 1	"t": 1196388	"P": 2011.25	"F": 8781}
{"v": 1	"t": 1196408	"P": 2019.25	"F": 8982	"C": 46.15	"D": 3131	"sn": 54091779688249	"file": "/data/device_log/data0000.out"}
{"v": 1	"t": 1196428	"P": 2018.25	"F": 8983}
{"v": 1	"t": 1196449	"P": 2010.25	"F": 8883}
{"v": 1	"t": 1196469	"P": 2002.75	"F": 8763}
{"v": 1	"t": 1196489	"P": 2002.75	"F": 8963}
{"v": 1	"t": 1196510	"P": 1993.75	"F": 8955}
{"v": 1	"t": 1196530	"P": 1980.75	"F": 8943}
{"v": 1	"t": 1196550	"P": 1977.75	"F": 8503}
{"v": 1	"t": 1196571	"P": 1967.5	"F": 9196}
{"v": 1	"t": 1196591	"P": 1956.5	"F": 8747}
{"v": 1	"t": 1196611	"P": 1961.75	"F": 9053}
{"v": 1	"t": 1196632	"P": 1946.0	"F": 8968}
{"v": 1	"t": 1196652	"P": 1938.5	"F": 9144}
{"v": 1	"t": 1196672	"P": 1938.0	"F": 8714}
{"v": 1	"t": 1196693	"P": 1928.5	"F": 9044}
{"v": 1	"t": 1196713	"P": 1925.25	"F": 8700}
{"v": 1	"t": 1196733	"P": 1911.0	"F": 8830}
{"v": 1	"t": 1196753	"P": 1912.25	"F": 8921}
{"v": 1	"t": 1196774	"P": 1910.5	"F": 8882}
{"v": 1	"t": 1196794	"P": 1916.5	"F": 8748}
{"v": 1	"t": 1196814	"P": 1894.5	"F": 8859}
{"v": 1	"t": 1196835	"P": 1907.75	"F": 8885}
{"v": 1	"t": 1196855	"P": 1903.0	"F": 8656}
{"v": 1	"t": 1196875	"P": 1893.25	"F": 8612}
{"v": 1	"t": 1196895	"P": 1876.25	"F": 8475}
{"v": 1	"t": 1196916	"P": 1888.75	"F": 8996}
{"v": 1	"t": 1196936	"P": 1885.25	"F": 8638}
{"v": 1	"t": 1196956	"P": 1880.5	"F": 8907}
{"v": 1	"t": 1196977	"P": 1875.25	"F": 8895}
{"v": 1	"t": 1196997	"P": 1872.25	"F": 8595}
{"v": 1	"t": 1197017	"P": 1866.0	"F": 8752}
{"v": 1	"t": 1197038	"P": 1858.25	"F": 8574}
{"v": 1	"t": 1197058	"P": 1867.0	"F": 8926}
{"v": 1	"t": 1197078	"P": 1848.75	"F": 8936}
{"v": 1	"t": 1197098	"P": 1855.75	"F": 8963}
{"v": 1	"t": 1197119	"P": 1858.25	"F": 8581}
{"v": 1	"t": 1197139	"P": 1862.0	"F": 9028}
{"v": 1	"t": 1197159	"P": 1858.75	"F": 9032}
{"v": 1	"t": 1197180	"P": 1868.75	"F": 8978}
{"v": 1	"t": 1197200	"P": 1864.75	"F": 8734}
{"v": 1	"t": 1197220	"P": 1862.25	"F": 9202}
{"v": 1	"t": 1197241	"P": 1842.0	"F": 9157}
{"v": 1	"t": 1197261	"P": 1839.5	"F": 9148}
{"v": 1	"t": 1197281	"P": 1829.25	"F": 8850}
{"v": 1	"t": 1197302	"P": 1830.25	"F": 9164}
{"v": 1	"t": 1197322	"P": 1823.75	"F": 9046}
{"v": 1	"t": 1197342	"P": 1814.0	"F": 8704}
{"v": 1	"t": 1197363	"P": 1820.25	"F": 9132}
{"v": 1	"t": 1197383	"P": 1811.75	"F": 8981}
{"v": 1	"t": 1197403	"P": 1800.0	"F": 8588}
{"v": 1	"t": 1197423	"P": 1809.0	"F": 8663	"C": 46.135	"D": 3131	"sn": 54091779688249	"file": "/data/device_log/data0000.out"}
{"v": 1	"t": 1197444	"P": 1792.5	"F": 8875}
{"v": 1	"t": 1197464	"P": 1800.25	"F": 9073}
{"v": 1	"t": 1197484	"P": 1797.0	"F": 8683}
{"v": 1	"t": 1197505	"P": 1800.25	"F": 8605}
{"v": 1	"t": 1197525	"P": 1785.25	"F": 8830}
{"v": 1	"t": 1197545	"P": 1794.5	"F": 8932}
{"v": 1	"t": 1197566	"P": 1783.25	"F": 8870}
{"v": 1	"t": 1197586	"P": 1788.75	"F": 9029}
{"v": 1	"t": 1197606	"P": 1790.25	"F": 8918}
{"v": 1	"t": 1197626	"P": 1790.5	"F": 8735}
{"v": 1	"t": 1197647	"P": 1800.0	"F": 8524}
{"v": 1	"t": 1197667	"P": 1799.0	"F": 9058}
{"v": 1	"t": 1197687	"P": 1791.0	"F": 8835}
{"v": 1	"t": 1197708	"P": 1797.5	"F": 9043}
{"v": 1	"t": 1197728	"P": 1783.5	"F": 8749}
{"v": 1	"t": 1197748	"P": 1790.5	"F": 8902}
{"v": 1	"t": 1197769	"P": 1796.75	"F": 8695}
{"v": 1	"t": 1197789	"P": 1793.25	"F": 8291}
{"v": 1	"t": 1197809	"P": 1791.5	"F": 9057}
{"v": 1	"t": 1197829	"P": 1790.25	"F": 8974}
{"v": 1	"t": 1197850	"P": 1796.0	"F": 9046}
{"v": 1	"t": 1197870	"P": 1786.25	"F": 8504}
{"v": 1	"t": 1197890	"P": 1787.5	"F": 8957}
{"v": 1	"t": 1197911	"P": 1787.5	"F": 8695}
{"v": 1	"t": 1197931	"P": 1785.0	"F": 8846}
{"v": 1	"t": 1197951	"P": 1789.25	"F": 8343}
{"v": 1	"t": 1197972	"P": 1796.75	"F": 9120}
{"v": 1	"t": 1197992	"P": 1781.0	"F": 8763}
{"v": 1	"t": 1198012	"P": 1793.75	"F": 8748}
{"v": 1	"t": 1198033	"P": 1785.25	"F": 8721}
{"v": 1	"t": 1198053	"P": 1788.25	"F": 8856}
{"v": 1	"t": 1198073	"P": 1792.5	"F": 8519}
{"v": 1	"t": 1198093	"P": 1792.5	"F": 8383}
{"v": 1	"t": 1198114	"P": 1788.5	"F": 8739}
{"v": 1	"t": 1198134	"P": 1788.25	"F": 8747}
{"v": 1	"t": 1198154	"P": 1794.25	"F": 8928}
{"v": 1	"t": 1198175	"P": 1789.0	"F": 8657}
{"v": 1	"t": 1198195	"P": 1798.0	"F": 8927}
{"v": 1	"t": 1198215	"P": 1781.75	"F": 8652}
{"v": 1	"t": 1198236	"P": 1788.5	"F": 9259}
{"v": 1	"t": 1198256	"P": 1789.25	"F": 8639}
{"v": 1	"t": 1198276	"P": 1797.75	"F": 8897}
{"v": 1	"t": 1198296	"P": 1785.75	"F": 8895}
{"v": 1	"t": 1198317	"P": 1794.0	"F": 8700}
{"v": 1	"t": 1198337	"P": 1798.0	"F": 8752}
{"v": 1	"t": 1198357	"P": 1794.75	"F": 8594}
{"v": 1	"t": 1198378	"P": 1796.25	"F": 8963}
{"v": 1	"t": 1198398	"P": 1791.0	"F": 8550}
{"v": 1	"t": 1198418	"P": 1792.5	"F": 8865}
{"v": 1	"t": 1198438	"P": 1788.5	"F": 8536	"C": 46.165	"D": 3131	"sn": 54091779688249	"file": "/data/device_log/data0000.out"}
{"v": 1	"t": 1198459	"P": 1803.0	"F": 9042}
{"v": 1	"t": 1198479	"P": 1794.25	"F": 8437}
{"v": 1	"t": 1198499	"P": 1789.25	"F": 8821}
{"v": 1	"t": 1198520	"P": 1802.5	"F": 8635}
{"v": 1	"t": 1198540	"P": 1793.0	"F": 8849}
{"v": 1	"t": 1198560	"P": 1796.25	"F": 9069}
{"v": 1	"t": 1198581	"P": 1787.75	"F": 8520}
{"v": 1	"t": 1198601	"P": 1791.0	"F": 8488}
{"v": 1	"t": 1198621	"P": 1789.75	"F": 8844}
{"v": 1	"t": 1198642	"P": 1796.5	"F": 8706}
{"v": 1	"t": 1198662	"P": 1793.75	"F": 8849}
{"v": 1	"t": 1198682	"P": 1797.0	"F": 8804}
{"v": 1	"t": 1198702	"P": 1792.5	"F": 8714}
{"v": 1	"t": 1198723	"P": 1789.75	"F": 8721}
{"v": 1	"t": 1198743	"P": 1788.75	"F": 9000}
{"v": 1	"t": 1198763	"P": 1785.75	"F": 8843}
{"v": 1	"t": 1198784	"P": 1785.75	"F": 8945}
{"v": 1	"t": 1198804	"P": 1791.0	"F": 8757}
{"v": 1	"t": 1198824	"P": 1783.5	"F": 8914}
{"v": 1	"t": 1198845	"P": 1787.5	"F": 8620}
{"v": 1	"t": 1198865	"P": 1789.5	"F": 8733}
{"v": 1	"t": 1198885	"P": 1793.0	"F": 8838}
{"v": 1	"t": 1198905	"P": 1782.25	"F": 8728}
{"v": 1	"t": 1198926	"P": 1797.75	"F": 8922}
{"v": 1	"t": 1198946	"P": 1785.25	"F": 8437}
{"v": 1	"t": 1198966	"P": 1784.75	"F": 9120}
{"v": 1	"t": 1198987	"P": 1788.25	"F": 8789}
{"v": 1	"t": 1199007	"P": 1788.0	"F": 8884}
{"v": 1	"t": 1199027	"P": 1787.75	"F": 8594}
{"v": 1	"t": 1199048	"P": 1791.25	"F": 8880}
{"v": 1	"t": 1199068	"P": 1790.25	"F": 8581}
{"v": 1	"t": 1199088	"P": 1788.75	"F": 8779}
{"v": 1	"t": 1199108	"P": 1798.25	"F": 8879}
{"v": 1	"t": 1199129	"P": 1790.25	"F": 8661}
{"v": 1	"t": 1199149	"P": 1793.75	"F": 8804}
{"v": 1	"t": 1199169	"P": 1786.25	"F": 8404}
{"v": 1	"t": 1199190	"P": 1794.25	"F": 9130}
{"v": 1	"t": 1199210	"P": 1795.25	"F": 8793}
{"v": 1	"t": 1199230	"P": 1795.5	"F": 9053}
{"v": 1	"t": 1199251	"P": 1787.5	"F": 8799}
{"v": 1	"t": 1199271	"P": 1792.75	"F": 8784}
{"v": 1	"t": 1199291	"P": 1795.25	"F": 9039}
{"v": 1	"t": 1199312	"P": 1790.5	"F": 8769}
{"v": 1	"t": 1199332	"P": 1792.0	"F": 8905}
{"v": 1	"t": 1199352	"P": 1788.25	"F": 8375}
{"v": 1	"t": 1199372	"P": 1795.5	"F": 8573}
{"v": 1	"t": 1199393	"P": 1788.25	"F": 8339}
{"v": 1	"t": 1199413	"P": 1792.25	"F": 9141}
{"v": 1	"t": 1199433	"P": 1787.25	"F": 8702}
{"v": 1	"t": 1199454	"P": 1797.0	"F": 8754	"C": 46.14	"D": 3131	"sn": 54091779688249	"file": "/data/device_log/data0000.out"}
{"v": 1	"t": 1199474	"P": 1790.0	"F": 8807}
{"v": 1	"t": 1199495	"P": 1797.0	"F": 8760}
{"v": 1	"t": 1199515	"P": 1797.25	"F": 8940}
{"v": 1	"t": 1199535	"P": 1795.25	"F": 8965}
{"v": 1	"t": 1199556	"P": 1794.5	"F": 8906}
{"v": 1	"t": 1199576	"P": 1795.5	"F": 8768}
{"v": 1	"t": 1199596	"P": 1793.5	"F": 8951}
{"v": 1	"t": 1199617	"P": 1801.25	"F": 8882}
{"v": 1	"t": 1199637	"P": 1788.5	"F": 8859}
{"v": 1	"t": 1199657	"P": 1797.25	"F": 8877}
{"v": 1	"t": 1199678	"P": 1810.75	"F": 8882}
{"v": 1	"t": 1199698	"P": 1789.0	"F": 8890}
{"v": 1	"t": 1199718	"P": 1793.25	"F": 9249}
{"v": 1	"t": 1199738	"P": 1793.25	"F": 8850}
{"v": 1	"t": 1199759	"P": 1788.25	"F": 8820}
{"v": 1	"t": 1199779	"P": 1794.0	"F": 8783}
{"v": 1	"t": 1199799	"P": 1803.25	"F": 8612}
{"v": 1	"t": 1199820	"P": 1795.0	"F": 8912}
{"v": 1	"t": 1199840	"P": 1790.25	"F": 8570}
{"v": 1	"t": 1199860	"P": 1800.5	"F": 8699}
{"v": 1	"t": 1199881	"P": 1792.5	"F": 8459}
{"v": 1	"t": 1199901	"P": 1794.25	"F": 9068}
{"v": 1	"t": 1199921	"P": 1795.75	"F": 9228}
{"v": 1	"t": 1199942	"P": 1796.0	"F": 8976}
{"v": 1	"t": 1199962	"P": 1790.0	"F": 8735}
{"v": 1	"t": 1199982	"P": 1797.75	"F": 9026}
{"v": 1	"t": 1200003	"P": 1795.25	"F": 9183}
{"v": 1	"t": 1200023	"P": 1795.5	"F": 8902}
{"v": 1	"t": 1200043	"P": 1796.0	"F": 8470}
{"v": 1	"t": 1200063	"P": 1803.25	"F": 8691}
{"v": 1	"t": 1200084	"P": 1793.5	"F": 8505}
{"v": 1	"t": 1200104	"P": 1798.25	"F": 8905}
{"v": 1	"t": 1200124	"P": 1786.5	"F": 8736}
{"v": 1	"t": 1200145	"P": 1798.0	"F": 8887}
{"v": 1	"t": 1200165	"P": 1798.75	"F": 9119}
{"v": 1	"t": 1200185	"P": 1789.0	"F": 8714}
{"v": 1	"t": 1200206	"P": 1789.75	"F": 8677}
{"v": 1	"t": 1200226	"P": 1792.5	"F": 8097}
{"v": 1	"t": 1200246	"P": 1804.0	"F": 8657}
{"v": 1	"t": 1200267	"P": 1792.0	"F": 8766}
{"v": 1	"t": 1200287	"P": 1792.5	"F": 8735}
{"v": 1	"t": 1200307	"P": 1796.5	"F": 8695}
{"v": 1	"t": 1200327	"P": 1798.75	"F": 8348}
{"v": 1	"t": 1200348	"P": 1798.25	"F": 8551}
{"v": 1	"t": 1200368	"P": 1790.75	"F": 8365}
{"v": 1	"t": 1200388	"P": 1803.75	"F": 8923}
{"v": 1	"t": 1200409	"P": 1796.5	"F": 8791}
{"v": 1	"t": 1200429	"P": 1792.5	"F": 8561}
{"v": 1	"t": 1200449	"P": 1795.0	"F": 9024}
{"v": 1	"t": 1200469	"P": 1787.0	"F": 9124	"C": 46.135	"D": 3131	"sn": 54091779688249	"file": "/data/device_log/data0000.out"}
{"v": 1	"t": 1200490	"P": 1800.0	"F": 8752}
{"v": 1	"t": 1200510	"P": 1803.0	"F": 8750}
{"v": 1	"t": 1200530	"P": 1787.0	"F": 8509}
{"v": 1	"t": 1200551	"P": 1798.0	"F": 8889}
{"v": 1	"t": 1200571	"P": 1786.75	"F": 8646}
{"v": 1	"t": 1200591	"P": 1790.75	"F": 8887}
{"v": 1	"t": 1200612	"P": 1801.0	"F": 8969}
{"v": 1	"t": 1200632	"P": 1788.75	"F": 8863}
{"v": 1	"t": 1200652	"P": 1792.25	"F": 8764}
{"v": 1	"t": 1200673	"P": 1800.5	"F": 8573}
{"v": 1	"t": 1200693	"P": 1792.75	"F": 8653}
{"v": 1	"t": 1200713	"P": 1791.75	"F": 9071}
{"v": 1	"t": 1200734	"P": 1803.75	"F": 8758}
{"v": 1	"t": 1200754	"P": 1796.25	"F": 8823}
{"v": 1	"t": 1200774	"P": 1791.0	"F": 8874}
{"v": 1	"t": 1200794	"P": 1793.0	"F": 8461}
{"v": 1	"t": 1200815	"P": 1796.5	"F": 9120}
{"v": 1	"t": 1200835	"P": 1791.75	"F": 8813}
{"v": 1	"t": 1200855	"P": 1801.5	"F": 8725}
{"v": 1	"t": 1200876	"P": 1782.5	"F": 8773}
{"v": 1	"t": 1200896	"P": 1809.75	"F": 8974}
{"v": 1	"t": 1200916	"P": 1795.5	"F": 8731}
{"v": 1	"t": 1200937	"P": 1794.25	"F": 8980}
{"v": 1	"t": 1200957	"P": 1790.25	"F": 9150}
{"v": 1	"t": 1200977	"P": 1800.5	"F": 8894}
{"v": 1	"t": 1200997	"P": 1794.25	"F": 8892}
{"v": 1	"t": 1201018	"P": 1805.0	"F": 8958}
{"v": 1	"t": 1201038	"P": 1786.25	"F": 8779}
{"v": 1	"t": 1201058	"P": 1802.5	"F": 8971}
{"v": 1	"t": 1201079	"P": 1795.5	"F": 8777}
{"v": 1	"t": 1201099	"P": 1792.25	"F": 8939}
{"v": 1	"t": 1201119	"P": 1793.5	"F": 8701}
{"v": 1	"t": 1201139	"P": 1797.25	"F": 8338}
{"v": 1	"t": 1201160	"P": 1800.5	"F": 8800}
{"v": 1	"t": 1201180	"P": 1786.0	"F": 8597}
{"v": 1	"t": 1201200	"P": 1794.25	"F": 8946}
{"v": 1	"t": 1201221	"P": 1785.5	"F": 8836}
{"v": 1	"t": 1201241	"P": 1793.75	"F": 8948}
{"v": 1	"t": 1201261	"P": 1796.25	"F": 8714}
{"v": 1	"t": 1201282	"P": 1793.25	"F": 9044}
{"v": 1	"t": 1201302	"P": 1791.5	"F": 8752}
{"v": 1	"t": 1201322	"P": 1790.0	"F": 8806}
{"v": 1	"t": 1201343	"P": 1801.25	"F": 8903}
{"v": 1	"t": 1201363	"P": 1793.0	"F": 8861}
{"v": 1	"t": 1201383	"P": 1790.25	"F": 8632}
{"v": 1	"t": 1201404	"P": 1791.75	"F": 8899}
{"v": 1	"t": 1201424	"P": 1801.0	"F": 8809}
{"v": 1	"t": 1201444	"P": 1786.75	"F": 8798}
{"v": 1	"t": 1201464	"P": 1800.25	"F": 8594}
{"v": 1	"t": 1201485	"P": 1791.0	"F": 8487	"C": 46.1	"D": 3131	"sn": 54091779688249	"file": "/data/device_log/data0000.out"}
{"v": 1	"t": 1201505	"P": 1805.75	"F": 9119}
{"v": 1	"t": 1201525	"P": 1790.5	"F": 8841}
{"v": 1	"t": 1201546	"P": 1794.75	"F": 8721}
{"v": 1	"t": 1201566	"P": 1797.75	"F": 8522}
{"v": 1	"t": 1201586	"P": 1797.5	"F": 8911}
{"v": 1	"t": 1201607	"P": 1794.0	"F": 8540}
{"v": 1	"t": 1201627	"P": 1794.25	"F": 8450}
{"v": 1	"t": 1201647	"P": 1789.75	"F": 8706}
{"v": 1	"t": 1201667	"P": 1796.75	"F": 8841}
{"v": 1	"t": 1201688	"P": 1792.0	"F": 8776}
{"v": 1	"t": 1201708	"P": 1791.0	"F": 9181}
{"v": 1	"t": 1201728	"P": 1793.75	"F": 8616}
{"v": 1	"t": 1201749	"P": 1798.25	"F": 8845}
{"v": 1	"t": 1201769	"P": 1792.5	"F": 8774}
{"v": 1	"t": 1201789	"P": 1788.0	"F": 8642}
{"v": 1	"t": 1201809	"P": 1796.0	"F": 8772}
{"v": 1	"t": 1201830	"P": 1786.5	"F": 8740}
{"v": 1	"t": 1201850	"P": 1789.75	"F": 8921}
{"v": 1	"t": 1201870	"P": 1800.5	"F": 8586}
{"v": 1	"t": 1201891	"P": 1795.75	"F": 8761}
{"v": 1	"t": 1201911	"P": 1791.5	"F": 8913}
{"v": 1	"t": 1201931	"P": 1806.75	"F": 8747}
{"v": 1	"t": 1201952	"P": 1785.75	"F": 8626}
{"v": 1	"t": 1201972	"P": 1789.0	"F": 8604}
{"v": 1	"t": 1201992	"P": 1792.5	"F": 8346}
{"v": 1	"t": 1202013	"P": 1798.25	"F": 8600}
{"v": 1	"t": 1202033	"P": 1790.25	"F": 8822}
{"v": 1	"t": 1202053	"P": 1787.5	"F": 8755}
{"v": 1	"t": 1202074	"P": 1796.5	"F": 8916}
{"v": 1	"t": 1202094	"P": 1789.25	"F": 8822}
{"v": 1	"t": 1202114	"P": 1784.5	"F": 8758}
{"v": 1	"t": 1202134	"P": 1786.75	"F": 8675}
{"v": 1	"t": 1202155	"P": 1795.25	"F": 8893}
{"v": 1	"t": 1202175	"P": 1787.25	"F": 8910}
{"v": 1	"t": 1202195	"P": 1788.25	"F": 8913}
{"v": 1	"t": 1202216	"P": 1783.75	"F": 9027}
{"v": 1	"t": 1202236	"P": 1791.0	"F": 8955}
{"v": 1	"t": 1202256	"P": 1791.5	"F": 8905}
{"v": 1	"t": 1202276	"P": 1789.75	"F": 8822}
{"v": 1	"t": 1202297	"P": 1791.5	"F": 8864}
{"v": 1	"t": 1202317	"P": 1794.75	"F": 8626}
{"v": 1	"t": 1202337	"P": 1805.25	"F": 8968}
{"v": 1	"t": 1202358	"P": 1794.25	"F": 8369}
{"v": 1	"t": 1202378	"P": 1789.25	"F": 8662}
{"v": 1	"t": 1202398	"P": 1788.5	"F": 8705}
{"v": 1	"t": 1202419	"P": 1793.25	"F": 8976}
{"v": 1	"t": 1202439	"P": 1793.0	"F": 8960}
{"v": 1	"t": 1202459	"P": 1792.5	"F": 8829}
{"v": 1	"t": 1202479	"P": 1793.25	"F": 8778}
{"v": 1	"t": 1202500	"P": 1799.5	"F": 8719	"C": 46.12	"D": 3131	"sn": 54091779688249	"file": "/data/device_log/data0000.out"}
{"v": 1	"t": 1202520	"P": 1788.5	"F": 8774}
{"v": 1	"t": 1202541	"P": 1787.25	"F": 8941}
{"v": 1	"t": 1202561	"P": 1780.25	"F": 8790}
{"v": 1	"t": 1202581	"P": 1792.5	"F": 8676}
{"v": 1	"t": 1202602	"P": 1786.75	"F": 8495}
{"v": 1	"t": 1202622	"P": 1794.25	"F": 8801}
{"v": 1	"t": 1202642	"P": 1796.5	"F": 8728}
{"v": 1	"t": 1202663	"P": 1789.25	"F": 8863}
{"v": 1	"t": 1202683	"P": 1789.0	"F": 8676}
{"v": 1	"t": 1202704	"P": 1791.75	"F": 8795}
{"v": 1	"t": 1202724	"P": 1789.0	"F": 8671}
{"v": 1	"t": 1202744	"P": 1783.25	"F": 8505}
{"v": 1	"t": 1202765	"P": 1807.0	"F": 8701}
{"v": 1	"t": 1202785	"P": 1801.5	"F": 8548}
{"v": 1	"t": 1202805	"P": 1789.75	"F": 8729}
{"v": 1	"t": 1202826	"P": 1792.5	"F": 8497}
{"v": 1	"t": 1202846	"P": 1800.75	"F": 9072}
{"v": 1	"t": 1202866	"P": 1781.25	"F": 8789}
{"v": 1	"t": 1202887	"P": 1788.75	"F": 9005}
{"v": 1	"t": 1202907	"P": 1805.5	"F": 9014}
{"v": 1	"t": 1202928	"P": 1786.5	"F": 8845}
{"v": 1	"t": 1202948	"P": 1790.5	"F": 8969}
{"v": 1	"t": 1202968	"P": 1795.75	"F": 8520}
{"v": 1	"t": 1202989	"P": 1795.5	"F": 9112}
{"v": 1	"t": 1203009	"P": 1787.0	"F": 8574}
{"v": 1	"t": 1203029	"P": 1798.5	"F": 8874}
{"v": 1	"t": 1203050	"P": 1801.75	"F": 8713}
{"v": 1	"t": 1203070	"P": 1793.0	"F": 8760}
{"v": 1	"t": 1203091	"P": 1784.5	"F": 8891}
{"v": 1	"t": 1203111	"P": 1793.75	"F": 9062}
{"v": 1	"t": 1203131	"P": 1795.0	"F": 8862}
{"v": 1	"t": 1203152	"P": 1784.0	"F": 8717}
{"v": 1	"t": 1203172	"P": 1792.0	"F": 8899}
{"v": 1	"t": 1203193	"P": 1787.25	"F": 8873}
{"v": 1	"t": 1203213	"P": 1794.25	"F": 8751}
{"v": 1	"t": 1203233	"P": 1795.5	"F": 8984}
{"v": 1	"t": 1203254	"P": 1797.0	"F": 8841}
{"v": 1	"t": 1203274	"P": 1791.5	"F": 8913}
{"v": 1	"t": 1203295	"P": 1792.75	"F": 8734}
{"v": 1	"t": 1203315	"P": 1794.25	"F": 8381}
{"v": 1	"t": 1203335	"P": 1796.0	"F": 8929}
{"v": 1	"t": 1203356	"P": 1793.5	"F": 8782}
{"v": 1	"t": 1203376	"P": 1792.5	"F": 8719}
{"v": 1	"t": 1203397	"P": 1801.5	"F": 8869}
{"v": 1	"t": 1203417	"P": 1793.75	"F": 8751}
{"v": 1	"t": 1203438	"P": 1797.0	"F": 8743}
{"v": 1	"t": 1203458	"P": 1790.0	"F": 8672}
{"v": 1	"t": 1203478	"P": 1790.25	"F": 9026}
{"v": 1	"t": 1203499	"P": 1793.75	"F": 8767}
{"v": 1	"t": 1203519	"P": 1790.0	"F": 8726	"C": 46.08	"D": 3131	"sn": 54091779688249	"file": "/data/device_log/data0000.out"}
{"v": 1	"t": 1203539	"P": 1801.25	"F": 8818}
{"v": 1	"t": 1203560	"P": 1785.75	"F": 8545}
{"v": 1	"t": 1203580	"P": 1790.0	"F": 8898}
{"v": 1	"t": 1203601	"P": 1792.25	"F": 8855}
{"v": 1	"t": 1203621	"P": 1799.25	"F": 8950}
{"v": 1	"t": 1203641	"P": 1801.75	"F": 8914}
{"v": 1	"t": 1203662	"P": 1796.75	"F": 8815}
{"v": 1	"t": 1203682	"P": 1795.5	"F": 8821}
{"v": 1	"t": 1203703	"P": 1793.75	"F": 8445}
{"v": 1	"t": 1203723	"P": 1792.25	"F": 8988}
{"v": 1	"t": 1203743	"P": 1787.25	"F": 8857}
{"v": 1	"t": 1203764	"P": 1796.5	"F": 8548}
{"v": 1	"t": 1203784	"P": 1795.75	"F": 8906}
{"v": 1	"t": 1203804	"P": 1788.0	"F": 8824}
{"v": 1	"t": 1203825	"P": 1794.0	"F": 8981}
{"v": 1	"t": 1203845	"P": 1790.0	"F": 8743}
{"v": 1	"t": 1203865	"P": 1791.0	"F": 8958}
{"v": 1	"t": 1203886	"P": 1792.75	"F": 8669}
{"v": 1	"t": 1203906	"P": 1797.25	"F": 8885}
{"v": 1	"t": 1203927	"P": 1781.25	"F": 8737}
{"v": 1	"t": 1203947	"P": 1796.75	"F": 8881}
{"v": 1	"t": 1203967	"P": 1796.0	"F": 8584}
{"v": 1	"t": 1203988	"P": 1789.5	"F": 8894}
{"v": 1	"t": 1204008	"P": 1805.75	"F": 8873}
{"v": 1	"t": 1204028	"P": 1790.0	"F": 8754}
{"v": 1	"t": 1204049	"P": 1807.25	"F": 9037}
{"v": 1	"t": 1204069	"P": 1793.25	"F": 8777}
{"v": 1	"t": 1204089	"P": 1778.25	"F": 8520}
{"v": 1	"t": 1204110	"P": 1798.0	"F": 9058}
{"v": 1	"t": 1204130	"P": 1791.0	"F": 8591}
{"v": 1	"t": 1204150	"P": 1788.0	"F": 8852}
{"v": 1	"t": 1204171	"P": 1795.0	"F": 9127}
{"v": 1	"t": 1204191	"P": 1790.0	"F": 8933}
{"v": 1	"t": 1204212	"P": 1790.5	"F": 9037}
{"v": 1	"t": 1204232	"P": 1800.25	"F": 8948}
{"v": 1	"t": 1204252	"P": 1785.5	"F": 8885}
{"v": 1	"t": 1204273	"P": 1786.5	"F": 8888}
{"v": 1	"t": 1204293	"P": 1795.5	"F": 9139}
{"v": 1	"t": 1204314	"P": 1798.75	"F": 9004}
{"v": 1	"t": 1204334	"P": 1792.0	"F": 9060}
{"v": 1	"t": 1204354	"P": 1798.5	"F": 8970}
{"v": 1	"t": 1204375	"P": 1801.5	"F": 8651}
{"v": 1	"t": 1204395	"P": 1796.75	"F": 8926}
{"v": 1	"t": 1204415	"P": 1790.25	"F": 8986}
{"v": 1	"t": 1204436	"P": 1784.75	"F": 8831}
{"v": 1	"t": 1204456	"P": 1793.75	"F": 8597}
{"v": 1	"t": 1204476	"P": 1784.5	"F": 8466}
{"v": 1	"t": 1204497	"P": 1732.5	"F": 7487}
{"v": 1	"t": 1204517	"P": 1682.75	"F": 5553}
{"v": 1	"t": 1204538	"P": 1624.5	"F": 3787	"C": 46.13	"D": 3130	"sn": 54091779688249	"file": "/data/device_log/data0000.out"}
{"v": 1	"t": 1204558	"P": 1579.5	"F": 2666}
{"v": 1	"t": 1204578	"P": 1540.5	"F": 1911}
{"v": 1	"t": 1204599	"P": 1505.75	"F": 1439}
{"v": 1	"t": 1204619	"P": 1469.0	"F": 980}
{"v": 1	"t": 1204639	"P": 1438.5	"F": 689}
{"v": 1	"t": 1204660	"P": 1414.0	"F": 425}
{"v": 1	"t": 1204680	"P": 1386.75	"F": 281}
{"v": 1	"t": 1204700	"P": 1362.5	"F": 172}
{"v": 1	"t": 1204721	"P": 1339.75	"F": 116}
{"v": 1	"t": 1204741	"P": 1325.5	"F": 53}
{"v": 1	"t": 1204761	"P": 1303.25	"F": 38}
{"v": 1	"t": 1204782	"P": 1286.0	"F": 34}
{"v": 1	"t": 1204802	"P": 1273.0	"F": 33}
{"v": 1	"t": 1204823	"P": 1256.25	"F": 29}
{"v": 1	"t": 1204843	"P": 1239.25	"F": 21}
{"v": 1	"t": 1204863	"P": 1227.75	"F": 17}
{"v": 1	"t": 1204884	"P": 1215.75	"F": 9}
{"v": 1	"t": 1204904	"P": 1199.75	"F": 9}
{"v": 1	"t": 1204925	"P": 1192.0	"F": 5}
{"v": 1	"t": 1204945	"P": 1181.0	"F": 7}
{"v": 1	"t": 1204965	"P": 1166.5	"F": 6}
{"v": 1	"t": 1204986	"P": 1156.5	"F": 10}
{"v": 1	"t": 1205006	"P": 1151.75	"F": 10}
{"v": 1	"t": 1205026	"P": 1141.25	"F": 11}
{"v": 1	"t": 1205047	"P": 1130.0	"F": 10}
{"v": 1	"t": 1205067	"P": 1129.25	"F": 9}
{"v": 1	"t": 1205088	"P": 1121.75	"F": 6}
{"v": 1	"t": 1205108	"P": 1111.75	"F": 3}
{"v": 1	"t": 1205128	"P": 1110.5	"F": 2}
{"v": 1	"t": 1205149	"P": 1107.25	"F": 1}
{"v": 1	"t": 1205169	"P": 1101.25	"F": 1}
{"v": 1	"t": 1205189	"P": 1093.75	"F": 2}
{"v": 1	"t": 1205210	"P": 1096.25	"F": 4}
{"v": 1	"t": 1205230	"P": 1091.25	"F": 5}
{"v": 1	"t": 1205250	"P": 1085.5	"F": 5}
{"v": 1	"t": 1205271	"P": 1084.75	"F": 7}
{"v": 1	"t": 1205291	"P": 1084.75	"F": 6}
{"v": 1	"t": 1205311	"P": 1079.0	"F": 5}
{"v": 1	"t": 1205332	"P": 1071.5	"F": 3}
{"v": 1	"t": 1205352	"P": 1074.5	"F": 1}
{"v": 1	"t": 1205373	"P": 1072.25	"F": 0}
{"v": 1	"t": 1205393	"P": 1067.25	"F": 0}
{"v": 1	"t": 1205413	"P": 1066.0	"F": 0}
{"v": 1	"t": 1205434	"P": 1065.5	"F": 1}
{"v": 1	"t": 1205454	"P": 1059.75	"F": 2}
{"v": 1	"t": 1205474	"P": 1058.75	"F": 3}
{"v": 1	"t": 1205495	"P": 1061.0	"F": 4}
{"v": 1	"t": 1205515	"P": 1056.0	"F": 4}
{"v": 1	"t": 1205536	"P": 1052.0	"F": 3}
{"v": 1	"t": 1205556	"P": 1053.5	"F": 2	"C": 46.12	"D": 3130	"sn": 54091779688249	"file": "/data/device_log/data0000.out"}
{"v": 1	"t": 1205576	"P": 1053.5	"F": 1}
{"v": 1	"t": 1205597	"P": 1048.0	"F": 0}
{"v": 1	"t": 1205617	"P": 1047.5	"F": 0}
{"v": 1	"t": 1205637	"P": 1049.25	"F": 0}
{"v": 1	"t": 1205658	"P": 1047.0	"F": 0}
{"v": 1	"t": 1205678	"P": 1040.75	"F": 1}
{"v": 1	"t": 1205699	"P": 1047.25	"F": 2}
{"v": 1	"t": 1205719	"P": 1042.75	"F": 2}
{"v": 1	"t": 1205739	"P": 1039.75	"F": 3}
{"v": 1	"t": 1205760	"P": 1043.25	"F": 2}
{"v": 1	"t": 1205780	"P": 1041.5	"F": 2}
{"v": 1	"t": 1205800	"P": 1037.25	"F": 1}
{"v": 1	"t": 1205821	"P": 1035.0	"F": 0}
{"v": 1	"t": 1205841	"P": 1038.25	"F": 0}
{"v": 1	"t": 1205861	"P": 1034.5	"F": -1}
{"v": 1	"t": 1205882	"P": 1032.25	"F": 0}
{"v": 1	"t": 1205902	"P": 1035.0	"F": 0}
{"v": 1	"t": 1205922	"P": 1038.25	"F": 1}
{"v": 1	"t": 1205943	"P": 1032.5	"F": 1}
{"v": 1	"t": 1205963	"P": 1032.25	"F": 2}
{"v": 1	"t": 1205983	"P": 1036.5	"F": 2}
{"v": 1	"t": 1206004	"P": 1034.5	"F": 1}
{"v": 1	"t": 1206024	"P": 1030.0	"F": 1}
{"v": 1	"t": 1206045	"P": 1032.75	"F": 0}
{"v": 1	"t": 1206065	"P": 1034.75	"F": -1}
{"v": 1	"t": 1206085	"P": 1030.75	"F": -1}
{"v": 1	"t": 1206106	"P": 1029.0	"F": -1}
{"v": 1	"t": 1206126	"P": 1033.25	"F": 0}
{"v": 1	"t": 1206147	"P": 1027.0	"F": 1}
{"v": 1	"t": 1206167	"P": 1031.25	"F": 1}
{"v": 1	"t": 1206188	"P": 1028.25	"F": 2}
{"v": 1	"t": 1206208	"P": 1025.75	"F": 2}
{"v": 1	"t": 1206228	"P": 1031.0	"F": 2}
{"v": 1	"t": 1206249	"P": 1027.5	"F": 1}
{"v": 1	"t": 1206269	"P": 1024.5	"F": 1}
{"v": 1	"t": 1206290	"P": 1027.0	"F": 0}
{"v": 1	"t": 1206310	"P": 1027.25	"F": -1}
{"v": 1	"t": 1206330	"P": 1022.5	"F": -1}
{"v": 1	"t": 1206351	"P": 1023.75	"F": -1}
{"v": 1	"t": 1206371	"P": 1027.25	"F": 0}
{"v": 1	"t": 1206391	"P": 1026.0	"F": 1}
{"v": 1	"t": 1206412	"P": 1020.0	"F": 1}
{"v": 1	"t": 1206432	"P": 1025.25	"F": 2}
{"v": 1	"t": 1206452	"P": 1026.5	"F": 2}
{"v": 1	"t": 1206473	"P": 1022.5	"F": 2}
{"v": 1	"t": 1206493	"P": 1021.75	"F": 1}
{"v": 1	"t": 1206514	"P": 1024.5	"F": 1}
{"v": 1	"t": 1206534	"P": 1023.0	"F": 0}
{"v": 1	"t": 1206554	"P": 1018.75	"F": -1}
{"v": 1	"t": 1206575	"P": 1024.25	"F": -1	"C": 46.14	"D": 3130	"sn": 54091779688249	"file": "/data/device_log/data0000.out"}
{"v": 1	"t": 1206595	"P": 1022.25	"F": -1}
{"v": 1	"t": 1206615	"P": 1019.0	"F": 0}
{"v": 1	"t": 1206636	"P": 1022.5	"F": 0}
{"v": 1	"t": 1206656	"P": 1024.0	"F": 1}
{"v": 1	"t": 1206676	"P": 1018.75	"F": 1}
{"v": 1	"t": 1206697	"P": 1017.0	"F": 1}
{"v": 1	"t": 1206717	"P": 1022.0	"F": 1}
{"v": 1	"t": 1206738	"P": 1020.5	"F": 1}
{"v": 1	"t": 1206758	"P": 1016.5	"F": 0}
{"v": 1	"t": 1206778	"P": 1020.0	"F": 0}
{"v": 1	"t": 1206799	"P": 1019.5	"F": 0}
{"v": 1	"t": 1206819	"P": 1019.75	"F": 0}
{"v": 1	"t": 1206840	"P": 1018.25	"F": 0}
{"v": 1	"t": 1206860	"P": 1021.5	"F": 0}
{"v": 1	"t": 1206880	"P": 1015.5	"F": 0}
{"v": 1	"t": 1206901	"P": 1017.25	"F": 1}
{"v": 1	"t": 1206921	"P": 1020.5	"F": 1}
{"v": 1	"t": 1206942	"P": 1016.5	"F": 1}
{"v": 1	"t": 1206962	"P": 1017.5	"F": 1}
{"v": 1	"t": 1206982	"P": 1021.0	"F": 0}
{"v": 1	"t": 1207003	"P": 1015.0	"F": 0}
{"v": 1	"t": 1207023	"P": 1017.5	"F": 0}
{"v": 1	"t": 1207044	"P": 1018.25	"F": 0}
{"v": 1	"t": 1207064	"P": 1015.0	"F": 0}
{"v": 1	"t": 1207085	"P": 1017.75	"F": 0}
{"v": 1	"t": 1207105	"P": 1020.0	"F": 0}
{"v": 1	"t": 1207125	"P": 1018.0	"F": 0}
{"v": 1	"t": 1207146	"P": 1015.5	"F": 1}
{"v": 1	"t": 1207166	"P": 1019.75	"F": 0}
{"v": 1	"t": 1207186	"P": 1018.0	"F": 0}
{"v": 1	"t": 1207207	"P": 1014.0	"F": 0}
{"v": 1	"t": 1207227	"P": 1014.75	"F": 0}
{"v": 1	"t": 1207247	"P": 1019.25	"F": 0}
{"v": 1	"t": 1207268	"P": 1014.5	"F": 0}
{"v": 1	"t": 1207288	"P": 1012.5	"F": 0}
{"v": 1	"t": 1207308	"P": 1018.75	"F": 0}
{"v": 1	"t": 1207329	"P": 1018.75	"F": 0}
{"v": 1	"t": 1207349	"P": 1014.0	"F": 0}
{"v": 1	"t": 1207370	"P": 1014.75	"F": 0}
{"v": 1	"t": 1207390	"P": 1020.25	"F": 0}
{"v": 1	"t": 1207410	"P": 1014.25	"F": 1}
{"v": 1	"t": 1207431	"P": 1012.5	"F": 0}
{"v": 1	"t": 1207451	"P": 1015.75	"F": 0}
{"v": 1	"t": 1207471	"P": 1018.25	"F": 0}
{"v": 1	"t": 1207492	"P": 1013.0	"F": 0}
{"v": 1	"t": 1207512	"P": 1015.5	"F": 0}
{"v": 1	"t": 1207532	"P": 1018.75	"F": 0}
{"v": 1	"t": 1207553	"P": 1016.75	"F": 0}
{"v": 1	"t": 1207573	"P": 1012.75	"F": 0}
{"v": 1	"t": 1207593	"P": 1015.5	"F": 0	"C": 46.15	"D": 3130	"sn": 54091779688249	"file": "/data/device_log/data0000.out"}
{"v": 1	"t": 1207614	"P": 1019.25	"F": 0}
{"v": 1	"t": 1207634	"P": 1016.25	"F": 1}
{"v": 1	"t": 1207654	"P": 1016.25	"F": 1}
{"v": 1	"t": 1207674	"P": 1015.25	"F": 0}
{"v": 1	"t": 1207695	"P": 1019.75	"F": 0}
{"v": 1	"t": 1207715	"P": 1018.25	"F": 0}
{"v": 1	"t": 1207735	"P": 1014.5	"F": 0}
{"v": 1	"t": 1207756	"P": 1014.75	"F": -1}
{"v": 1	"t": 1207776	"P": 1020.25	"F": 0}
{"v": 1	"t": 1207796	"P": 1017.0	"F": 0}
{"v": 1	"t": 1207817	"P": 1012.25	"F": 0}
{"v": 1	"t": 1207837	"P": 1011.0	"F": 0}
{"v": 1	"t": 1207857	"P": 1015.75	"F": 1}
{"v": 1	"t": 1207877	"P": 1015.75	"F": 1}
{"v": 1	"t": 1207898	"P": 1011.75	"F": 1}
{"v": 1	"t": 1207918	"P": 1009.5	"F": 0}
{"v": 1	"t": 1207938	"P": 1013.25	"F": 0}
{"v": 1	"t": 1207959	"P": 1015.5	"F": 0}
{"v": 1	"t": 1207979	"P": 1010.75	"F": 0}
{"v": 1	"t": 1207999	"P": 1010.0	"F": 0}
{"v": 1	"t": 1208020	"P": 1010.5	"F": 0}
{"v": 1	"t": 1208040	"P": 1014.75	"F": 0}
{"v": 1	"t": 1208060	"P": 1013.0	"F": 0}
{"v": 1	"t": 1208080	"P": 1007.5	"F": 0}
{"v": 1	"t": 1208101	"P": 1010.0	"F": 0}
{"v": 1	"t": 1208121	"P": 1014.5	"F": 0}
{"v": 1	"t": 1208141	"P": 1014.25	"F": 1}
{"v": 1	"t": 1208162	"P": 1009.75	"F": 0}
{"v": 1	"t": 1208182	"P": 1008.75	"F": 0}
{"v": 1	"t": 1208202	"P": 1015.5	"F": 0}
{"v": 1	"t": 1208223	"P": 1013.75	"F": 0}
{"v": 1	"t": 1208243	"P": 1011.0	"F": 0}
{"v": 1	"t": 1208263	"P": 1008.5	"F": 0}
{"v": 1	"t": 1208283	"P": 1014.0	"F": 0}
{"v": 1	"t": 1208304	"P": 1012.0	"F": 0}
{"v": 1	"t": 1208324	"P": 1009.5	"F": 0}
{"v": 1	"t": 1208344	"P": 1008.0	"F": 0}
{"v": 1	"t": 1208365	"P": 1013.5	"F": 0}
{"v": 1	"t": 1208385	"P": 1012.5	"F": 0}
{"v": 1	"t": 1208405	"P": 1008.5	"F": 0}
{"v": 1	"t": 1208426	"P": 1007.25	"F": 0}
{"v": 1	"t": 1208446	"P": 1010.0	"F": 0}
{"v": 1	"t": 1208466	"P": 1013.0	"F": 0}
{"v": 1	"t": 1208486	"P": 1008.25	"F": 0}
{"v": 1	"t": 1208507	"P": 1006.75	"F": 0}
{"v": 1	"t": 1208527	"P": 1007.5	"F": 0}
{"v": 1	"t": 1208547	"P": 1011.5	"F": 0}
{"v": 1	"t": 1208568	"P": 1008.25	"F": 0}
{"v": 1	"t": 1208588	"P": 1006.25	"F": 0}
{"v": 1	"t": 1208608	"P": 1006.5	"F": 0	"C": 46.175	"D": 3130	"sn": 54091779688249	"file": "/data/device_log/data0000.out"}
{"v": 1	"t": 1208628	"P": 1011.25	"F": 0}
{"v": 1	"t": 1208649	"P": 1009.75	"F": 0}
{"v": 1	"t": 1208669	"P": 1005.25	"F": 0}
{"v": 1	"t": 1208689	"P": 1005.5	"F": 0}
{"v": 1	"t": 1208710	"P": 1010.75	"F": 0}
{"v": 1	"t": 1208730	"P": 1011.5	"F": 0}
{"v": 1	"t": 1208750	"P": 1008.0	"F": 0}
{"v": 1	"t": 1208770	"P": 1005.25	"F": 0}
{"v": 1	"t": 1208791	"P": 1008.5	"F": 0}
{"v": 1	"t": 1208811	"P": 1010.75	"F": 0}
{"v": 1	"t": 1208831	"P": 1008.0	"F": 0}
{"v": 1	"t": 1208852	"P": 1005.0	"F": 0}
{"v": 1	"t": 1208872	"P": 1008.0	"F": 0}
{"v": 1	"t": 1208892	"P": 1009.5	"F": 0}
{"v": 1	"t": 1208913	"P": 1006.5	"F": 0}
{"v": 1	"t": 1208933	"P": 1005.0	"F": 0}
{"v": 1	"t": 1208953	"P": 1009.0	"F": 0}
{"v": 1	"t": 1208974	"P": 1010.0	"F": 0}
{"v": 1	"t": 1208994	"P": 1006.75	"F": 0}
{"v": 1	"t": 1209014	"P": 1005.0	"F": 0}
{"v": 1	"t": 1209034	"P": 1006.0	"F": 0}
{"v": 1	"t": 1209055	"P": 1010.0	"F": 0}
{"v": 1	"t": 1209075	"P": 1008.5	"F": 0}
{"v": 1	"t": 1209095	"P": 1006.75	"F": 0}
{"v": 1	"t": 1209116	"P": 1005.0	"F": 0}
{"v": 1	"t": 1209136	"P": 1010.75	"F": 0}
{"v": 1	"t": 1209156	"P": 1007.5	"F": 0}
{"v": 1	"t": 1209177	"P": 1006.75	"F": 0}
{"v": 1	"t": 1209197	"P": 1003.75	"F": 0}
{"v": 1	"t": 1209217	"P": 1008.75	"F": 0}
{"v": 1	"t": 1209237	"P": 1010.75	"F": 0}
{"v": 1	"t": 1209258	"P": 1007.25	"F": 0}
{"v": 1	"t": 1209278	"P": 1004.0	"F": 0}
{"v": 1	"t": 1209298	"P": 1006.75	"F": 0}
{"v": 1	"t": 1209319	"P": 1011.0	"F": 0}
{"v": 1	"t": 1209339	"P": 1008.0	"F": 0}
{"v": 1	"t": 1209359	"P": 1005.25	"F": 0}
{"v": 1	"t": 1209379	"P": 1005.5	"F": 0}
{"v": 1	"t": 1209400	"P": 1011.5	"F": 0}
{"v": 1	"t": 1209420	"P": 1007.75	"F": 0}
{"v": 1	"t": 1209440	"P": 1007.0	"F": 0}
{"v": 1	"t": 1209461	"P": 1003.75	"F": 0}
{"v": 1	"t": 1209481	"P": 1009.5	"F": 0}
{"v": 1	"t": 1209501	"P": 1008.75	"F": 0}
{"v": 1	"t": 1209522	"P": 1005.25	"F": 0}
{"v": 1	"t": 1209542	"P": 1003.75	"F": 0}
{"v": 1	"t": 1209562	"P": 1009.0	"F": 0}
{"v": 1	"t": 1209582	"P": 1007.5	"F": 0}
{"v": 1	"t": 1209603	"P": 1005.75	"F": 0}
{"v": 1	"t": 1209623	"P": 1002.75	"F": 0	"C": 46.18	"D": 3130	"sn": 54091779688249	"file": "/data/device_log/data0000.out"}
{"v": 1	"t": 1209643	"P": 1009.0	"F": 0}
{"v": 1	"t": 1209664	"P": 1006.75	"F": 0}
{"v": 1	"t": 1209684	"P": 1004.75	"F": 0}
{"v": 1	"t": 1209704	"P": 1003.25	"F": 0}
{"v": 1	"t": 1209725	"P": 1008.5	"F": 0}
{"v": 1	"t": 1209745	"P": 1008.5	"F": 0}
{"v": 1	"t": 1209765	"P": 1006.5	"F": 0}
{"v": 1	"t": 1209785	"P": 1001.75	"F": 0}
{"v": 1	"t": 1209806	"P": 1006.5	"F": 0}
{"v": 1	"t": 1209826	"P": 1008.5	"F": 0}
{"v": 1	"t": 1209846	"P": 1006.25	"F": 0}
{"v": 1	"t": 1209867	"P": 1002.75	"F": 0}
{"v": 1	"t": 1209887	"P": 1005.5	"F": 0}
{"v": 1	"t": 1209907	"P": 1009.75	"F": 0}
{"v": 1	"t": 1209928	"P": 1008.25	"F": 0}
{"v": 1	"t": 1209948	"P": 1004.0	"F": 0}
{"v": 1	"t": 1209968	"P": 1003.25	"F": 0}
{"v": 1	"t": 1209988	"P": 1007.5	"F": 0}
{"v": 1	"t": 1210009	"P": 1007.75	"F": 0}
{"v": 1	"t": 1210029	"P": 1003.25	"F": 0}
{"v": 1	"t": 1210049	"P": 1002.25	"F": 0}
{"v": 1	"t": 1210070	"P": 1004.75	"F": 0}
{"v": 1	"t": 1210090	"P": 1006.75	"F": 0}
{"v": 1	"t": 1210110	"P": 1005.0	"F": 0}
{"v": 1	"t": 1210130	"P": 1001.5	"F": 0}
{"v": 1	"t": 1210151	"P": 1004.0	"F": 0}
{"v": 1	"t": 1210171	"P": 1007.5	"F": 0}
{"v": 1	"t": 1210191	"P": 1004.25	"F": 0}
{"v": 1	"t": 1210212	"P": 1001.5	"F": 0}
{"v": 1	"t": 1210232	"P": 1002.75	"F": 0}
{"v": 1	"t": 1210252	"P": 1007.5	"F": 0}
{"v": 1	"t": 1210273	"P": 1003.0	"F": 0}
{"v": 1	"t": 1210293	"P": 1001.75	"F": 0}
{"v": 1	"t": 1210313	"P": 1004.0	"F": 0}
{"v": 1	"t": 1210334	"P": 1008.0	"F": 0}
{"v": 1	"t": 1210354	"P": 1005.0	"F": 0}
{"v": 1	"t": 1210374	"P": 1000.25	"F": 0}
{"v": 1	"t": 1210395	"P": 1003.75	"F": 0}
{"v": 1	"t": 1210415	"P": 1004.25	"F": 0}
{"v": 1	"t": 1210435	"P": 1002.75	"F": 0}
{"v": 1	"t": 1210456	"P": 1000.5	"F": 0}
{"v": 1	"t": 1210476	"P": 1006.0	"F": 0}
{"v": 1	"t": 1210496	"P": 1004.5	"F": 0}
{"v": 1	"t": 1210517	"P": 1001.25	"F": 0}
{"v": 1	"t": 1210537	"P": 999.5	"F": 0}
{"v": 1	"t": 1210557	"P": 1006.75	"F": 0}
{"v": 1	"t": 1210578	"P": 1005.0	"F": 0}
{"v": 1	"t": 1210598	"P": 998.75	"F": 0}
{"v": 1	"t": 1210618	"P": 1002.0	"F": 0}
{"v": 1	"t": 1210639	"P": 1007.5	"F": 0	"C": 46.155	"D": 3130	"sn": 54091779688249	"file": "/data/device_log/data0000.out"}
{"v": 1	"t": 1210659	"P": 1004.25	"F": 0}
{"v": 1	"t": 1210679	"P": 1000.0	"F": 0}
{"v": 1	"t": 1210699	"P": 1003.5	"F": 0}
{"v": 1	"t": 1210720	"P": 1005.5	"F": 0}
{"v": 1	"t": 1210740	"P": 1002.75	"F": 0}
{"v": 1	"t": 1210760	"P": 999.75	"F": 0}
{"v": 1	"t": 1210781	"P": 1002.25	"F": 0}
{"v": 1	"t": 1210801	"P": 1005.5	"F": 0}
{"v": 1	"t": 1210821	"P": 1002.0	"F": 0}
{"v": 1	"t": 1210842	"P": 999.25	"F": 0}
{"v": 1	"t": 1210862	"P": 1001.5	"F": 0}
{"v": 1	"t": 1210882	"P": 1005.5	"F": 0}
{"v": 1	"t": 1210903	"P": 1002.75	"F": 0}
{"v": 1	"t": 1210923	"P": 1000.5	"F": 0}
{"v": 1	"t": 1210943	"P": 1001.0	"F": 0}
{"v": 1	"t": 1210963	"P": 1006.25	"F": 0}
{"v": 1	"t": 1210984	"P": 1005.0	"F": 0}
{"v": 1	"t": 1211004	"P": 1000.75	"F": 0}
{"v": 1	"t": 1211024	"P": 1002.75	"F": 0}
{"v": 1	"t": 1211045	"P": 1003.75	"F": 0}
{"v": 1	"t": 1211065	"P": 1003.5	"F": 0}
{"v": 1	"t": 1211085	"P": 1000.0	"F": 0}
{"v": 1	"t": 1211106	"P": 999.5	"F": 0}
{"v": 1	"t": 1211126	"P": 1008.25	"F": 0}
{"v": 1	"t": 1211146	"P": 1005.75	"F": 0}
{"v": 1	"t": 1211167	"P": 1003.0	"F": 0}
{"v": 1	"t": 1211187	"P": 999.0	"F": 0}
{"v": 1	"t": 1211207	"P": 1004.5	"F": 0}
{"v": 1	"t": 1211227	"P": 1005.25	"F": 0}
{"v": 1	"t": 1211248	"P": 1005.5	"F": 0}
{"v": 1	"t": 1211268	"P": 1001.5	"F": 0}
{"v": 1	"t": 1211288	"P": 1003.25	"F": 0}
{"v": 1	"t": 1211308	"P": 1009.25	"F": 0}
{"v": 1	"t": 1211329	"P": 1006.0	"F": 0}
{"v": 1	"t": 1211349	"P": 1002.25	"F": 0}
{"v": 1	"t": 1211369	"P": 1002.75	"F": 0}
{"v": 1	"t": 1211390	"P": 1008.25	"F": 0}
{"v": 1	"t": 1211410	"P": 1006.25	"F": 0}
{"v": 1	"t": 1211430	"P": 1004.5	"F": 0}
{"v": 1	"t": 1211451	"P": 1002.5	"F": 0}
{"v": 1	"t": 1211471	"P": 1007.25	"F": 0}
{"v": 1	"t": 1211491	"P": 1008.5	"F": 0}
{"v": 1	"t": 1211512	"P": 1002.75	"F": 0}
{"v": 1	"t": 1211532	"P": 1002.75	"F": 0}
{"v": 1	"t": 1211552	"P": 1008.0	"F": 0}
{"v": 1	"t": 1211572	"P": 1007.25	"F": 0}
{"v": 1	"t": 1211593	"P": 1003.25	"F": 0}
{"v": 1	"t": 1211613	"P": 1002.5	"F": 0}
{"v": 1	"t": 1211633	"P": 1007.5	"F": 0}
{"v": 1	"t": 1211654	"P": 1006.5	"F": 0	"C": 46.16	"D": 3130	"sn": 54091779688249	"file": "/data/device_log/data0000.out"}
{"v": 1	"t": 1211674	"P": 1003.0	"F": 0}
{"v": 1	"t": 1211694	"P": 1002.25	"F": 0}
{"v": 1	"t": 1211715	"P": 1007.5	"F": 0}
{"v": 1	"t": 1211735	"P": 1006.0	"F": 0}
{"v": 1	"t": 1211755	"P": 1004.75	"F": 0}
{"v": 1	"t": 1211776	"P": 1001.75	"F": 0}
{"v": 1	"t": 1211796	"P": 1005.5	"F": 0}
{"v": 1	"t": 1211816	"P": 1006.25	"F": 0}
{"v": 1	"t": 1211836	"P": 1004.75	"F": 0}
{"v": 1	"t": 1211857	"P": 1001.0	"F": 0}
{"v": 1	"t": 1211877	"P": 1003.0	"F": 0}
{"v": 1	"t": 1211897	"P": 1008.0	"F": 0}
{"v": 1	"t": 1211918	"P": 1007.25	"F": 0}
{"v": 1	"t": 1211938	"P": 1002.5	"F": 0}
{"v": 1	"t": 1211958	"P": 1000.5	"F": 0}
{"v": 1	"t": 1211978	"P": 1006.5	"F": 0}
{"v": 1	"t": 1211999	"P": 1007.5	"F": 0}
{"v": 1	"t": 1212019	"P": 1004.0	"F": 0}
{"v": 1	"t": 1212039	"P": 1001.5	"F": 0}
{"v": 1	"t": 1212060	"P": 1005.5	"F": 0}
{"v": 1	"t": 1212080	"P": 1007.0	"F": 0}
{"v": 1	"t": 1212100	"P": 1002.5	"F": 0}
{"v": 1	"t": 1212120	"P": 1003.0	"F": 0}
{"v": 1	"t": 1212141	"P": 1007.0	"F": 1}
{"v": 1	"t": 1212161	"P": 1009.75	"F": -1}
{"v": 1	"t": 1212181	"P": 1005.0	"F": 1}
{"v": 1	"t": 1212202	"P": 1002.25	"F": 0}
{"v": 1	"t": 1212222	"P": 1002.0	"F": 0}
{"v": 1	"t": 1212242	"P": 1008.0	"F": 0}
{"v": 1	"t": 1212263	"P": 1002.5	"F": 0}
{"v": 1	"t": 1212283	"P": 1000.5	"F": 0}
{"v": 1	"t": 1212303	"P": 1003.5	"F": 0}
{"v": 1	"t": 1212324	"P": 1007.0	"F": 0}
{"v": 1	"t": 1212344	"P": 1003.0	"F": 0}
{"v": 1	"t": 1212364	"P": 1002.0	"F": 0}
{"v": 1	"t": 1212384	"P": 1003.25	"F": 0}
{"v": 1	"t": 1212405	"P": 1006.25	"F": 0}
{"v": 1	"t": 1212425	"P": 1003.5	"F": 0}
{"v": 1	"t": 1212445	"P": 1000.75	"F": 0}
{"v": 1	"t": 1212466	"P": 1000.5	"F": 1}
{"v": 1	"t": 1212486	"P": 1005.5	"F": 0}
{"v": 1	"t": 1212506	"P": 1004.25	"F": 0}
{"v": 1	"t": 1212527	"P": 1001.0	"F": 0}
{"v": 1	"t": 1212547	"P": 1002.25	"F": 0}
{"v": 1	"t": 1212567	"P": 1006.5	"F": 0}
{"v": 1	"t": 1212587	"P": 1006.75	"F": 0}
{"v": 1	"t": 1212608	"P": 1002.75	"F": 0}
{"v": 1	"t": 1212628	"P": 999.5	"F": 0}
{"v": 1	"t": 1212648	"P": 1002.25	"F": 0}
{"v": 1	"t": 1212669	"P": 1005.25	"F": 0	"C": 46.18	"D": 3130	"sn": 54091779688249	"file": "/data/device_log/data0000.out"}
{"v": 1	"t": 1212689	"P": 1001.0	"F": 0}
{"v": 1	"t": 1212709	"P": 999.0	"F": 0}
{"v": 1	"t": 1212729	"P": 1001.25	"F": 0}
{"v": 1	"t": 1212750	"P": 1005.75	"F": 0}
{"v": 1	"t": 1212770	"P": 1002.75	"F": 0}
{"v": 1	"t": 1212790	"P": 999.75	"F": 0}
{"v": 1	"t": 1212811	"P": 1000.5	"F": 0}
{"v": 1	"t": 1212831	"P": 1004.5	"F": 0}
{"v": 1	"t": 1212851	"P": 1002.0	"F": 0}
{"v": 1	"t": 1212872	"P": 1000.75	"F": 0}
{"v": 1	"t": 1212892	"P": 999.25	"F": 0}
{"v": 1	"t": 1212912	"P": 1002.75	"F": 0}
{"v": 1	"t": 1212932	"P": 1002.25	"F": 0}
{"v": 1	"t": 1212953	"P": 999.0	"F": 0}
{"v": 1	"t": 1212973	"P": 998.0	"F": 0}
{"v": 1	"t": 1212993	"P": 1004.75	"F": 0}
{"v": 1	"t": 1213014	"P": 1004.0	"F": 0}
{"v": 1	"t": 1213034	"P": 999.75	"F": 0}
{"v": 1	"t": 1213054	"P": 998.0	"F": 0}
{"v": 1	"t": 1213075	"P": 1002.0	"F": 0}
{"v": 1	"t": 1213095	"P": 1003.75	"F": 0}
{"v": 1	"t": 1213115	"P": 999.0	"F": 0}
{"v": 1	"t": 1213136	"P": 998.0	"F": 0}
{"v": 1	"t": 1213156	"P": 1002.5	"F": 0}
{"v": 1	"t": 1213176	"P": 1002.75	"F": 0}
{"v": 1	"t": 1213196	"P": 1000.5	"F": 0}
{"v": 1	"t": 1213217	"P": 997.5	"F": 0}
{"v": 1	"t": 1213237	"P": 999.0	"F": 0}
{"v": 1	"t": 1213257	"P": 1005.75	"F": 0}
{"v": 1	"t": 1213278	"P": 1002.5	"F": 0}
{"v": 1	"t": 1213298	"P": 1000.25	"F": 0}
{"v": 1	"t": 1213318	"P": 999.5	"F": 0}
{"v": 1	"t": 1213338	"P": 1006.0	"F": 0}
{"v": 1	"t": 1213359	"P": 1003.25	"F": 0}
{"v": 1	"t": 1213379	"P": 1000.0	"F": 0}
{"v": 1	"t": 1213399	"P": 998.5	"F": 0}
{"v": 1	"t": 1213420	"P": 1001.75	"F": 0}
{"v": 1	"t": 1213440	"P": 1002.5	"F": 0}
{"v": 1	"t": 1213460	"P": 999.75	"F": 0}
{"v": 1	"t": 1213481	"P": 997.5	"F": 0}
{"v": 1	"t": 1213501	"P": 1002.25	"F": 0}
{"v": 1	"t": 1213521	"P": 1004.5	"F": 0}
{"v": 1	"t": 1213541	"P": 999.75	"F": 0}
{"v": 1	"t": 1213562	"P": 997.75	"F": 0}
{"v": 1	"t": 1213582	"P": 1000.75	"F": 0}
{"v": 1	"t": 1213602	"P": 1002.75	"F": 0}
{"v": 1	"t": 1213623	"P": 1001.0	"F": 0}
{"v": 1	"t": 1213643	"P": 997.0	"F": 0}
{"v": 1	"t": 1213663	"P": 1000.75	"F": 0}
{"v": 1	"t": 1213684	"P": 1003.75	"F": 0	"C": 46.195	"D": 3130	"sn": 54091779688249	"file": "/data/device_log/data0000.out"}
{"v": 1	"t": 1213704	"P": 1001.25	"F": 0}
{"v": 1	"t": 1213724	"P": 997.25	"F": 0}
{"v": 1	"t": 1213745	"P": 999.0	"F": 0}
{"v": 1	"t": 1213765	"P": 1004.25	"F": 0}
{"v": 1	"t": 1213785	"P": 999.75	"F": 0}
{"v": 1	"t": 1213805	"P": 997.5	"F": 0}
{"v": 1	"t": 1213826	"P": 1000.25	"F": 0}
{"v": 1	"t": 1213846	"P": 1004.5	"F": 0}
{"v": 1	"t": 1213866	"P": 1003.5	"F": 0}
{"v": 1	"t": 1213887	"P": 999.0	"F": 0}
{"v": 1	"t": 1213907	"P": 998.25	"F": 0}
{"v": 1	"t": 1213927	"P": 1004.5	"F": 0}
{"v": 1	"t": 1213947	"P": 1002.75	"F": 0}
{"v": 1	"t": 1213968	"P": 999.0	"F": 0}
{"v": 1	"t": 1213988	"P": 998.5	"F": 0}
{"v": 1	"t": 1214008	"P": 1002.25	"F": 0}
{"v": 1	"t": 1214029	"P": 1003.5	"F": 0}
{"v": 1	"t": 1214049	"P": 999.0	"F": 0}
{"v": 1	"t": 1214069	"P": 997.5	"F": 0}
{"v": 1	"t": 1214089	"P": 1000.25	"F": 0}
{"v": 1	"t": 1214110	"P": 1005.25	"F": 0}
{"v": 1	"t": 1214130	"P": 1000.0	"F": 0}
{"v": 1	"t": 1214150	"P": 999.0	"F": 0}
{"v": 1	"t": 1214171	"P": 999.25	"F": 0}
{"v": 1	"t": 1214191	"P": 1004.5	"F": 0}
{"v": 1	"t": 1214211	"P": 1002.75	"F": 0}
{"v": 1	"t": 1214232	"P": 998.5	"F": 0}
{"v": 1	"t": 1214252	"P": 998.75	"F": 0}
{"v": 1	"t": 1214272	"P": 1002.5	"F": 0}
{"v": 1	"t": 1214292	"P": 1002.0	"F": 0}
{"v": 1	"t": 1214313	"P": 998.75	"F": 0}
{"v": 1	"t": 1214333	"P": 999.0	"F": 0}
{"v": 1	"t": 1214353	"P": 1003.75	"F": 0}
{"v": 1	"t": 1214374	"P": 1004.0	"F": 0}
{"v": 1	"t": 1214394	"P": 999.5	"F": 0}
{"v": 1	"t": 1214414	"P": 998.0	"F": 0}
{"v": 1	"t": 1214435	"P": 1001.0	"F": 0}
{"v": 1	"t": 1214455	"P": 1002.5	"F": 0}
{"v": 1	"t": 1214475	"P": 1000.5	"F": 0}
{"v": 1	"t": 1214496	"P": 996.5	"F": 0}
{"v": 1	"t": 1214516	"P": 1001.75	"F": 0}
{"v": 1	"t": 1214536	"P": 1002.5	"F": 0}
{"v": 1	"t": 1214557	"P": 999.0	"F": 0}
{"v": 1	"t": 1214577	"P": 997.5	"F": 0}
{"v": 1	"t": 1214597	"P": 1003.25	"F": 0}
{"v": 1	"t": 1214617	"P": 1001.75	"F": 0}
{"v": 1	"t": 1214638	"P": 999.0	"F": 0}
{"v": 1	"t": 1214658	"P": 997.75	"F": 0}
{"v": 1	"t": 1214678	"P": 1002.5	"F": 0}
{"v": 1	"t": 1214699	"P": 1001.0	"F": 0	"C": 46.195	"D": 3130	"sn": 54091779688249	"file": "/data/device_log/data0000.out"}
{"v": 1	"t": 1214719	"P": 999.5	"F": 0}
{"v": 1	"t": 1214739	"P": 997.75	"F": 0}
{"v": 1	"t": 1214760	"P": 1004.25	"F": 0}
{"v": 1	"t": 1214780	"P": 1001.5	"F": 0}
{"v": 1	"t": 1214800	"P": 999.5	"F": 0}
{"v": 1	"t": 1214821	"P": 1000.5	"F": 0}
{"v": 1	"t": 1214841	"P": 1003.75	"F": 0}
{"v": 1	"t": 1214861	"P": 999.0	"F": 0}
{"v": 1	"t": 1214882	"P": 998.0	"F": 0}
{"v": 1	"t": 1214902	"P": 1000.75	"F": 0}
{"v": 1	"t": 1214922	"P": 1006.0	"F": 0}
{"v": 1	"t": 1214943	"P": 1000.25	"F": 0}
{"v": 1	"t": 1214963	"P": 997.5	"F": 0}
{"v": 1	"t": 1214983	"P": 1000.5	"F": 0}
{"v": 1	"t": 1215004	"P": 1003.25	"F": 0}
{"v": 1	"t": 1215024	"P": 1000.5	"F": 0}
{"v": 1	"t": 1215044	"P": 997.0	"F": 0}
{"v": 1	"t": 1215064	"P": 999.25	"F": 0}
{"v": 1	"t": 1215085	"P": 1005.0	"F": 0}
{"v": 1	"t": 1215105	"P": 1000.0	"F": 0}
{"v": 1	"t": 1215125	"P": 999.25	"F": 0}
{"v": 1	"t": 1215146	"P": 998.75	"F": 0}
{"v": 1	"t": 1215166	"P": 1003.0	"F": 0}
{"v": 1	"t": 1215186	"P": 1002.0	"F": 0}
{"v": 1	"t": 1215207	"P": 999.5	"F": 0}
{"v": 1	"t": 1215227	"P": 998.5	"F": 0}
{"v": 1	"t": 1215247	"P": 1002.25	"F": 0}
{"v": 1	"t": 1215267	"P": 1002.25	"F": 0}
{"v": 1	"t": 1215288	"P": 1000.0	"F": 0}
{"v": 1	"t": 1215308	"P": 997.25	"F": 0}
{"v": 1	"t": 1215328	"P": 1000.5	"F": 0}
{"v": 1	"t": 1215349	"P": 1003.0	"F": 0}
{"v": 1	"t": 1215369	"P": 999.0	"F": 0}
{"v": 1	"t": 1215389	"P": 997.5	"F": 0}
{"v": 1	"t": 1215409	"P": 1000.5	"F": 0}
{"v": 1	"t": 1215430	"P": 1003.25	"F": 0}
{"v": 1	"t": 1215450	"P": 1001.0	"F": 0}
{"v": 1	"t": 1215470	"P": 998.5	"F": 0}
{"v": 1	"t": 1215491	"P": 997.0	"F": 0}
{"v": 1	"t": 1215511	"P": 1002.5	"F": 0}
{"v": 1	"t": 1215531	"P": 1000.0	"F": 0}
{"v": 1	"t": 1215552	"P": 998.5	"F": 0}
{"v": 1	"t": 1215572	"P": 998.0	"F": 0}
{"v": 1	"t": 1215592	"P": 1003.25	"F": 0}
{"v": 1	"t": 1215612	"P": 1000.5	"F": 0}
{"v": 1	"t": 1215633	"P": 998.0	"F": 0}
{"v": 1	"t": 1215653	"P": 997.25	"F": 0}
{"v": 1	"t": 1215673	"P": 1002.75	"F": 0}
{"v": 1	"t": 1215694	"P": 1003.0	"F": 0}
{"v": 1	"t": 1215714	"P": 998.5	"F": 0	"C": 46.18	"D": 3130	"sn": 54091779688249	"file": "/data/device_log/data0000.out"}
{"v": 1	"t": 1215734	"P": 998.0	"F": 0}
{"v": 1	"t": 1215755	"P": 1001.0	"F": 0}
{"v": 1	"t": 1215775	"P": 1001.75	"F": 0}
{"v": 1	"t": 1215795	"P": 998.0	"F": 0}
{"v": 1	"t": 1215816	"P": 995.75	"F": 0}
{"v": 1	"t": 1215836	"P": 1000.75	"F": 0}
{"v": 1	"t": 1215856	"P": 1002.25	"F": 0}
{"v": 1	"t": 1215876	"P": 999.75	"F": 0}
{"v": 1	"t": 1215897	"P": 996.75	"F": 0}
{"v": 1	"t": 1215917	"P": 997.75	"F": 0}
{"v": 1	"t": 1215937	"P": 1003.0	"F": 0}
{"v": 1	"t": 1215958	"P": 1000.25	"F": 0}
{"v": 1	"t": 1215978	"P": 997.75	"F": 0}
{"v": 1	"t": 1215998	"P": 996.5	"F": 0}
{"v": 1	"t": 1216018	"P": 1003.5	"F": 0}
{"v": 1	"t": 1216039	"P": 1001.25	"F": 0}
{"v": 1	"t": 1216059	"P": 999.75	"F": 0}
{"v": 1	"t": 1216079	"P": 996.25	"F": 0}
{"v": 1	"t": 1216100	"P": 1002.0	"F": 0}
{"v": 1	"t": 1216120	"P": 1003.0	"F": 0}
{"v": 1	"t": 1216140	"P": 997.25	"F": 0}
{"v": 1	"t": 1216161	"P": 994.5	"F": 0}
{"v": 1	"t": 1216181	"P": 1000.5	"F": 0}
{"v": 1	"t": 1216201	"P": 1002.25	"F": 0}
{"v": 1	"t": 1216221	"P": 999.0	"F": 0}
{"v": 1	"t": 1216242	"P": 997.25	"F": 0}
{"v": 1	"t": 1216262	"P": 998.0	"F": 0}
{"v": 1	"t": 1216282	"P": 1000.5	"F": 0}
{"v": 1	"t": 1216303	"P": 999.25	"F": 0}
{"v": 1	"t": 1216323	"P": 996.0	"F": 0}
{"v": 1	"t": 1216343	"P": 1001.25	"F": 0}
{"v": 1	"t": 1216364	"P": 1002.25	"F": 0}
{"v": 1	"t": 1216384	"P": 998.75	"F": 0}
{"v": 1	"t": 1216404	"P": 997.0	"F": 0}
{"v": 1	"t": 1216425	"P": 998.5	"F": 0}
{"v": 1	"t": 1216445	"P": 1001.25	"F": 0}
{"v": 1	"t": 1216465	"P": 998.75	"F": 0}
{"v": 1	"t": 1216485	"P": 997.25	"F": 0}
{"v": 1	"t": 1216506	"P": 1000.25	"F": 0}
{"v": 1	"t": 1216526	"P": 1002.5	"F": 0}
{"v": 1	"t": 1216546	"P": 999.75	"F": 0}
{"v": 1	"t": 1216567	"P": 995.75	"F": 0}
{"v": 1	"t": 1216587	"P": 996.25	"F": 0}
{"v": 1	"t": 1216607	"P": 1001.25	"F": 0}
{"v": 1	"t": 1216627	"P": 999.75	"F": 0}
{"v": 1	"t": 1216648	"P": 995.0	"F": 0}
{"v": 1	"t": 1216668	"P": 996.0	"F": 0}
{"v": 1	"t": 1216688	"P": 1001.75	"F": 0}
{"v": 1	"t": 1216709	"P": 1000.0	"F": 0}
{"v": 1	"t": 1216729	"P": 998.5	"F": 0	"C": 46.18	"D": 3130	"sn": 54091779688249	"file": "/data/device_log/data0000.out"}
{"v": 1	"t": 1216749	"P": 996.0	"F": 0}
{"v": 1	"t": 1216770	"P": 999.5	"F": 0}
{"v": 1	"t": 1216790	"P": 1000.75	"F": 0}
{"v": 1	"t": 1216810	"P": 996.75	"F": 0}
{"v": 1	"t": 1216830	"P": 994.0	"F": 0}
{"v": 1	"t": 1216851	"P": 998.75	"F": 0}
{"v": 1	"t": 1216871	"P": 1000.5	"F": 0}
{"v": 1	"t": 1216891	"P": 998.75	"F": 0}
{"v": 1	"t": 1216912	"P": 995.25	"F": 0}
{"v": 1	"t": 1216932	"P": 996.5	"F": 0}
{"v": 1	"t": 1216952	"P": 1002.25	"F": 0}
{"v": 1	"t": 1216973	"P": 998.25	"F": 0}
{"v": 1	"t": 1216993	"P": 994.0	"F": 0}
{"v": 1	"t": 1217013	"P": 996.75	"F": 0}
{"v": 1	"t": 1217034	"P": 1000.75	"F": 0}
{"v": 1	"t": 1217054	"P": 998.25	"F": 0}
{"v": 1	"t": 1217074	"P": 997.0	"F": 0}
{"v": 1	"t": 1217095	"P": 997.5	"F": 0}
{"v": 1	"t": 1217115	"P": 1001.5	"F": 0}
{"v": 1	"t": 1217135	"P": 996.5	"F": 0}
{"v": 1	"t": 1217155	"P": 993.25	"F": 0}
{"v": 1	"t": 1217176	"P": 997.75	"F": 0}
{"v": 1	"t": 1217196	"P": 1002.0	"F": 0}
{"v": 1	"t": 1217216	"P": 998.75	"F": 0}
{"v": 1	"t": 1217237	"P": 996.5	"F": 0}
{"v": 1	"t": 1217257	"P": 985.0	"F": 0}
{"v": 1	"t": 1217277	"P": 1000.25	"F": 0}
{"v": 1	"t": 1217297	"P": 999.75	"F": 0}
{"v": 1	"t": 1217318	"P": 996.25	"F": 0}
{"v": 1	"t": 1217338	"P": 995.5	"F": 0}
{"v": 1	"t": 1217358	"P": 999.0	"F": 0}
{"v": 1	"t": 1217379	"P": 1000.25	"F": 0}
{"v": 1	"t": 1217399	"P": 997.25	"F": 0}
{"v": 1	"t": 1217419	"P": 995.0	"F": 0}
{"v": 1	"t": 1217440	"P": 999.0	"F": 0}
{"v": 1	"t": 1217460	"P": 1000.0	"F": 0}
{"v": 1	"t": 1217480	"P": 997.5	"F": 0}
{"v": 1	"t": 1217500	"P": 996.25	"F": 0}
{"v": 1	"t": 1217521	"P": 997.25	"F": 0}
{"v": 1	"t": 1217541	"P": 1002.25	"F": 0}
{"v": 1	"t": 1217561	"P": 999.5	"F": 0}
{"v": 1	"t": 1217582	"P": 995.0	"F": 0}
{"v": 1	"t": 1217602	"P": 995.25	"F": 0}
{"v": 1	"t": 1217622	"P": 1002.0	"F": 0}
{"v": 1	"t": 1217643	"P": 999.25	"F": 0}
{"v": 1	"t": 1217663	"P": 997.5	"F": 0}
{"v": 1	"t": 1217683	"P": 997.0	"F": 0}
{"v": 1	"t": 1217703	"P": 1000.75	"F": 0}
{"v": 1	"t": 1217724	"P": 1000.25	"F": 0}
{"v": 1	"t": 1217744	"P": 996.0	"F": 0	"C": 46.175	"D": 3130	"sn": 54091779688249	"file": "/data/device_log/data0000.out"}
{"v": 1	"t": 1217764	"P": 996.75	"F": 0}
{"v": 1	"t": 1217785	"P": 1001.75	"F": 0}
{"v": 1	"t": 1217805	"P": 999.25	"F": 0}
{"v": 1	"t": 1217825	"P": 994.5	"F": 0}
{"v": 1	"t": 1217846	"P": 994.25	"F": 0}
{"v": 1	"t": 1217866	"P": 999.5	"F": 0}
{"v": 1	"t": 1217886	"P": 999.5	"F": 0}
{"v": 1	"t": 1217906	"P": 996.0	"F": 0}
{"v": 1	"t": 1217927	"P": 986.75	"F": 0}
{"v": 1	"t": 1217947	"P": 999.25	"F": 0}
{"v": 1	"t": 1217967	"P": 1000.0	"F": 0}
{"v": 1	"t": 1217988	"P": 998.75	"F": 0}
{"v": 1	"t": 1218008	"P": 996.25	"F": 0}
{"v": 1	"t": 1218028	"P": 996.5	"F": 0}
{"v": 1	"t": 1218049	"P": 1001.5	"F": 0}
{"v": 1	"t": 1218069	"P": 999.5	"F": 0}
{"v": 1	"t": 1218089	"P": 993.25	"F": 0}
{"v": 1	"t": 1218109	"P": 995.5	"F": 0}
{"v": 1	"t": 1218130	"P": 1001.75	"F": 0}
{"v": 1	"t": 1218150	"P": 999.0	"F": 0}
{"v": 1	"t": 1218170	"P": 997.25	"F": 0}
{"v": 1	"t": 1218191	"P": 994.75	"F": 0}
{"v": 1	"t": 1218211	"P": 998.5	"F": 0}
{"v": 1	"t": 1218231	"P": 998.5	"F": 0}
{"v": 1	"t": 1218251	"P": 996.5	"F": 0}
{"v": 1	"t": 1218272	"P": 995.25	"F": 0}
{"v": 1	"t": 1218292	"P": 999.75	"F": 0}
{"v": 1	"t": 1218312	"P": 1000.0	"F": 0}
{"v": 1	"t": 1218333	"P": 996.25	"F": 0}
{"v": 1	"t": 1218353	"P": 995.5	"F": 0}
{"v": 1	"t": 1218373	"P": 999.5	"F": 0}
{"v": 1	"t": 1218394	"P": 999.75	"F": 0}
{"v": 1	"t": 1218414	"P": 996.75	"F": 0}
{"v": 1	"t": 1218434	"P": 994.25	"F": 0}
{"v": 1	"t": 1218455	"P": 999.25	"F": 0}
{"v": 1	"t": 1218475	"P": 1000.25	"F": 0}
{"v": 1	"t": 1218495	"P": 997.0	"F": 0}
{"v": 1	"t": 1218516	"P": 996.5	"F": 0}
{"v": 1	"t": 1218536	"P": 998.5	"F": 0}
{"v": 1	"t": 1218556	"P": 998.5	"F": 0}
{"v": 1	"t": 1218577	"P": 995.25	"F": 0}
{"v": 1	"t": 1218597	"P": 996.5	"F": 0}
{"v": 1	"t": 1218617	"P": 1000.25	"F": 0}
{"v": 1	"t": 1218638	"P": 997.75	"F": 0}
{"v": 1	"t": 1218658	"P": 995.75	"F": 0}
{"v": 1	"t": 1218678	"P": 996.5	"F": 0}
{"v": 1	"t": 1218699	"P": 1000.75	"F": 0}
{"v": 1	"t": 1218719	"P": 997.5	"F": 0}
{"v": 1	"t": 1218739	"P": 994.5	"F": 0}
{"v": 1	"t": 1218760	"P": 997.75	"F": 0	"C": 46.18	"D": 3130	"sn": 54091779688249	"file": "/data/device_log/data0000.out"}
{"v": 1	"t": 1218780	"P": 999.0	"F": 0}
{"v": 1	"t": 1218800	"P": 998.5	"F": 0}
{"v": 1	"t": 1218821	"P": 994.25	"F": 0}
{"v": 1	"t": 1218841	"P": 998.0	"F": 0}
{"v": 1	"t": 1218861	"P": 1001.0	"F": 0}
{"v": 1	"t": 1218881	"P": 996.75	"F": 0}
{"v": 1	"t": 1218902	"P": 993.5	"F": 0}
{"v": 1	"t": 1218922	"P": 1000.25	"F": 0}
{"v": 1	"t": 1218942	"P": 1000.0	"F": 0}
{"v": 1	"t": 1218963	"P": 996.5	"F": 0}
{"v": 1	"t": 1218983	"P": 994.25	"F": 0}
{"v": 1	"t": 1219003	"P": 997.0	"F": 0}
{"v": 1	"t": 1219024	"P": 1001.5	"F": 0}
{"v": 1	"t": 1219044	"P": 997.25	"F": 0}
{"v": 1	"t": 1219064	"P": 995.5	"F": 0}
{"v": 1	"t": 1219084	"P": 998.0	"F": 0}
{"v": 1	"t": 1219105	"P": 1000.0	"F": 0}
{"v": 1	"t": 1219125	"P": 998.0	"F": 0}
{"v": 1	"t": 1219145	"P": 994.25	"F": 0}
{"v": 1	"t": 1219166	"P": 995.75	"F": 0}
{"v": 1	"t": 1219186	"P": 1000.0	"F": 0}
{"v": 1	"t": 1219206	"P": 998.75	"F": 0}
{"v": 1	"t": 1219227	"P": 996.25	"F": 0}
{"v": 1	"t": 1219247	"P": 994.75	"F": 0}
{"v": 1	"t": 1219267	"P": 1000.75	"F": 0}
{"v": 1	"t": 1219287	"P": 999.25	"F": 0}
{"v": 1	"t": 1219308	"P": 997.0	"F": 0}
{"v": 1	"t": 1219328	"P": 993.25	"F": 0}
{"v": 1	"t": 1219348	"P": 999.0	"F": 0}
{"v": 1	"t": 1219369	"P": 999.5	"F": 0}
{"v": 1	"t": 1219389	"P": 995.25	"F": 0}
{"v": 1	"t": 1219409	"P": 993.75	"F": 0}
{"v": 1	"t": 1219429	"P": 997.25	"F": 0}
{"v": 1	"t": 1219450	"P": 1000.5	"F": 0}
{"v": 1	"t": 1219470	"P": 998.5	"F": 0}
{"v": 1	"t": 1219490	"P": 995.75	"F": 0}
{"v": 1	"t": 1219511	"P": 996.75	"F": 0}
{"v": 1	"t": 1219531	"P": 1001.0	"F": 0}
{"v": 1	"t": 1219551	"P": 998.75	"F": 0}
{"v": 1	"t": 1219572	"P": 995.75	"F": 0}
{"v": 1	"t": 1219592	"P": 995.0	"F": 0}
{"v": 1	"t": 1219612	"P": 998.75	"F": 0}
{"v": 1	"t": 1219633	"P": 997.5	"F": 0}
{"v": 1	"t": 1219653	"P": 995.0	"F": 0}
{"v": 1	"t": 1219673	"P": 994.5	"F": 0}
{"v": 1	"t": 1219693	"P": 1001.25	"F": 0}
{"v": 1	"t": 1219714	"P": 999.0	"F": 0}
{"v": 1	"t": 1219734	"P": 995.75	"F": 0}
{"v": 1	"t": 1219754	"P": 996.75	"F": 0}
{"v": 1	"t": 1219775	"P": 999.25	"F": 0	"C": 46.14	"D": 3130	"sn": 54091779688249	"file": "/data/device_log/data0000.out"}
{"v": 1	"t": 1219795	"P": 998.25	"F": 0}
{"v": 1	"t": 1219815	"P": 995.5	"F": 0}
{"v": 1	"t": 1219836	"P": 994.0	"F": 0}
{"v": 1	"t": 1219856	"P": 999.0	"F": 0}
{"v": 1	"t": 1219876	"P": 997.25	"F": 0}
{"v": 1	"t": 1219896	"P": 996.25	"F": 0}
{"v": 1	"t": 1219917	"P": 994.0	"F": 0}
{"v": 1	"t": 1219937	"P": 998.0	"F": 0}
{"v": 1	"t": 1219957	"P": 1000.75	"F": 0}
{"v": 1	"t": 1219978	"P": 995.75	"F": 0}
{"v": 1	"t": 1219998	"P": 993.0	"F": 0}
{"v": 1	"t": 1220018	"P": 996.25	"F": 0}
{"v": 1	"t": 1220038	"P": 1000.25	"F": 0}
{"v": 1	"t": 1220059	"P": 998.0	"F": 0}
{"v": 1	"t": 1220079	"P": 994.25	"F": 0}
{"v": 1	"t": 1220099	"P": 995.75	"F": 0}
{"v": 1	"t": 1220120	"P": 1000.75	"F": 0}
{"v": 1	"t": 1220140	"P": 999.75	"F": 0}
{"v": 1	"t": 1220160	"P": 995.0	"F": 0}
{"v": 1	"t": 1220181	"P": 992.75	"F": 0}
{"v": 1	"t": 1220201	"P": 999.0	"F": 0}
{"v": 1	"t": 1220221	"P": 999.5	"F": 0}
{"v": 1	"t": 1220241	"P": 995.0	"F": 0}
{"v": 1	"t": 1220262	"P": 994.0	"F": 0}
{"v": 1	"t": 1220282	"P": 998.5	"F": 0}
{"v": 1	"t": 1220302	"P": 1000.25	"F": 0}
{"v": 1	"t": 1220323	"P": 994.75	"F": 0}
{"v": 1	"t": 1220343	"P": 992.5	"F": 0}
{"v": 1	"t": 1220363	"P": 998.5	"F": 0}
{"v": 1	"t": 1220384	"P": 1000.0	"F": 0}
{"v": 1	"t": 1220404	"P": 996.5	"F": 0}
{"v": 1	"t": 1220424	"P": 992.25	"F": 0}
{"v": 1	"t": 1220445	"P": 998.5	"F": 0}
{"v": 1	"t": 1220465	"P": 999.75	"F": 0}
{"v": 1	"t": 1220485	"P": 997.25	"F": 0}
{"v": 1	"t": 1220505	"P": 993.25	"F": 0}
{"v": 1	"t": 1220526	"P": 996.75	"F": 0}
{"v": 1	"t": 1220546	"P": 1000.25	"F": 0}
{"v": 1	"t": 1220566	"P": 997.0	"F": 0}
{"v": 1	"t": 1220587	"P": 994.5	"F": 0}
{"v": 1	"t": 1220607	"P": 995.5	"F": 0}
{"v": 1	"t": 1220627	"P": 1001.0	"F": 0}
{"v": 1	"t": 1220647	"P": 998.75	"F": 0}
{"v": 1	"t": 1220668	"P": 995.5	"F": 0}
{"v": 1	"t": 1220688	"P": 994.0	"F": 0}
{"v": 1	"t": 1220708	"P": 998.5	"F": 0}
{"v": 1	"t": 1220729	"P": 999.5	"F": 0}
{"v": 1	"t": 1220749	"P": 996.5	"F": 0}
{"v": 1	"t": 1220769	"P": 994.5	"F": 0}
{"v": 1	"t": 1220790	"P": 996.5	"F": 0	"C": 46.15	"D": 3130	"sn": 54091779688249	"file": "/data/device_log/data0000.out"}
{"v": 1	"t": 1220810	"P": 1000.75	"F": 0}
{"v": 1	"t": 1220830	"P": 996.25	"F": 0}
{"v": 1	"t": 1220850	"P": 994.0	"F": 0}
{"v": 1	"t": 1220871	"P": 997.75	"F": 0}
{"v": 1	"t": 1220891	"P": 1001.5	"F": 0}
{"v": 1	"t": 1220911	"P": 996.75	"F": 0}
{"v": 1	"t": 1220932	"P": 995.75	"F": 0}
{"v": 1	"t": 1220952	"P": 994.0	"F": 0}
{"v": 1	"t": 1220972	"P": 1001.5	"F": 0}
{"v": 1	"t": 1220993	"P": 997.25	"F": 0}
{"v": 1	"t": 1221013	"P": 993.75	"F": 0}
{"v": 1	"t": 1221033	"P": 993.5	"F": 0}
{"v": 1	"t": 1221054	"P": 1000.0	"F": 0}
{"v": 1	"t": 1221074	"P": 997.0	"F": 0}
{"v": 1	"t": 1221094	"P": 993.75	"F": 0}
{"v": 1	"t": 1221114	"P": 997.5	"F": 0}
{"v": 1	"t": 1221135	"P": 1000.5	"F": 0}
{"v": 1	"t": 1221155	"P": 997.0	"F": 0}
{"v": 1	"t": 1221175	"P": 993.75	"F": 0}
{"v": 1	"t": 1221196	"P": 993.5	"F": 0}
{"v": 1	"t": 1221216	"P": 999.25	"F": 0}
{"v": 1	"t": 1221236	"P": 998.0	"F": 0}
{"v": 1	"t": 1221256	"P": 996.25	"F": 0}
{"v": 1	"t": 1221277	"P": 993.75	"F": 0}
{"v": 1	"t": 1221297	"P": 997.25	"F": 0}
{"v": 1	"t": 1221317	"P": 998.25	"F": 0}
{"v": 1	"t": 1221338	"P": 995.25	"F": 0}
{"v": 1	"t": 1221358	"P": 994.0	"F": 0}
{"v": 1	"t": 1221378	"P": 996.5	"F": 0}
{"v": 1	"t": 1221399	"P": 1000.25	"F": 0}
{"v": 1	"t": 1221419	"P": 996.0	"F": 0}
{"v": 1	"t": 1221439	"P": 993.75	"F": 0}
{"v": 1	"t": 1221459	"P": 994.25	"F": 0}
{"v": 1	"t": 1221480	"P": 999.25	"F": 0}
{"v": 1	"t": 1221500	"P": 998.75	"F": 0}
{"v": 1	"t": 1221520	"P": 995.25	"F": 0}
{"v": 1	"t": 1221541	"P": 993.75	"F": 0}
{"v": 1	"t": 1221561	"P": 999.75	"F": 0}
{"v": 1	"t": 1221581	"P": 999.5	"F": 0}
{"v": 1	"t": 1221602	"P": 996.0	"F": 0}
{"v": 1	"t": 1221622	"P": 994.25	"F": 0}
{"v": 1	"t": 1221642	"P": 999.25	"F": 0}
{"v": 1	"t": 1221662	"P": 999.5	"F": 0}
{"v": 1	"t": 1221683	"P": 994.75	"F": 0}
{"v": 1	"t": 1221703	"P": 995.5	"F": 0}
{"v": 1	"t": 1221723	"P": 999.0	"F": 0}
{"v": 1	"t": 1221744	"P": 999.25	"F": 0}
{"v": 1	"t": 1221764	"P": 996.25	"F": 0}
{"v": 1	"t": 1221784	"P": 995.25	"F": 0}
{"v": 1	"t": 1221805	"P": 996.0	"F": 0	"C": 46.17	"D": 3130	"sn": 54091779688249	"file": "/data/device_log/data0000.out"}
{"v": 1	"t": 1221825	"P": 999.0	"F": 0}
{"v": 1	"t": 1221845	"P": 997.0	"F": 0}
{"v": 1	"t": 1221865	"P": 994.5	"F": 0}
{"v": 1	"t": 1221886	"P": 996.25	"F": 0}
{"v": 1	"t": 1221906	"P": 1000.0	"F": 0}
{"v": 1	"t": 1221926	"P": 999.0	"F": 0}
{"v": 1	"t": 1221947	"P": 995.25	"F": 0}
{"v": 1	"t": 1221967	"P": 995.5	"F": 0}
{"v": 1	"t": 1221987	"P": 1000.5	"F": 0}
{"v": 1	"t": 1222007	"P": 999.0	"F": 0}
{"v": 1	"t": 1222028	"P": 996.0	"F": 0}
{"v": 1	"t": 1222048	"P": 994.5	"F": 0}
{"v": 1	"t": 1222068	"P": 1000.25	"F": 0}
{"v": 1	"t": 1222089	"P": 1000.0	"F": 0}
{"v": 1	"t": 1222109	"P": 995.5	"F": 0}
{"v": 1	"t": 1222129	"P": 994.0	"F": 0}
{"v": 1	"t": 1222150	"P": 999.0	"F": 0}
{"v": 1	"t": 1222170	"P": 999.25	"F": 0}
{"v": 1	"t": 1222190	"P": 996.0	"F": 0}
{"v": 1	"t": 1222210	"P": 994.75	"F": 0}
{"v": 1	"t": 1222231	"P": 996.0	"F": 0}
{"v": 1	"t": 1222251	"P": 1000.0	"F": 0}
{"v": 1	"t": 1222271	"P": 997.5	"F": 0}
{"v": 1	"t": 1222292	"P": 995.0	"F": 0}
{"v": 1	"t": 1222312	"P": 996.75	"F": 0}
{"v": 1	"t": 1222332	"P": 1000.0	"F": 0}
{"v": 1	"t": 1222353	"P": 995.5	"F": 0}
{"v": 1	"t": 1222373	"P": 995.0	"F": 0}
{"v": 1	"t": 1222393	"P": 997.0	"F": 0}
{"v": 1	"t": 1222414	"P": 999.0	"F": 0}
{"v": 1	"t": 1222434	"P": 997.0	"F": 0}
{"v": 1	"t": 1222454	"P": 994.5	"F": 0}
{"v": 1	"t": 1222474	"P": 995.75	"F": 0}
{"v": 1	"t": 1222495	"P": 1000.5	"F": 0}
{"v": 1	"t": 1222515	"P": 997.75	"F": 0}
{"v": 1	"t": 1222536	"P": 993.75	"F": 0}
{"v": 1	"t": 1222556	"P": 1000.5	"F": 0}
{"v": 1	"t": 1222576	"P": 1000.0	"F": 0}
{"v": 1	"t": 1222596	"P": 996.75	"F": 0}
{"v": 1	"t": 1222617	"P": 994.75	"F": 0}
{"v": 1	"t": 1222637	"P": 997.75	"F": 0}
{"v": 1	"t": 1222657	"P": 999.75	"F": 0}
{"v": 1	"t": 1222678	"P": 996.0	"F": 0}
{"v": 1	"t": 1222698	"P": 993.0	"F": 0}
{"v": 1	"t": 1222718	"P": 1000.5	"F": 0}
{"v": 1	"t": 1222739	"P": 998.5	"F": 0}
{"v": 1	"t": 1222759	"P": 994.0	"F": 0}
{"v": 1	"t": 1222779	"P": 993.25	"F": 0}
{"v": 1	"t": 1222800	"P": 1001.0	"F": 0}
{"v": 1	"t": 1222820	"P": 999.0	"F": 0	"C": 46.17	"D": 3130	"sn": 54091779688249	"file": "/data/device_log/data0000.out"}
{"v": 1	"t": 1222840	"P": 996.0	"F": 0}
{"v": 1	"t": 1222861	"P": 995.25	"F": 0}
{"v": 1	"t": 1222881	"P": 1002.0	"F": 0}
{"v": 1	"t": 1222901	"P": 997.25	"F": 0}
{"v": 1	"t": 1222922	"P": 994.75	"F": 0}
{"v": 1	"t": 1222942	"P": 996.25	"F": 0}
{"v": 1	"t": 1222962	"P": 999.75	"F": 0}
{"v": 1	"t": 1222983	"P": 998.25	"F": 0}
{"v": 1	"t": 1223003	"P": 993.75	"F": 0}
{"v": 1	"t": 1223023	"P": 995.0	"F": 0}
{"v": 1	"t": 1223044	"P": 999.5	"F": 0}
{"v": 1	"t": 1223064	"P": 998.5	"F": 0}
{"v": 1	"t": 1223084	"P": 994.5	"F": 0}
{"v": 1	"t": 1223104	"P": 995.75	"F": 0}
{"v": 1	"t": 1223125	"P": 1000.5	"F": 0}
{"v": 1	"t": 1223145	"P": 998.25	"F": 0}
{"v": 1	"t": 1223165	"P": 994.25	"F": 0}
{"v": 1	"t": 1223186	"P": 995.0	"F": 0}
{"v": 1	"t": 1223206	"P": 1002.75	"F": 0}
{"v": 1	"t": 1223226	"P": 997.25	"F": 0}
{"v": 1	"t": 1223247	"P": 995.0	"F": 0}
{"v": 1	"t": 1223267	"P": 994.5	"F": 0}
{"v": 1	"t": 1223287	"P": 1001.75	"F": 0}
{"v": 1	"t": 1223307	"P": 998.0	"F": 0}
{"v": 1	"t": 1223328	"P": 997.25	"F": 0}
{"v": 1	"t": 1223348	"P": 995.5	"F": 0}
{"v": 1	"t": 1223368	"P": 997.5	"F": 0}
{"v": 1	"t": 1223389	"P": 1001.25	"F": 0}
{"v": 1	"t": 1223409	"P": 996.75	"F": 0}
{"v": 1	"t": 1223429	"P": 994.0	"F": 0}
{"v": 1	"t": 1223449	"P": 997.75	"F": 0}
{"v": 1	"t": 1223470	"P": 1000.0	"F": 0}
{"v": 1	"t": 1223490	"P": 1000.25	"F": 0}
{"v": 1	"t": 1223510	"P": 997.5	"F": 0}
{"v": 1	"t": 1223531	"P": 996.75	"F": 0}
{"v": 1	"t": 1223551	"P": 1000.5	"F": 0}
{"v": 1	"t": 1223571	"P": 997.75	"F": 0}
{"v": 1	"t": 1223592	"P": 994.75	"F": 0}
{"v": 1	"t": 1223612	"P": 994.25	"F": 0}
{"v": 1	"t": 1223632	"P": 999.75	"F": 0}
{"v": 1	"t": 1223652	"P": 998.75	"F": 0}
{"v": 1	"t": 1223673	"P": 995.5	"F": 0}
{"v": 1	"t": 1223693	"P": 995.75	"F": 0}
{"v": 1	"t": 1223713	"P": 1000.25	"F": 0}
{"v": 1	"t": 1223734	"P": 999.25	"F": 0}
{"v": 1	"t": 1223754	"P": 996.5	"F": 0}
{"v": 1	"t": 1223774	"P": 995.0	"F": 0}
{"v": 1	"t": 1223795	"P": 997.5	"F": 0}
{"v": 1	"t": 1223815	"P": 998.5	"F": 0}
{"v": 1	"t": 1223835	"P": 994.5	"F": 0	"C": 46.14	"D": 3130	"sn": 54091779688249	"file": "/data/device_log/data0000.out"}
{"v": 1	"t": 1223856	"P": 993.25	"F": 0}
{"v": 1	"t": 1223876	"P": 999.0	"F": 0}
{"v": 1	"t": 1223896	"P": 1000.25	"F": 0}
{"v": 1	"t": 1223916	"P": 997.0	"F": 0}
{"v": 1	"t": 1223937	"P": 993.25	"F": 0}
{"v": 1	"t": 1223957	"P": 996.75	"F": 0}
{"v": 1	"t": 1223977	"P": 1001.75	"F": 0}
{"v": 1	"t": 1223998	"P": 997.0	"F": 0}
{"v": 1	"t": 1224018	"P": 993.75	"F": 0}
{"v": 1	"t": 1224038	"P": 994.25	"F": 0}
{"v": 1	"t": 1224059	"P": 1000.5	"F": 0}
{"v": 1	"t": 1224079	"P": 997.75	"F": 0}
{"v": 1	"t": 1224099	"P": 993.75	"F": 0}
{"v": 1	"t": 1224119	"P": 995.0	"F": 0}
{"v": 1	"t": 1224140	"P": 1001.25	"F": 0}
{"v": 1	"t": 1224160	"P": 998.5	"F": 0}
{"v": 1	"t": 1224180	"P": 994.5	"F": 0}
{"v": 1	"t": 1224201	"P": 994.75	"F": 0}
{"v": 1	"t": 1224221	"P": 1000.0	"F": 0}
{"v": 1	"t": 1224241	"P": 999.25	"F": 0}
{"v": 1	"t": 1224261	"P": 996.0	"F": 0}
{"v": 1	"t": 1224282	"P": 993.75	"F": 0}
{"v": 1	"t": 1224302	"P": 997.5	"F": 0}
{"v": 1	"t": 1224322	"P": 998.0	"F": 0}
{"v": 1	"t": 1224343	"P": 995.75	"F": 0}
{"v": 1	"t": 1224363	"P": 993.5	"F": 0}
{"v": 1	"t": 1224383	"P": 996.25	"F": 0}
{"v": 1	"t": 1224404	"P": 999.0	"F": 0}
{"v": 1	"t": 1224424	"P": 996.25	"F": 0}
{"v": 1	"t": 1224444	"P": 994.0	"F": 0}
{"v": 1	"t": 1224465	"P": 997.0	"F": 0}
{"v": 1	"t": 1224485	"P": 999.5	"F": 0}
{"v": 1	"t": 1224505	"P": 996.5	"F": 0}
{"v": 1	"t": 1224525	"P": 995.5	"F": 0}
{"v": 1	"t": 1224546	"P": 997.0	"F": 0}
{"v": 1	"t": 1224566	"P": 1000.0	"F": 0}
{"v": 1	"t": 1224586	"P": 997.25	"F": 0}
{"v": 1	"t": 1224607	"P": 995.75	"F": 0}
{"v": 1	"t": 1224627	"P": 994.25	"F": 0}
{"v": 1	"t": 1224647	"P": 1000.75	"F": 0}
{"v": 1	"t": 1224667	"P": 999.75	"F": 0}
{"v": 1	"t": 1224688	"P": 994.0	"F": 0}
{"v": 1	"t": 1224708	"P": 992.75	"F": 0}
{"v": 1	"t": 1224728	"P": 997.5	"F": 0}
{"v": 1	"t": 1224749	"P": 999.75	"F": 0}
{"v": 1	"t": 1224769	"P": 997.0	"F": 0}
{"v": 1	"t": 1224789	"P": 993.25	"F": 0}
{"v": 1	"t": 1224809	"P": 996.0	"F": 0}
{"v": 1	"t": 1224830	"P": 998.5	"F": 0}
{"v": 1	"t": 1224850	"P": 997.75	"F": 0	"C": 46.16	"D": 3130	"sn": 54091779688249	"file": "/data/device_log/data0000.out"}
{"v": 1	"t": 1224870	"P": 994.25	"F": 0}
{"v": 1	"t": 1224891	"P": 994.75	"F": 0}
{"v": 1	"t": 1224911	"P": 1000.5	"F": 0}
{"v": 1	"t": 1224931	"P": 998.5	"F": 0}
{"v": 1	"t": 1224952	"P": 994.25	"F": 0}
{"v": 1	"t": 1224972	"P": 994.25	"F": 0}
{"v": 1	"t": 1224992	"P": 999.25	"F": 0}
{"v": 1	"t": 1225013	"P": 998.5	"F": 0}
{"v": 1	"t": 1225033	"P": 994.0	"F": 0}
{"v": 1	"t": 1225053	"P": 994.75	"F": 0}
{"v": 1	"t": 1225074	"P": 1002.25	"F": 0}
{"v": 1	"t": 1225094	"P": 998.75	"F": 0}
{"v": 1	"t": 1225114	"P": 995.75	"F": 0}
{"v": 1	"t": 1225134	"P": 996.0	"F": 0}
{"v": 1	"t": 1225155	"P": 1002.0	"F": 0}
{"v": 1	"t": 1225175	"P": 999.0	"F": 0}
{"v": 1	"t": 1225195	"P": 995.0	"F": 0}
{"v": 1	"t": 1225216	"P": 994.5	"F": 0}
{"v": 1	"t": 1225236	"P": 1000.0	"F": 0}
{"v": 1	"t": 1225256	"P": 998.75	"F": 0}
{"v": 1	"t": 1225276	"P": 995.0	"F": 0}
{"v": 1	"t": 1225297	"P": 992.75	"F": 0}
{"v": 1	"t": 1225317	"P": 998.0	"F": 0}
{"v": 1	"t": 1225337	"P": 1000.75	"F": 0}
{"v": 1	"t": 1225358	"P": 997.25	"F": 0}
{"v": 1	"t": 1225378	"P": 995.25	"F": 0}
{"v": 1	"t": 1225398	"P": 995.75	"F": 0}
{"v": 1	"t": 1225418	"P": 998.25	"F": 0}
{"v": 1	"t": 1225439	"P": 998.25	"F": 0}
{"v": 1	"t": 1225459	"P": 996.75	"F": 0}
{"v": 1	"t": 1225479	"P": 993.75	"F": 0}
{"v": 1	"t": 1225500	"P": 1001.25	"F": 0}
{"v": 1	"t": 1225520	"P": 998.0	"F": 0}
{"v": 1	"t": 1225540	"P": 994.5	"F": 0}
{"v": 1	"t": 1225561	"P": 996.25	"F": 0}
{"v": 1	"t": 1225581	"P": 998.75	"F": 0}
{"v": 1	"t": 1225601	"P": 1000.5	"F": 0}
{"v": 1	"t": 1225621	"P": 996.5	"F": 0}
{"v": 1	"t": 1225642	"P": 995.0	"F": 0}
{"v": 1	"t": 1225662	"P": 998.0	"F": 0}
{"v": 1	"t": 1225682	"P": 999.5	"F": 0}
{"v": 1	"t": 1225703	"P": 995.5	"F": 0}
{"v": 1	"t": 1225723	"P": 995.0	"F": 0}
{"v": 1	"t": 1225743	"P": 996.5	"F": 0}
{"v": 1	"t": 1225764	"P": 1001.25	"F": 0}
{"v": 1	"t": 1225784	"P": 998.0	"F": 0}
{"v": 1	"t": 1225804	"P": 994.0	"F": 0}
{"v": 1	"t": 1225824	"P": 997.25	"F": 0}
{"v": 1	"t": 1225845	"P": 1000.75	"F": 0}
{"v": 1	"t": 1225865	"P": 995.75	"F": 0	"C": 46.14	"D": 3130	"sn": 54091779688249	"file": "/data/device_log/data0000.out"}
{"v": 1	"t": 1225885	"P": 994.25	"F": 0}
{"v": 1	"t": 1225906	"P": 996.75	"F": 0}
{"v": 1	"t": 1225926	"P": 1003.0	"F": 0}
{"v": 1	"t": 1225946	"P": 996.5	"F": 0}
{"v": 1	"t": 1225967	"P": 995.5	"F": 0}
{"v": 1	"t": 1225987	"P": 994.5	"F": 0}
{"v": 1	"t": 1226007	"P": 999.75	"F": 0}
{"v": 1	"t": 1226027	"P": 998.0	"F": 0}
{"v": 1	"t": 1226048	"P": 995.25	"F": 0}
{"v": 1	"t": 1226068	"P": 993.75	"F": 0}
{"v": 1	"t": 1226088	"P": 999.25	"F": 0}
{"v": 1	"t": 1226109	"P": 998.5	"F": 0}
{"v": 1	"t": 1226129	"P": 996.75	"F": 0}
{"v": 1	"t": 1226149	"P": 993.0	"F": 0}
{"v": 1	"t": 1226170	"P": 996.5	"F": 0}
{"v": 1	"t": 1226190	"P": 999.25	"F": 0}
{"v": 1	"t": 1226210	"P": 996.5	"F": 0}
{"v": 1	"t": 1226230	"P": 993.0	"F": 0}
{"v": 1	"t": 1226251	"P": 994.25	"F": 0}
{"v": 1	"t": 1226271	"P": 1000.0	"F": 0}
{"v": 1	"t": 1226291	"P": 995.5	"F": 0}
{"v": 1	"t": 1226312	"P": 994.0	"F": 0}
{"v": 1	"t": 1226332	"P": 993.5	"F": 0}
{"v": 1	"t": 1226352	"P": 1001.75	"F": 0}
{"v": 1	"t": 1226373	"P": 998.25	"F": 0}
{"v": 1	"t": 1226393	"P": 994.5	"F": 0}
{"v": 1	"t": 1226413	"P": 995.75	"F": 0}
{"v": 1	"t": 1226433	"P": 999.25	"F": 0}
{"v": 1	"t": 1226454	"P": 997.5	"F": 0}
{"v": 1	"t": 1226474	"P": 997.0	"F": 0}
{"v": 1	"t": 1226494	"P": 994.5	"F": 0}
{"v": 1	"t": 1226515	"P": 1001.25	"F": 0}
{"v": 1	"t": 1226535	"P": 998.0	"F": 0}
{"v": 1	"t": 1226555	"P": 995.5	"F": 0}
{"v": 1	"t": 1226576	"P": 996.0	"F": 0}
{"v": 1	"t": 1226596	"P": 1002.25	"F": 0}
{"v": 1	"t": 1226616	"P": 998.75	"F": 0}
{"v": 1	"t": 1226637	"P": 994.75	"F": 0}
{"v": 1	"t": 1226657	"P": 997.75	"F": 0}
{"v": 1	"t": 1226677	"P": 1001.0	"F": 0}
{"v": 1	"t": 1226698	"P": 997.25	"F": 0}
{"v": 1	"t": 1226718	"P": 994.0	"F": 0}
{"v": 1	"t": 1226738	"P": 997.5	"F": 0}
{"v": 1	"t": 1226759	"P": 1001.75	"F": 0}
{"v": 1	"t": 1226779	"P": 996.5	"F": 0}
{"v": 1	"t": 1226799	"P": 994.75	"F": 0}
{"v": 1	"t": 1226820	"P": 998.0	"F": 0}
{"v": 1	"t": 1226840	"P": 997.5	"F": 0}
{"v": 1	"t": 1226860	"P": 995.5	"F": 0}
{"v": 1	"t": 1226881	"P": 993.25	"F": 0	"C": 46.15	"D": 3130	"sn": 54091779688249	"file": "/data/device_log/data0000.out"}
{"v": 1	"t": 1226901	"P": 999.0	"F": 0}
{"v": 1	"t": 1226921	"P": 1000.0	"F": 0}
{"v": 1	"t": 1226942	"P": 994.25	"F": 0}
{"v": 1	"t": 1226962	"P": 993.75	"F": 0}
{"v": 1	"t": 1226982	"P": 1000.75	"F": 0}
{"v": 1	"t": 1227002	"P": 999.75	"F": 0}
{"v": 1	"t": 1227023	"P": 996.0	"F": 0}
{"v": 1	"t": 1227043	"P": 994.5	"F": 0}
{"v": 1	"t": 1227063	"P": 999.75	"F": 0}
{"v": 1	"t": 1227084	"P": 997.25	"F": 0}
{"v": 1	"t": 1227104	"P": 995.25	"F": 0}
{"v": 1	"t": 1227124	"P": 993.0	"F": 0}
{"v": 1	"t": 1227145	"P": 999.0	"F": 0}
{"v": 1	"t": 1227165	"P": 998.0	"F": 0}
{"v": 1	"t": 1227185	"P": 997.75	"F": 0}
{"v": 1	"t": 1227206	"P": 994.5	"F": 0}
{"v": 1	"t": 1227226	"P": 997.25	"F": 0}
{"v": 1	"t": 1227246	"P": 1000.75	"F": 0}
{"v": 1	"t": 1227266	"P": 995.5	"F": 0}
{"v": 1	"t": 1227287	"P": 993.5	"F": 0}
{"v": 1	"t": 1227307	"P": 997.25	"F": 0}
{"v": 1	"t": 1227327	"P": 1001.25	"F": 0}
{"v": 1	"t": 1227348	"P": 998.25	"F": 0}
{"v": 1	"t": 1227368	"P": 994.5	"F": 0}
{"v": 1	"t": 1227388	"P": 994.5	"F": 0}
{"v": 1	"t": 1227408	"P": 999.0	"F": 0}
{"v": 1	"t": 1227429	"P": 997.75	"F": 0}
{"v": 1	"t": 1227449	"P": 995.25	"F": 0}
{"v": 1	"t": 1227469	"P": 994.25	"F": 0}
{"v": 1	"t": 1227490	"P": 998.75	"F": 0}
{"v": 1	"t": 1227510	"P": 998.25	"F": 0}
{"v": 1	"t": 1227530	"P": 997.5	"F": 0}
{"v": 1	"t": 1227551	"P": 994.75	"F": 0}
{"v": 1	"t": 1227571	"P": 997.0	"F": 0}
{"v": 1	"t": 1227591	"P": 1000.5	"F": 0}
{"v": 1	"t": 1227611	"P": 995.75	"F": 0}
{"v": 1	"t": 1227632	"P": 992.75	"F": 0}
{"v": 1	"t": 1227652	"P": 996.75	"F": 0}
{"v": 1	"t": 1227672	"P": 1000.25	"F": 0}
{"v": 1	"t": 1227693	"P": 995.5	"F": 0}
{"v": 1	"t": 1227713	"P": 994.25	"F": 0}
{"v": 1	"t": 1227733	"P": 998.75	"F": 0}
{"v": 1	"t": 1227754	"P": 1001.75	"F": 0}
{"v": 1	"t": 1227774	"P": 997.5	"F": 0}
{"v": 1	"t": 1227794	"P": 995.0	"F": 0}
{"v": 1	"t": 1227815	"P": 997.5	"F": 0}
{"v": 1	"t": 1227835	"P": 999.5	"F": 0}
{"v": 1	"t": 1227855	"P": 997.25	"F": 0}
{"v": 1	"t": 1227875	"P": 994.0	"F": 0}
{"v": 1	"t": 1227896	"P": 993.75	"F": 0	"C": 46.18	"D": 3130	"sn": 54091779688249	"file": "/data/device_log/data0000.out"}
{"v": 1	"t": 1227916	"P": 1000.0	"F": 0}
{"v": 1	"t": 1227936	"P": 996.75	"F": 0}
{"v": 1	"t": 1227957	"P": 995.75	"F": 0}
{"v": 1	"t": 1227977	"P": 993.25	"F": 0}
{"v": 1	"t": 1227997	"P": 1000.5	"F": 0}
{"v": 1	"t": 1228018	"P": 998.75	"F": 0}
{"v": 1	"t": 1228038	"P": 995.25	"F": 0}
{"v": 1	"t": 1228058	"P": 993.75	"F": 0}
{"v": 1	"t": 1228078	"P": 1001.0	"F": 0}
{"v": 1	"t": 1228099	"P": 1000.0	"F": 0}
{"v": 1	"t": 1228119	"P": 995.75	"F": 0}
{"v": 1	"t": 1228139	"P": 991.25	"F": 0}
{"v": 1	"t": 1228160	"P": 999.75	"F": 0}
{"v": 1	"t": 1228180	"P": 999.75	"F": 0}
{"v": 1	"t": 1228200	"P": 997.25	"F": 0}
{"v": 1	"t": 1228220	"P": 995.0	"F": 0}
{"v": 1	"t": 1228241	"P": 997.25	"F": 0}
{"v": 1	"t": 1228261	"P": 999.0	"F": 0}
{"v": 1	"t": 1228281	"P": 996.25	"F": 0}
{"v": 1	"t": 1228302	"P": 994.25	"F": 0}
{"v": 1	"t": 1228322	"P": 996.0	"F": 0}
{"v": 1	"t": 1228342	"P": 1000.0	"F": 0}
{"v": 1	"t": 1228363	"P": 996.75	"F": 0}
{"v": 1	"t": 1228383	"P": 992.75	"F": 0}
{"v": 1	"t": 1228403	"P": 995.0	"F": 0}
{"v": 1	"t": 1228424	"P": 1002.0	"F": 0}
{"v": 1	"t": 1228444	"P": 998.0	"F": 0}
{"v": 1	"t": 1228464	"P": 993.75	"F": 0}
{"v": 1	"t": 1228484	"P": 993.75	"F": 0}
{"v": 1	"t": 1228505	"P": 1000.75	"F": 0}
{"v": 1	"t": 1228525	"P": 997.25	"F": 0}
{"v": 1	"t": 1228545	"P": 994.0	"F": 0}
{"v": 1	"t": 1228566	"P": 995.25	"F": 0}
{"v": 1	"t": 1228586	"P": 999.25	"F": 0}
{"v": 1	"t": 1228606	"P": 998.25	"F": 0}
{"v": 1	"t": 1228626	"P": 994.5	"F": 0}
{"v": 1	"t": 1228647	"P": 992.75	"F": 0}
{"v": 1	"t": 1228667	"P": 997.0	"F": 0}
{"v": 1	"t": 1228687	"P": 999.25	"F": 0}
{"v": 1	"t": 1228708	"P": 994.75	"F": 0}
{"v": 1	"t": 1228728	"P": 993.25	"F": 0}
{"v": 1	"t": 1228748	"P": 995.75	"F": 0}
{"v": 1	"t": 1228769	"P": 1001.5	"F": 0}
{"v": 1	"t": 1228789	"P": 998.25	"F": 0}
{"v": 1	"t": 1228809	"P": 995.0	"F": 0}
{"v": 1	"t": 1228829	"P": 994.0	"F": 0}
{"v": 1	"t": 1228850	"P": 1000.25	"F": 0}
{"v": 1	"t": 1228870	"P": 998.25	"F": 0}
{"v": 1	"t": 1228890	"P": 996.75	"F": 0}
{"v": 1	"t": 1228911	"P": 994.25	"F": 0	"C": 46.145	"D": 3130	"sn": 54091779688249	"file": "/data/device_log/data0000.out"}
{"v": 1	"t": 1228931	"P": 999.75	"F": 0}
{"v": 1	"t": 1228951	"P": 998.25	"F": 0}
{"v": 1	"t": 1228971	"P": 996.5	"F": 0}
{"v": 1	"t": 1228992	"P": 993.5	"F": 0}
{"v": 1	"t": 1229012	"P": 998.25	"F": 0}
{"v": 1	"t": 1229032	"P": 998.75	"F": 0}
{"v": 1	"t": 1229053	"P": 995.0	"F": 0}
{"v": 1	"t": 1229073	"P": 992.75	"F": 0}
{"v": 1	"t": 1229093	"P": 999.75	"F": 0}
{"v": 1	"t": 1229114	"P": 997.75	"F": 0}
{"v": 1	"t": 1229134	"P": 994.75	"F": 0}
{"v": 1	"t": 1229154	"P": 994.5	"F": 0}
{"v": 1	"t": 1229175	"P": 999.25	"F": 0}
{"v": 1	"t": 1229195	"P": 998.25	"F": 0}
{"v": 1	"t": 1229215	"P": 996.5	"F": 0}
{"v": 1	"t": 1229235	"P": 993.0	"F": 0}
{"v": 1	"t": 1229256	"P": 995.0	"F": 0}
{"v": 1	"t": 1229276	"P": 1001.0	"F": 0}
{"v": 1	"t": 1229296	"P": 997.25	"F": 0}
{"v": 1	"t": 1229317	"P": 994.75	"F": 0}
{"v": 1	"t": 1229337	"P": 997.0	"F": 0}
{"v": 1	"t": 1229357	"P": 1000.0	"F": 0}
{"v": 1	"t": 1229377	"P": 997.5	"F": 0}
{"v": 1	"t": 1229398	"P": 995.25	"F": 0}
{"v": 1	"t": 1229418	"P": 993.5	"F": 0}
{"v": 1	"t": 1229438	"P": 999.25	"F": 0}
{"v": 1	"t": 1229459	"P": 999.25	"F": 0}
{"v": 1	"t": 1229479	"P": 995.25	"F": 0}
{"v": 1	"t": 1229499	"P": 994.0	"F": 0}
{"v": 1	"t": 1229520	"P": 998.25	"F": 0}
{"v": 1	"t": 1229540	"P": 998.5	"F": 0}
{"v": 1	"t": 1229560	"P": 997.5	"F": 0}
{"v": 1	"t": 1229580	"P": 992.5	"F": 0}
{"v": 1	"t": 1229601	"P": 994.25	"F": 0}
{"v": 1	"t": 1229621	"P": 1001.0	"F": 0}
{"v": 1	"t": 1229641	"P": 997.0	"F": 0}
{"v": 1	"t": 1229662	"P": 994.0	"F": 0}
{"v": 1	"t": 1229682	"P": 996.0	"F": 0}
{"v": 1	"t": 1229702	"P": 999.0	"F": 0}
{"v": 1	"t": 1229723	"P": 998.0	"F": 0}
{"v": 1	"t": 1229743	"P": 993.75	"F": 0}
{"v": 1	"t": 1229763	"P": 994.75	"F": 0}
{"v": 1	"t": 1229783	"P": 1000.25	"F": 0}
{"v": 1	"t": 1229804	"P": 997.5	"F": 0}
{"v": 1	"t": 1229824	"P": 995.5	"F": 0}
{"v": 1	"t": 1229844	"P": 994.0	"F": 0}
{"v": 1	"t": 1229865	"P": 1000.0	"F": 0}
{"v": 1	"t": 1229885	"P": 999.0	"F": 0}
{"v": 1	"t": 1229905	"P": 994.75	"F": 0}
{"v": 1	"t": 1229926	"P": 994.75	"F": 0	"C": 46.14	"D": 3130	"sn": 54091779688249	"file": "/data/device_log/data0000.out"}
{"v": 1	"t": 1229946	"P": 1000.75	"F": 0}
{"v": 1	"t": 1229966	"P": 998.75	"F": 0}
{"v": 1	"t": 1229986	"P": 997.0	"F": 0}
{"v": 1	"t": 1230007	"P": 993.25	"F": 0}
{"v": 1	"t": 1230027	"P": 997.25	"F": 0}
{"v": 1	"t": 1230047	"P": 999.75	"F": 0}
{"v": 1	"t": 1230068	"P": 996.5	"F": 0}
{"v": 1	"t": 1230088	"P": 994.0	"F": 0}
{"v": 1	"t": 1230108	"P": 994.75	"F": 0}
{"v": 1	"t": 1230129	"P": 999.0	"F": 0}
{"v": 1	"t": 1230149	"P": 997.0	"F": 0}
{"v": 1	"t": 1230169	"P": 995.0	"F": 0}
{"v": 1	"t": 1230189	"P": 995.5	"F": 0}
{"v": 1	"t": 1230210	"P": 999.75	"F": 0}
{"v": 1	"t": 1230230	"P": 999.0	"F": 0}
{"v": 1	"t": 1230250	"P": 995.0	"F": 0}
{"v": 1	"t": 1230271	"P": 992.25	"F": 0}
{"v": 1	"t": 1230291	"P": 998.75	"F": 0}
{"v": 1	"t": 1230311	"P": 999.0	"F": 0}
{"v": 1	"t": 1230331	"P": 995.75	"F": 0}
{"v": 1	"t": 1230352	"P": 994.0	"F": 0}
{"v": 1	"t": 1230372	"P": 995.0	"F": 0}
{"v": 1	"t": 1230392	"P": 997.25	"F": 0}
{"v": 1	"t": 1230413	"P": 995.5	"F": 0}
{"v": 1	"t": 1230433	"P": 992.25	"F": 0}
{"v": 1	"t": 1230453	"P": 996.0	"F": 0}
{"v": 1	"t": 1230474	"P": 1000.5	"F": 0}
{"v": 1	"t": 1230494	"P": 996.5	"F": 0}
{"v": 1	"t": 1230514	"P": 993.25	"F": 0}
{"v": 1	"t": 1230535	"P": 996.75	"F": 0}
{"v": 1	"t": 1230555	"P": 1000.25	"F": 0}
{"v": 1	"t": 1230575	"P": 997.25	"F": 0}
{"v": 1	"t": 1230595	"P": 993.25	"F": 0}
{"v": 1	"t": 1230616	"P": 995.0	"F": 0}
{"v": 1	"t": 1230636	"P": 999.25	"F": 0}
{"v": 1	"t": 1230656	"P": 997.25	"F": 0}
{"v": 1	"t": 1230677	"P": 992.5	"F": 0}
{"v": 1	"t": 1230697	"P": 998.75	"F": 0}
{"v": 1	"t": 1230717	"P": 999.0	"F": 0}
{"v": 1	"t": 1230738	"P": 995.25	"F": 0}
{"v": 1	"t": 1230758	"P": 993.5	"F": 0}
{"v": 1	"t": 1230778	"P": 999.25	"F": 0}
{"v": 1	"t": 1230799	"P": 996.5	"F": 0}
{"v": 1	"t": 1230819	"P": 995.25	"F": 0}
{"v": 1	"t": 1230839	"P": 995.75	"F": 0}
{"v": 1	"t": 1230860	"P": 999.75	"F": 0}
{"v": 1	"t": 1230880	"P": 997.75	"F": 0}
{"v": 1	"t": 1230900	"P": 994.75	"F": 0}
{"v": 1	"t": 1230921	"P": 993.75	"F": 0}
{"v": 1	"t": 1230941	"P": 1001.0	"F": 0	"C": 46.175	"D": 3130	"sn": 54091779688249	"file": "/data/device_log/data0000.out"}
{"v": 1	"t": 1230961	"P": 997.25	"F": 0}
{"v": 1	"t": 1230982	"P": 993.0	"F": 0}
{"v": 1	"t": 1231002	"P": 998.0	"F": 0}
{"v": 1	"t": 1231022	"P": 1000.0	"F": 0}
{"v": 1	"t": 1231043	"P": 996.25	"F": 0}
{"v": 1	"t": 1231063	"P": 993.75	"F": 0}
{"v": 1	"t": 1231083	"P": 996.25	"F": 0}
{"v": 1	"t": 1231104	"P": 998.75	"F": 0}
{"v": 1	"t": 1231124	"P": 997.75	"F": 0}
{"v": 1	"t": 1231144	"P": 994.0	"F": 0}
{"v": 1	"t": 1231164	"P": 994.75	"F": 0}
{"v": 1	"t": 1231185	"P": 1001.75	"F": 0}
{"v": 1	"t": 1231205	"P": 999.0	"F": 0}
{"v": 1	"t": 1231225	"P": 995.25	"F": 0}
{"v": 1	"t": 1231246	"P": 992.5	"F": 0}
{"v": 1	"t": 1231266	"P": 1000.75	"F": 0}
{"v": 1	"t": 1231286	"P": 998.75	"F": 0}
{"v": 1	"t": 1231306	"P": 995.5	"F": 0}
{"v": 1	"t": 1231327	"P": 994.25	"F": 0}
{"v": 1	"t": 1231347	"P": 997.0	"F": 0}
{"v": 1	"t": 1231367	"P": 999.75	"F": 0}
{"v": 1	"t": 1231388	"P": 994.25	"F": 0}
{"v": 1	"t": 1231408	"P": 993.0	"F": 0}
{"v": 1	"t": 1231428	"P": 994.75	"F": 0}
{"v": 1	"t": 1231449	"P": 999.75	"F": 0}
{"v": 1	"t": 1231469	"P": 997.75	"F": 0}
{"v": 1	"t": 1231489	"P": 994.0	"F": 0}
{"v": 1	"t": 1231509	"P": 994.5	"F": 0}
{"v": 1	"t": 1231530	"P": 999.25	"F": 0}
{"v": 1	"t": 1231550	"P": 999.25	"F": 0}
{"v": 1	"t": 1231570	"P": 995.75	"F": 0}
{"v": 1	"t": 1231591	"P": 995.25	"F": 0}
{"v": 1	"t": 1231611	"P": 1000.5	"F": 0}
{"v": 1	"t": 1231631	"P": 997.5	"F": 0}
{"v": 1	"t": 1231652	"P": 994.75	"F": 0}
{"v": 1	"t": 1231672	"P": 994.75	"F": 0}
{"v": 1	"t": 1231692	"P": 994.25	"F": 0}
{"v": 1	"t": 1231712	"P": 995.75	"F": 0}
{"v": 1	"t": 1231733	"P": 995.25	"F": 0}
{"v": 1	"t": 1231753	"P": 993.5	"F": 0}
{"v": 1	"t": 1231773	"P": 998.25	"F": 0}
{"v": 1	"t": 1231794	"P": 999.25	"F": 0}
{"v": 1	"t": 1231814	"P": 996.0	"F": 0}
{"v": 1	"t": 1231834	"P": 993.75	"F": 0}
{"v": 1	"t": 1231855	"P": 998.75	"F": 0}
{"v": 1	"t": 1231875	"P": 999.0	"F": 0}
{"v": 1	"t": 1231895	"P": 994.25	"F": 0}
{"v": 1	"t": 1231916	"P": 995.0	"F": 0}
{"v": 1	"t": 1231936	"P": 995.75	"F": 0}
{"v": 1	"t": 1231956	"P": 1000.75	"F": 0	"C": 46.165	"D": 3130	"sn": 54091779688249	"file": "/data/device_log/data0000.out"}
{"v": 1	"t": 1231976	"P": 995.0	"F": 0}
{"v": 1	"t": 1231997	"P": 993.75	"F": 0}
{"v": 1	"t": 1232017	"P": 995.75	"F": 0}
{"v": 1	"t": 1232037	"P": 1000.5	"F": 0}
{"v": 1	"t": 1232058	"P": 999.25	"F": 0}
{"v": 1	"t": 1232078	"P": 993.75	"F": 0}
{"v": 1	"t": 1232098	"P": 994.75	"F": 0}
{"v": 1	"t": 1232119	"P": 1000.25	"F": 0}
{"v": 1	"t": 1232139	"P": 997.0	"F": 0}
{"v": 1	"t": 1232159	"P": 995.25	"F": 0}
{"v": 1	"t": 1232179	"P": 996.0	"F": 0}
{"v": 1	"t": 1232200	"P": 1000.5	"F": 0}
{"v": 1	"t": 1232220	"P": 997.25	"F": 0}
{"v": 1	"t": 1232240	"P": 995.0	"F": 0}
{"v": 1	"t": 1232261	"P": 992.25	"F": 0}
{"v": 1	"t": 1232281	"P": 1000.25	"F": 0}
{"v": 1	"t": 1232301	"P": 999.5	"F": 0}
{"v": 1	"t": 1232321	"P": 996.5	"F": 0}
{"v": 1	"t": 1232342	"P": 994.5	"F": 0}
{"v": 1	"t": 1232362	"P": 998.75	"F": 0}
{"v": 1	"t": 1232382	"P": 1000.5	"F": 0}
{"v": 1	"t": 1232403	"P": 995.5	"F": 0}
{"v": 1	"t": 1232423	"P": 994.0	"F": 0}
{"v": 1	"t": 1232443	"P": 998.25	"F": 0}
{"v": 1	"t": 1232464	"P": 999.0	"F": 0}
{"v": 1	"t": 1232484	"P": 995.5	"F": 0}
{"v": 1	"t": 1232504	"P": 994.5	"F": 0}
{"v": 1	"t": 1232525	"P": 997.5	"F": 0}
{"v": 1	"t": 1232545	"P": 998.5	"F": 0}
{"v": 1	"t": 1232565	"P": 996.5	"F": 0}
{"v": 1	"t": 1232585	"P": 993.5	"F": 0}
{"v": 1	"t": 1232606	"P": 995.75	"F": 0}
{"v": 1	"t": 1232626	"P": 1002.25	"F": 0}
{"v": 1	"t": 1232646	"P": 996.25	"F": 0}
{"v": 1	"t": 1232667	"P": 995.25	"F": 0}
{"v": 1	"t": 1232687	"P": 994.75	"F": 0}
{"v": 1	"t": 1232707	"P": 1000.5	"F": 0}
{"v": 1	"t": 1232728	"P": 998.0	"F": 0}
{"v": 1	"t": 1232748	"P": 995.5	"F": 0}
{"v": 1	"t": 1232768	"P": 994.0	"F": 0}
{"v": 1	"t": 1232788	"P": 999.25	"F": 0}
{"v": 1	"t": 1232809	"P": 1000.75	"F": 0}
{"v": 1	"t": 1232829	"P": 996.0	"F": 0}
{"v": 1	"t": 1232849	"P": 992.5	"F": 0}
{"v": 1	"t": 1232870	"P": 997.25	"F": 0}
{"v": 1	"t": 1232890	"P": 1000.5	"F": 0}
{"v": 1	"t": 1232910	"P": 997.5	"F": 0}
{"v": 1	"t": 1232930	"P": 992.0	"F": 0}
{"v": 1	"t": 1232951	"P": 995.25	"F": 0}
{"v": 1	"t": 1232971	"P": 999.75	"F": 0	"C": 46.155	"D": 3130	"sn": 54091779688249	"file": "/data/device_log/data0000.out"}
{"v": 1	"t": 1232991	"P": 997.75	"F": 0}
{"v": 1	"t": 1233012	"P": 993.25	"F": 0}
{"v": 1	"t": 1233032	"P": 995.5	"F": 0}
{"v": 1	"t": 1233052	"P": 1000.5	"F": 0}
{"v": 1	"t": 1233073	"P": 997.0	"F": 0}
{"v": 1	"t": 1233093	"P": 994.5	"F": 0}
{"v": 1	"t": 1233113	"P": 995.75	"F": 0}
{"v": 1	"t": 1233134	"P": 1000.0	"F": 0}
{"v": 1	"t": 1233154	"P": 999.0	"F": 0}
{"v": 1	"t": 1233174	"P": 995.25	"F": 0}
{"v": 1	"t": 1233194	"P": 995.0	"F": 0}
{"v": 1	"t": 1233215	"P": 1000.5	"F": 0}
{"v": 1	"t": 1233235	"P": 997.25	"F": 0}
{"v": 1	"t": 1233255	"P": 996.25	"F": 0}
{"v": 1	"t": 1233276	"P": 994.5	"F": 0}
{"v": 1	"t": 1233296	"P": 1000.5	"F": 0}
{"v": 1	"t": 1233316	"P": 997.75	"F": 0}
{"v": 1	"t": 1233336	"P": 995.5	"F": 0}
{"v": 1	"t": 1233357	"P": 991.25	"F": 0}
{"v": 1	"t": 1233377	"P": 995.75	"F": 0}
{"v": 1	"t": 1233397	"P": 999.5	"F": 0}
{"v": 1	"t": 1233418	"P": 996.0	"F": 0}
{"v": 1	"t": 1233438	"P": 995.75	"F": 0}
{"v": 1	"t": 1233458	"P": 996.5	"F": 0}
{"v": 1	"t": 1233478	"P": 1000.5	"F": 0}
{"v": 1	"t": 1233499	"P": 997.0	"F": 0}
{"v": 1	"t": 1233519	"P": 994.5	"F": 0}
{"v": 1	"t": 1233539	"P": 993.0	"F": 0}
{"v": 1	"t": 1233560	"P": 999.0	"F": 0}
{"v": 1	"t": 1233580	"P": 999.75	"F": 0}
{"v": 1	"t": 1233600	"P": 997.0	"F": 0}
{"v": 1	"t": 1233621	"P": 994.5	"F": 0}
{"v": 1	"t": 1233641	"P": 999.25	"F": 0}
{"v": 1	"t": 1233661	"P": 999.75	"F": 0}
{"v": 1	"t": 1233681	"P": 995.25	"F": 0}
{"v": 1	"t": 1233702	"P": 993.75	"F": 0}
{"v": 1	"t": 1233722	"P": 998.5	"F": 0}
{"v": 1	"t": 1233742	"P": 1001.25	"F": 0}
{"v": 1	"t": 1233763	"P": 996.0	"F": 0}
{"v": 1	"t": 1233783	"P": 994.5	"F": 0}
{"v": 1	"t": 1233803	"P": 996.5	"F": 0}
{"v": 1	"t": 1233824	"P": 999.5	"F": 0}
{"v": 1	"t": 1233844	"P": 999.0	"F": 0}
{"v": 1	"t": 1233864	"P": 995.0	"F": 0}
{"v": 1	"t": 1233884	"P": 994.25	"F": 0}
{"v": 1	"t": 1233905	"P": 1001.5	"F": 0}
{"v": 1	"t": 1233925	"P": 997.25	"F": 0}
{"v": 1	"t": 1233945	"P": 995.25	"F": 0}
{"v": 1	"t": 1233966	"P": 994.5	"F": 0}
{"v": 1	"t": 1233986	"P": 1000.0	"F": 0	"C": 46.16	"D": 3130	"sn": 54091779688249	"file": "/data/device_log/data0000.out"}
{"v": 1	"t": 1234006	"P": 997.25	"F": 0}
{"v": 1	"t": 1234027	"P": 995.25	"F": 0}
{"v": 1	"t": 1234047	"P": 993.75	"F": 0}
{"v": 1	"t": 1234067	"P": 1000.5	"F": 0}
{"v": 1	"t": 1234087	"P": 1000.25	"F": 0}
{"v": 1	"t": 1234108	"P": 994.75	"F": 0}
{"v": 1	"t": 1234128	"P": 993.25	"F": 0}
{"v": 1	"t": 1234148	"P": 998.5	"F": 0}
{"v": 1	"t": 1234169	"P": 999.75	"F": 0}
{"v": 1	"t": 1234189	"P": 997.75	"F": 0}
{"v": 1	"t": 1234209	"P": 993.25	"F": 0}
{"v": 1	"t": 1234229	"P": 996.0	"F": 0}
{"v": 1	"t": 1234250	"P": 1000.25	"F": 0}
{"v": 1	"t": 1234270	"P": 998.0	"F": 0}
{"v": 1	"t": 1234290	"P": 995.5	"F": 0}
{"v": 1	"t": 1234311	"P": 995.5	"F": 0}
{"v": 1	"t": 1234331	"P": 999.5	"F": 0}
{"v": 1	"t": 1234351	"P": 999.5	"F": 0}
{"v": 1	"t": 1234372	"P": 996.0	"F": 0}
{"v": 1	"t": 1234392	"P": 993.25	"F": 0}
{"v": 1	"t": 1234412	"P": 996.5	"F": 0}
{"v": 1	"t": 1234432	"P": 999.25	"F": 0}
{"v": 1	"t": 1234453	"P": 995.5	"F": 0}
{"v": 1	"t": 1234473	"P": 993.75	"F": 0}
{"v": 1	"t": 1234493	"P": 999.0	"F": 0}
{"v": 1	"t": 1234514	"P": 998.75	"F": 0}
{"v": 1	"t": 1234534	"P": 993.25	"F": 0}
{"v": 1	"t": 1234554	"P": 993.5	"F": 0}
{"v": 1	"t": 1234575	"P": 999.25	"F": 0}
{"v": 1	"t": 1234595	"P": 997.5	"F": 0}
{"v": 1	"t": 1234615	"P": 996.0	"F": 0}
{"v": 1	"t": 1234636	"P": 995.25	"F": 0}
{"v": 1	"t": 1234656	"P": 999.75	"F": 0}
{"v": 1	"t": 1234676	"P": 997.0	"F": 0}
{"v": 1	"t": 1234697	"P": 994.5	"F": 0}
{"v": 1	"t": 1234717	"P": 996.25	"F": 0}
{"v": 1	"t": 1234737	"P": 1000.0	"F": 0}
{"v": 1	"t": 1234758	"P": 996.5	"F": 0}
{"v": 1	"t": 1234778	"P": 993.75	"F": 0}
{"v": 1	"t": 1234798	"P": 995.0	"F": 0}
{"v": 1	"t": 1234819	"P": 1000.75	"F": 0}
{"v": 1	"t": 1234839	"P": 996.25	"F": 0}
{"v": 1	"t": 1234859	"P": 994.75	"F": 0}
{"v": 1	"t": 1234880	"P": 997.75	"F": 0}
{"v": 1	"t": 1234900	"P": 1000.75	"F": 0}
{"v": 1	"t": 1234920	"P": 994.75	"F": 0}
{"v": 1	"t": 1234941	"P": 992.5	"F": 0}
{"v": 1	"t": 1234961	"P": 997.75	"F": 0}
{"v": 1	"t": 1234981	"P": 997.75	"F": 0}
{"v": 1	"t": 1235001	"P": 995.0	"F": 0	"C": 46.145	"D": 3130	"sn": 54091779688249	"file": "/data/device_log/data0000.out"}
{"v": 1	"t": 1235022	"P": 993.75	"F": 0}
{"v": 1	"t": 1235042	"P": 999.5	"F": 0}
{"v": 1	"t": 1235062	"P": 999.5	"F": 0}
{"v": 1	"t": 1235083	"P": 993.5	"F": 0}
{"v": 1	"t": 1235103	"P": 994.25	"F": 0}
{"v": 1	"t": 1235123	"P": 999.0	"F": 0}
{"v": 1	"t": 1235144	"P": 997.25	"F": 0}
{"v": 1	"t": 1235164	"P": 995.5	"F": 0}
{"v": 1	"t": 1235184	"P": 991.5	"F": 0}
{"v": 1	"t": 1235205	"P": 996.5	"F": 0}
{"v": 1	"t": 1235225	"P": 1000.5	"F": 0}
{"v": 1	"t": 1235245	"P": 996.5	"F": 0}
{"v": 1	"t": 1235265	"P": 993.75	"F": 0}
{"v": 1	"t": 1235286	"P": 995.75	"F": 0}
{"v": 1	"t": 1235306	"P": 999.75	"F": 0}
{"v": 1	"t": 1235326	"P": 997.75	"F": 0}
{"v": 1	"t": 1235347	"P": 992.5	"F": 0}
{"v": 1	"t": 1235367	"P": 995.25	"F": 0}
{"v": 1	"t": 1235387	"P": 1000.5	"F": 0}
{"v": 1	"t": 1235408	"P": 996.75	"F": 0}
{"v": 1	"t": 1235428	"P": 993.25	"F": 0}
{"v": 1	"t": 1235448	"P": 995.75	"F": 0}
{"v": 1	"t": 1235468	"P": 999.5	"F": 0}
{"v": 1	"t": 1235489	"P": 998.5	"F": 0}
{"v": 1	"t": 1235509	"P": 996.0	"F": 0}
{"v": 1	"t": 1235529	"P": 992.25	"F": 0}
{"v": 1	"t": 1235550	"P": 996.5	"F": 0}
{"v": 1	"t": 1235570	"P": 1001.5	"F": 0}
{"v": 1	"t": 1235590	"P": 997.75	"F": 0}
{"v": 1	"t": 1235610	"P": 994.0	"F": 0}
{"v": 1	"t": 1235631	"P": 996.5	"F": 0}
{"v": 1	"t": 1235651	"P": 1000.0	"F": 0}
{"v": 1	"t": 1235671	"P": 996.0	"F": 0}
{"v": 1	"t": 1235692	"P": 994.25	"F": 0}
{"v": 1	"t": 1235712	"P": 996.5	"F": 0}
{"v": 1	"t": 1235732	"P": 999.0	"F": 0}
{"v": 1	"t": 1235753	"P": 996.0	"F": 0}
{"v": 1	"t": 1235773	"P": 993.5	"F": 0}
{"v": 1	"t": 1235793	"P": 995.0	"F": 0}
{"v": 1	"t": 1235813	"P": 1001.25	"F": 0}
{"v": 1	"t": 1235834	"P": 998.0	"F": 0}
{"v": 1	"t": 1235854	"P": 993.25	"F": 0}
{"v": 1	"t": 1235874	"P": 993.75	"F": 0}
{"v": 1	"t": 1235895	"P": 999.75	"F": 0}
{"v": 1	"t": 1235915	"P": 996.5	"F": 0}
{"v": 1	"t": 1235935	"P": 993.5	"F": 0}
{"v": 1	"t": 1235956	"P": 995.5	"F": 0}
{"v": 1	"t": 1235976	"P": 999.25	"F": 0}
{"v": 1	"t": 1235996	"P": 998.0	"F": 0}
{"v": 1	"t": 1236016	"P": 995.25	"F": 0	"C": 46.19	"D": 3130	"sn": 54091779688249	"file": "/data/device_log/data0000.out"}
{"v": 1	"t": 1236037	"P": 993.75	"F": 0}
{"v": 1	"t": 1236057	"P": 998.5	"F": 0}
{"v": 1	"t": 1236077	"P": 999.75	"F": 0}
{"v": 1	"t": 1236098	"P": 998.25	"F": 0}
{"v": 1	"t": 1236118	"P": 993.25	"F": 0}
{"v": 1	"t": 1236138	"P": 994.75	"F": 0}
{"v": 1	"t": 1236159	"P": 1000.25	"F": 0}
{"v": 1	"t": 1236179	"P": 996.5	"F": 0}
{"v": 1	"t": 1236199	"P": 993.0	"F": 0}
{"v": 1	"t": 1236219	"P": 994.75	"F": 0}
{"v": 1	"t": 1236240	"P": 1000.5	"F": 0}
{"v": 1	"t": 1236260	"P": 997.5	"F": 0}
{"v": 1	"t": 1236280	"P": 994.25	"F": 0}
{"v": 1	"t": 1236301	"P": 994.0	"F": 0}
{"v": 1	"t": 1236321	"P": 998.75	"F": 0}
{"v": 1	"t": 1236341	"P": 999.0	"F": 0}
{"v": 1	"t": 1236361	"P": 995.75	"F": 0}
{"v": 1	"t": 1236382	"P": 993.75	"F": 0}
{"v": 1	"t": 1236402	"P": 997.75	"F": 0}
{"v": 1	"t": 1236422	"P": 998.5	"F": 0}
{"v": 1	"t": 1236443	"P": 997.25	"F": 0}
{"v": 1	"t": 1236463	"P": 993.75	"F": 0}
{"v": 1	"t": 1236483	"P": 997.5	"F": 0}
{"v": 1	"t": 1236504	"P": 999.0	"F": 0}
{"v": 1	"t": 1236524	"P": 996.25	"F": 0}
{"v": 1	"t": 1236544	"P": 993.75	"F": 0}
{"v": 1	"t": 1236565	"P": 996.25	"F": 0}
{"v": 1	"t": 1236585	"P": 999.25	"F": 0}
{"v": 1	"t": 1236605	"P": 995.5	"F": 0}
{"v": 1	"t": 1236625	"P": 994.5	"F": 0}
{"v": 1	"t": 1236646	"P": 997.25	"F": 0}
{"v": 1	"t": 1236666	"P": 1001.25	"F": 0}
{"v": 1	"t": 1236686	"P": 995.75	"F": 0}
{"v": 1	"t": 1236707	"P": 996.25	"F": 0}
{"v": 1	"t": 1236727	"P": 995.25	"F": 0}
{"v": 1	"t": 1236747	"P": 999.25	"F": 0}
{"v": 1	"t": 1236767	"P": 997.0	"F": 0}
{"v": 1	"t": 1236788	"P": 995.25	"F": 0}
{"v": 1	"t": 1236808	"P": 994.0	"F": 0}
{"v": 1	"t": 1236828	"P": 998.75	"F": 0}
{"v": 1	"t": 1236849	"P": 998.25	"F": 0}
{"v": 1	"t": 1236869	"P": 994.0	"F": 0}
{"v": 1	"t": 1236889	"P": 993.75	"F": 0}
{"v": 1	"t": 1236910	"P": 994.75	"F": 0}
{"v": 1	"t": 1236930	"P": 1000.25	"F": 0}
{"v": 1	"t": 1236950	"P": 995.5	"F": 0}
{"v": 1	"t": 1236970	"P": 995.0	"F": 0}
{"v": 1	"t": 1236991	"P": 994.25	"F": 0}
{"v": 1	"t": 1237011	"P": 999.25	"F": 0}
{"v": 1	"t": 1237031	"P": 998.25	"F": 0	"C": 46.165	"D": 3130	"sn": 54091779688249	"file": "/data/device_log/data0000.out"}
{"v": 1	"t": 1237052	"P": 994.0	"F": 0}
{"v": 1	"t": 1237072	"P": 993.75	"F": 0}
{"v": 1	"t": 1237092	"P": 997.25	"F": 0}
{"v": 1	"t": 1237113	"P": 998.5	"F": 0}
{"v": 1	"t": 1237133	"P": 995.25	"F": 0}
{"v": 1	"t": 1237153	"P": 996.5	"F": 0}
{"v": 1	"t": 1237173	"P": 999.25	"F": 0}
{"v": 1	"t": 1237194	"P": 998.25	"F": 0}
{"v": 1	"t": 1237214	"P": 992.25	"F": 0}
{"v": 1	"t": 1237234	"P": 994.75	"F": 0}
{"v": 1	"t": 1237255	"P": 1000.5	"F": 0}
{"v": 1	"t": 1237275	"P": 999.25	"F": 0}
{"v": 1	"t": 1237295	"P": 996.0	"F": 0}
{"v": 1	"t": 1237316	"P": 993.25	"F": 0}
{"v": 1	"t": 1237336	"P": 1000.75	"F": 0}
{"v": 1	"t": 1237356	"P": 999.75	"F": 0}
{"v": 1	"t": 1237376	"P": 995.25	"F": 0}
{"v": 1	"t": 1237397	"P": 994.5	"F": 0}
{"v": 1	"t": 1237417	"P": 996.0	"F": 0}
{"v": 1	"t": 1237437	"P": 999.5	"F": 0}
{"v": 1	"t": 1237458	"P": 996.75	"F": 0}
{"v": 1	"t": 1237478	"P": 996.25	"F": 0}
{"v": 1	"t": 1237498	"P": 993.5	"F": 0}
{"v": 1	"t": 1237518	"P": 999.25	"F": 0}
{"v": 1	"t": 1237539	"P": 997.5	"F": 0}
{"v": 1	"t": 1237559	"P": 995.25	"F": 0}
{"v": 1	"t": 1237579	"P": 994.0	"F": 0}
{"v": 1	"t": 1237600	"P": 998.5	"F": 0}
{"v": 1	"t": 1237620	"P": 998.0	"F": 0}
{"v": 1	"t": 1237640	"P": 996.25	"F": 0}
{"v": 1	"t": 1237661	"P": 994.0	"F": 0}
{"v": 1	"t": 1237681	"P": 999.0	"F": 0}
{"v": 1	"t": 1237701	"P": 999.0	"F": 0}
{"v": 1	"t": 1237721	"P": 996.5	"F": 0}
{"v": 1	"t": 1237742	"P": 994.75	"F": 0}
{"v": 1	"t": 1237762	"P": 998.0	"F": 0}
{"v": 1	"t": 1237782	"P": 998.75	"F": 0}
{"v": 1	"t": 1237803	"P": 997.5	"F": 0}
{"v": 1	"t": 1237823	"P": 992.25	"F": 0}
{"v": 1	"t": 1237843	"P": 997.0	"F": 0}
{"v": 1	"t": 1237864	"P": 999.75	"F": 0}
{"v": 1	"t": 1237884	"P": 996.0	"F": 0}
{"v": 1	"t": 1237904	"P": 994.0	"F": 0}
{"v": 1	"t": 1237925	"P": 997.75	"F": 0}
{"v": 1	"t": 1237945	"P": 998.75	"F": 0}
{"v": 1	"t": 1237965	"P": 996.75	"F": 0}
{"v": 1	"t": 1237985	"P": 993.75	"F": 0}
{"v": 1	"t": 1238006	"P": 996.25	"F": 0}
{"v": 1	"t": 1238026	"P": 1000.75	"F": 0}
{"v": 1	"t": 1238046	"P": 997.5	"F": 0	"C": 46.175	"D": 3130	"sn": 54091779688249	"file": "/data/device_log/data0000.out"}
{"v": 1	"t": 1238067	"P": 995.75	"F": 0}
{"v": 1	"t": 1238087	"P": 996.5	"F": 0}
{"v": 1	"t": 1238107	"P": 999.25	"F": 0}
{"v": 1	"t": 1238128	"P": 998.5	"F": 0}
{"v": 1	"t": 1238148	"P": 996.25	"F": 0}
{"v": 1	"t": 1238168	"P": 992.75	"F": 0}
{"v": 1	"t": 1238188	"P": 999.25	"F": 0}
{"v": 1	"t": 1238209	"P": 999.0	"F": 0}
{"v": 1	"t": 1238229	"P": 996.75	"F": 0}
{"v": 1	"t": 1238249	"P": 993.5	"F": 0}
{"v": 1	"t": 1238270	"P": 998.0	"F": 0}
{"v": 1	"t": 1238290	"P": 1001.25	"F": 0}
{"v": 1	"t": 1238310	"P": 997.25	"F": 0}
{"v": 1	"t": 1238330	"P": 993.75	"F": 0}
{"v": 1	"t": 1238351	"P": 996.5	"F": 0}
{"v": 1	"t": 1238371	"P": 1000.25	"F": 0}
{"v": 1	"t": 1238391	"P": 998.0	"F": 0}
{"v": 1	"t": 1238412	"P": 995.0	"F": 0}
{"v": 1	"t": 1238432	"P": 994.0	"F": 0}
{"v": 1	"t": 1238452	"P": 1000.25	"F": 0}
{"v": 1	"t": 1238473	"P": 997.5	"F": 0}
{"v": 1	"t": 1238493	"P": 995.75	"F": 0}
{"v": 1	"t": 1238513	"P": 995.5	"F": 0}
{"v": 1	"t": 1238533	"P": 998.5	"F": 0}
{"v": 1	"t": 1238554	"P": 997.25	"F": 0}
{"v": 1	"t": 1238574	"P": 994.5	"F": 0}
{"v": 1	"t": 1238594	"P": 995.25	"F": 0}
{"v": 1	"t": 1238615	"P": 1000.0	"F": 0}
{"v": 1	"t": 1238635	"P": 999.5	"F": 0}
{"v": 1	"t": 1238655	"P": 994.25	"F": 0}
{"v": 1	"t": 1238676	"P": 998.0	"F": 0}
{"v": 1	"t": 1238696	"P": 999.0	"F": 0}
{"v": 1	"t": 1238717	"P": 996.75	"F": 0}
{"v": 1	"t": 1238737	"P": 993.25	"F": 0}
{"v": 1	"t": 1238757	"P": 999.75	"F": 0}
{"v": 1	"t": 1238777	"P": 1001.25	"F": 0}
{"v": 1	"t": 1238798	"P": 995.25	"F": 0}
{"v": 1	"t": 1238818	"P": 993.25	"F": 0}
{"v": 1	"t": 1238839	"P": 1001.25	"F": 0}
{"v": 1	"t": 1238859	"P": 996.5	"F": 0}
{"v": 1	"t": 1238879	"P": 992.75	"F": 0}
{"v": 1	"t": 1238900	"P": 998.75	"F": 0}
{"v": 1	"t": 1238920	"P": 999.0	"F": 0}
{"v": 1	"t": 1238940	"P": 994.75	"F": 0}
{"v": 1	"t": 1238961	"P": 995.5	"F": 0}
{"v": 1	"t": 1238981	"P": 998.75	"F": 0}
{"v": 1	"t": 1239001	"P": 999.75	"F": 0}
{"v": 1	"t": 1239021	"P": 997.5	"F": 0}
{"v": 1	"t": 1239042	"P": 993.75	"F": 0}
{"v": 1	"t": 1239062	"P": 999.0	"F": 0	"C": 46.175	"D": 3130	"sn": 54091779688249	"file": "/data/device_log/data0000.out"}
{"v": 1	"t": 1239082	"P": 1001.5	"F": 0}
{"v": 1	"t": 1239103	"P": 998.75	"F": 0}
{"v": 1	"t": 1239123	"P": 995.75	"F": 0}
{"v": 1	"t": 1239143	"P": 997.0	"F": 0}
{"v": 1	"t": 1239164	"P": 998.75	"F": 0}
{"v": 1	"t": 1239184	"P": 997.25	"F": 0}
{"v": 1	"t": 1239204	"P": 994.25	"F": 0}
{"v": 1	"t": 1239225	"P": 997.25	"F": 0}
{"v": 1	"t": 1239245	"P": 998.75	"F": 0}
{"v": 1	"t": 1239265	"P": 996.0	"F": 0}
{"v": 1	"t": 1239285	"P": 993.75	"F": 0}
{"v": 1	"t": 1239306	"P": 995.5	"F": 0}
{"v": 1	"t": 1239326	"P": 1000.0	"F": 0}
{"v": 1	"t": 1239346	"P": 996.75	"F": 0}
{"v": 1	"t": 1239367	"P": 995.0	"F": 0}
{"v": 1	"t": 1239387	"P": 993.75	"F": 0}
{"v": 1	"t": 1239407	"P": 1001.5	"F": 0}
{"v": 1	"t": 1239427	"P": 996.5	"F": 0}
{"v": 1	"t": 1239448	"P": 995.0	"F": 0}
{"v": 1	"t": 1239468	"P": 995.25	"F": 0}
{"v": 1	"t": 1239488	"P": 999.25	"F": 0}
{"v": 1	"t": 1239509	"P": 1001.25	"F": 0}
{"v": 1	"t": 1239529	"P": 996.5	"F": 0}
{"v": 1	"t": 1239549	"P": 994.5	"F": 0}
{"v": 1	"t": 1239569	"P": 994.5	"F": 0}
{"v": 1	"t": 1239590	"P": 1000.0	"F": 0}
{"v": 1	"t": 1239610	"P": 997.25	"F": 0}
{"v": 1	"t": 1239630	"P": 994.75	"F": 0}
{"v": 1	"t": 1239651	"P": 996.0	"F": 0}
{"v": 1	"t": 1239671	"P": 1000.5	"F": 0}
{"v": 1	"t": 1239691	"P": 997.0	"F": 0}
{"v": 1	"t": 1239712	"P": 995.0	"F": 0}
{"v": 1	"t": 1239732	"P": 995.75	"F": 0}
{"v": 1	"t": 1239752	"P": 1000.25	"F": 0}
{"v": 1	"t": 1239773	"P": 997.0	"F": 0}
{"v": 1	"t": 1239793	"P": 994.25	"F": 0}
{"v": 1	"t": 1239813	"P": 995.25	"F": 0}
{"v": 1	"t": 1239833	"P": 1000.25	"F": 0}
{"v": 1	"t": 1239854	"P": 998.0	"F": 0}
{"v": 1	"t": 1239874	"P": 994.75	"F": 0}
{"v": 1	"t": 1239894	"P": 994.25	"F": 0}
{"v": 1	"t": 1239915	"P": 999.0	"F": 0}
{"v": 1	"t": 1239935	"P": 999.0	"F": 0}
{"v": 1	"t": 1239955	"P": 997.0	"F": 0}
{"v": 1	"t": 1239976	"P": 994.5	"F": 0}
{"v": 1	"t": 1239996	"P": 999.25	"F": 0}
{"v": 1	"t": 1240016	"P": 1000.0	"F": 0}
{"v": 1	"t": 1240036	"P": 995.75	"F": 0}
{"v": 1	"t": 1240057	"P": 992.75	"F": 0}
{"v": 1	"t": 1240077	"P": 995.0	"F": 0	"C": 46.15	"D": 3130	"sn": 54091779688249	"file": "/data/device_log/data0000.out"}
{"v": 1	"t": 1240097	"P": 1000.25	"F": 0}
{"v": 1	"t": 1240118	"P": 998.25	"F": 0}
{"v": 1	"t": 1240138	"P": 995.0	"F": 0}
{"v": 1	"t": 1240158	"P": 994.75	"F": 0}
{"v": 1	"t": 1240178	"P": 1001.0	"F": 0}
{"v": 1	"t": 1240199	"P": 997.5	"F": 0}
{"v": 1	"t": 1240219	"P": 994.5	"F": 0}
{"v": 1	"t": 1240239	"P": 993.25	"F": 0}
{"v": 1	"t": 1240260	"P": 998.25	"F": 0}
{"v": 1	"t": 1240280	"P": 998.0	"F": 0}
{"v": 1	"t": 1240300	"P": 995.5	"F": 0}
{"v": 1	"t": 1240321	"P": 993.25	"F": 0}
{"v": 1	"t": 1240341	"P": 998.75	"F": 0}
{"v": 1	"t": 1240361	"P": 1000.0	"F": 0}
{"v": 1	"t": 1240381	"P": 995.75	"F": 0}
{"v": 1	"t": 1240402	"P": 994.25	"F": 0}
{"v": 1	"t": 1240422	"P": 999.5	"F": 0}
{"v": 1	"t": 1240442	"P": 998.0	"F": 0}
{"v": 1	"t": 1240463	"P": 996.0	"F": 0}
{"v": 1	"t": 1240483	"P": 994.5	"F": 0}
{"v": 1	"t": 1240503	"P": 995.75	"F": 0}
{"v": 1	"t": 1240524	"P": 1000.5	"F": 0}
{"v": 1	"t": 1240544	"P": 996.5	"F": 0}
{"v": 1	"t": 1240564	"P": 994.25	"F": 0}
{"v": 1	"t": 1240585	"P": 997.75	"F": 0}
{"v": 1	"t": 1240605	"P": 998.0	"F": 0}
{"v": 1	"t": 1240625	"P": 996.75	"F": 0}
{"v": 1	"t": 1240645	"P": 993.0	"F": 0}
{"v": 1	"t": 1240666	"P": 996.25	"F": 0}
{"v": 1	"t": 1240686	"P": 1000.25	"F": 0}
{"v": 1	"t": 1240706	"P": 995.0	"F": 0}
{"v": 1	"t": 1240727	"P": 994.75	"F": 0}
{"v": 1	"t": 1240747	"P": 997.5	"F": 0}
{"v": 1	"t": 1240767	"P": 1001.0	"F": 0}
{"v": 1	"t": 1240788	"P": 998.25	"F": 0}
{"v": 1	"t": 1240808	"P": 995.25	"F": 0}
{"v": 1	"t": 1240828	"P": 993.5	"F": 0}
{"v": 1	"t": 1240848	"P": 997.75	"F": 0}
{"v": 1	"t": 1240869	"P": 998.5	"F": 0}
{"v": 1	"t": 1240889	"P": 995.25	"F": 0}
{"v": 1	"t": 1240909	"P": 994.0	"F": 0}
{"v": 1	"t": 1240930	"P": 998.0	"F": 0}
{"v": 1	"t": 1240950	"P": 999.0	"F": 0}
{"v": 1	"t": 1240970	"P": 996.5	"F": 0}
{"v": 1	"t": 1240990	"P": 993.25	"F": 0}
{"v": 1	"t": 1241011	"P": 996.25	"F": 0}
{"v": 1	"t": 1241031	"P": 1001.0	"F": 0}
{"v": 1	"t": 1241051	"P": 997.0	"F": 0}
{"v": 1	"t": 1241072	"P": 994.0	"F": 0}
{"v": 1	"t": 1241092	"P": 996.5	"F": 0	"C": 46.175	"D": 3130	"sn": 54091779688249	"file": "/data/device_log/data0000.out"}
{"v": 1	"t": 1241112	"P": 999.5	"F": 0}
{"v": 1	"t": 1241133	"P": 996.75	"F": 0}
{"v": 1	"t": 1241153	"P": 994.5	"F": 0}
{"v": 1	"t": 1241173	"P": 996.75	"F": 0}
{"v": 1	"t": 1241194	"P": 1000.0	"F": 0}
{"v": 1	"t": 1241214	"P": 994.25	"F": 0}
{"v": 1	"t": 1241234	"P": 993.0	"F": 0}
{"v": 1	"t": 1241254	"P": 995.75	"F": 0}
{"v": 1	"t": 1241275	"P": 999.25	"F": 0}
{"v": 1	"t": 1241295	"P": 996.75	"F": 0}
{"v": 1	"t": 1241315	"P": 993.5	"F": 0}
{"v": 1	"t": 1241336	"P": 994.5	"F": 0}
{"v": 1	"t": 1241356	"P": 999.75	"F": 0}
{"v": 1	"t": 1241376	"P": 997.75	"F": 0}
{"v": 1	"t": 1241397	"P": 995.25	"F": 0}
{"v": 1	"t": 1241417	"P": 993.5	"F": 0}
{"v": 1	"t": 1241437	"P": 997.5	"F": 0}
{"v": 1	"t": 1241457	"P": 997.75	"F": 0}
{"v": 1	"t": 1241478	"P": 995.0	"F": 0}
{"v": 1	"t": 1241498	"P": 991.0	"F": 0}
{"v": 1	"t": 1241518	"P": 997.5	"F": 0}
{"v": 1	"t": 1241539	"P": 999.75	"F": 0}
{"v": 1	"t": 1241559	"P": 996.0	"F": 0}
{"v": 1	"t": 1241579	"P": 993.25	"F": 0}
{"v": 1	"t": 1241600	"P": 998.25	"F": 0}
{"v": 1	"t": 1241620	"P": 1001.0	"F": 0}
{"v": 1	"t": 1241640	"P": 996.25	"F": 0}
{"v": 1	"t": 1241660	"P": 993.5	"F": 0}
{"v": 1	"t": 1241681	"P": 996.0	"F": 0}
{"v": 1	"t": 1241701	"P": 999.5	"F": 0}
{"v": 1	"t": 1241721	"P": 996.5	"F": 0}
{"v": 1	"t": 1241742	"P": 995.0	"F": 0}
{"v": 1	"t": 1241762	"P": 996.25	"F": 0}
{"v": 1	"t": 1241782	"P": 1000.25	"F": 0}
{"v": 1	"t": 1241803	"P": 997.5	"F": 0}
{"v": 1	"t": 1241823	"P": 992.25	"F": 0}
{"v": 1	"t": 1241843	"P": 995.0	"F": 0}
{"v": 1	"t": 1241863	"P": 999.0	"F": 0}
{"v": 1	"t": 1241884	"P": 997.75	"F": 0}
{"v": 1	"t": 1241904	"P": 994.5	"F": 0}
{"v": 1	"t": 1241924	"P": 993.25	"F": 0}
{"v": 1	"t": 1241945	"P": 998.5	"F": 0}
{"v": 1	"t": 1241965	"P": 997.75	"F": 0}
{"v": 1	"t": 1241985	"P": 995.0	"F": 0}
{"v": 1	"t": 1242006	"P": 993.75	"F": 0}
{"v": 1	"t": 1242026	"P": 997.75	"F": 0}
{"v": 1	"t": 1242046	"P": 999.0	"F": 0}
{"v": 1	"t": 1242066	"P": 995.75	"F": 0}
{"v": 1	"t": 1242087	"P": 992.5	"F": 0}
{"v": 1	"t": 1242107	"P": 996.25	"F": 0	"C": 46.18	"D": 3130	"sn": 54091779688249	"file": "/data/device_log/data0000.out"}
{"v": 1	"t": 1242127	"P": 999.75	"F": 0}
{"v": 1	"t": 1242148	"P": 998.5	"F": 0}
{"v": 1	"t": 1242168	"P": 991.75	"F": 0}
{"v": 1	"t": 1242188	"P": 994.75	"F": 0}
{"v": 1	"t": 1242209	"P": 998.75	"F": 0}
{"v": 1	"t": 1242229	"P": 996.5	"F": 0}
{"v": 1	"t": 1242249	"P": 994.0	"F": 0}
{"v": 1	"t": 1242269	"P": 994.25	"F": 0}
{"v": 1	"t": 1242290	"P": 1000.25	"F": 0}
{"v": 1	"t": 1242310	"P": 996.25	"F": 0}
{"v": 1	"t": 1242330	"P": 992.75	"F": 0}
{"v": 1	"t": 1242351	"P": 992.0	"F": 0}
{"v": 1	"t": 1242371	"P": 997.75	"F": 0}
{"v": 1	"t": 1242391	"P": 998.5	"F": 0}
{"v": 1	"t": 1242411	"P": 995.5	"F": 0}
{"v": 1	"t": 1242432	"P": 989.75	"F": 0}
{"v": 1	"t": 1242452	"P": 996.0	"F": 0}
{"v": 1	"t": 1242472	"P": 998.5	"F": 0}
{"v": 1	"t": 1242493	"P": 995.5	"F": 0}
{"v": 1	"t": 1242513	"P": 991.75	"F": 0}
{"v": 1	"t": 1242533	"P": 997.25	"F": 0}
{"v": 1	"t": 1242554	"P": 998.5	"F": 0}
{"v": 1	"t": 1242574	"P": 996.0	"F": 0}
{"v": 1	"t": 1242594	"P": 993.25	"F": 0}
{"v": 1	"t": 1242615	"P": 996.75	"F": 0}
{"v": 1	"t": 1242635	"P": 998.25	"F": 0}
{"v": 1	"t": 1242655	"P": 995.25	"F": 0}
{"v": 1	"t": 1242675	"P": 992.5	"F": 0}
{"v": 1	"t": 1242696	"P": 998.0	"F": 0}
{"v": 1	"t": 1242716	"P": 995.75	"F": 0}
{"v": 1	"t": 1242737	"P": 994.5	"F": 0}
{"v": 1	"t": 1242757	"P": 995.75	"F": 0}
{"v": 1	"t": 1242777	"P": 999.0	"F": 0}
{"v": 1	"t": 1242798	"P": 997.75	"F": 0}
{"v": 1	"t": 1242818	"P": 995.25	"F": 0}
{"v": 1	"t": 1242838	"P": 994.75	"F": 0}
{"v": 1	"t": 1242858	"P": 999.75	"F": 0}
{"v": 1	"t": 1242879	"P": 998.25	"F": 0}
{"v": 1	"t": 1242899	"P": 994.75	"F": 0}
{"v": 1	"t": 1242919	"P": 996.0	"F": 0}
{"v": 1	"t": 1242940	"P": 998.75	"F": 0}
{"v": 1	"t": 1242960	"P": 995.75	"F": 0}
{"v": 1	"t": 1242981	"P": 993.25	"F": 0}
{"v": 1	"t": 1243001	"P": 998.75	"F": 0}
{"v": 1	"t": 1243021	"P": 999.0	"F": 0}
{"v": 1	"t": 1243041	"P": 995.25	"F": 0}
{"v": 1	"t": 1243062	"P": 992.5	"F": 0}
{"v": 1	"t": 1243082	"P": 996.0	"F": 0}
{"v": 1	"t": 1243102	"P": 999.25	"F": 0}
{"v": 1	"t": 1243123	"P": 995.25	"F": 0	"C": 46.165	"D": 3130	"sn": 54091779688249	"file": "/data/device_log/data0000.out"}
{"v": 1	"t": 1243143	"P": 993.0	"F": 0}
{"v": 1	"t": 1243163	"P": 998.0	"F": 0}
{"v": 1	"t": 1243184	"P": 998.5	"F": 0}
{"v": 1	"t": 1243204	"P": 996.75	"F": 0}
{"v": 1	"t": 1243224	"P": 992.5	"F": 0}
{"v": 1	"t": 1243245	"P": 998.5	"F": 0}
{"v": 1	"t": 1243265	"P": 997.25	"F": 0}
{"v": 1	"t": 1243285	"P": 996.75	"F": 0}
{"v": 1	"t": 1243305	"P": 994.0	"F": 0}
{"v": 1	"t": 1243326	"P": 995.5	"F": 0}
{"v": 1	"t": 1243346	"P": 998.75	"F": 0}
{"v": 1	"t": 1243366	"P": 997.0	"F": 0}
{"v": 1	"t": 1243387	"P": 992.75	"F": 0}
{"v": 1	"t": 1243407	"P": 994.0	"F": 0}
{"v": 1	"t": 1243427	"P": 997.0	"F": 0}
{"v": 1	"t": 1243447	"P": 997.75	"F": 0}
{"v": 1	"t": 1243468	"P": 994.0	"F": 0}
{"v": 1	"t": 1243488	"P": 993.0	"F": 0}
{"v": 1	"t": 1243508	"P": 997.75	"F": 0}
{"v": 1	"t": 1243529	"P": 1000.0	"F": 0}
{"v": 1	"t": 1243549	"P": 994.75	"F": 0}
{"v": 1	"t": 1243569	"P": 993.5	"F": 0}
{"v": 1	"t": 1243589	"P": 995.5	"F": 0}
{"v": 1	"t": 1243610	"P": 999.75	"F": 0}
{"v": 1	"t": 1243630	"P": 998.75	"F": 0}
{"v": 1	"t": 1243650	"P": 993.0	"F": 0}
{"v": 1	"t": 1243671	"P": 994.75	"F": 0}
{"v": 1	"t": 1243691	"P": 999.5	"F": 0}
{"v": 1	"t": 1243711	"P": 999.5	"F": 0}
{"v": 1	"t": 1243732	"P": 994.75	"F": 0}
{"v": 1	"t": 1243752	"P": 993.25	"F": 0}
{"v": 1	"t": 1243772	"P": 1000.5	"F": 0}
{"v": 1	"t": 1243793	"P": 999.0	"F": 0}
{"v": 1	"t": 1243813	"P": 995.25	"F": 0}
{"v": 1	"t": 1243833	"P": 995.5	"F": 0}
{"v": 1	"t": 1243853	"P": 999.5	"F": 0}
{"v": 1	"t": 1243874	"P": 998.25	"F": 0}
{"v": 1	"t": 1243894	"P": 995.75	"F": 0}
{"v": 1	"t": 1243914	"P": 993.5	"F": 0}
{"v": 1	"t": 1243935	"P": 998.25	"F": 0}
{"v": 1	"t": 1243955	"P": 1001.0	"F": 0}
{"v": 1	"t": 1243975	"P": 993.75	"F": 0}
{"v": 1	"t": 1243996	"P": 993.75	"F": 0}
{"v": 1	"t": 1244016	"P": 998.0	"F": 0}
{"v": 1	"t": 1244036	"P": 999.75	"F": 0}
{"v": 1	"t": 1244056	"P": 996.0	"F": 0}
{"v": 1	"t": 1244077	"P": 992.75	"F": 0}
{"v": 1	"t": 1244097	"P": 993.75	"F": 0}
{"v": 1	"t": 1244117	"P": 999.75	"F": 0}
{"v": 1	"t": 1244138	"P": 997.5	"F": 0	"C": 46.175	"D": 3130	"sn": 54091779688249	"file": "/data/device_log/data0000.out"}
{"v": 1	"t": 1244158	"P": 994.0	"F": 0}
{"v": 1	"t": 1244178	"P": 994.25	"F": 0}
{"v": 1	"t": 1244198	"P": 999.25	"F": 0}
{"v": 1	"t": 1244219	"P": 997.75	"F": 0}
{"v": 1	"t": 1244239	"P": 995.0	"F": 0}
{"v": 1	"t": 1244259	"P": 994.0	"F": 0}
{"v": 1	"t": 1244280	"P": 997.75	"F": 0}
{"v": 1	"t": 1244300	"P": 997.25	"F": 0}
{"v": 1	"t": 1244320	"P": 994.5	"F": 0}
{"v": 1	"t": 1244341	"P": 993.25	"F": 0}
{"v": 1	"t": 1244361	"P": 996.25	"F": 0}
{"v": 1	"t": 1244381	"P": 999.25	"F": 0}
{"v": 1	"t": 1244401	"P": 997.5	"F": 0}
{"v": 1	"t": 1244422	"P": 983.5	"F": 0}
{"v": 1	"t": 1244442	"P": 995.75	"F": 0}
{"v": 1	"t": 1244462	"P": 999.0	"F": 0}
{"v": 1	"t": 1244483	"P": 997.75	"F": 0}
{"v": 1	"t": 1244503	"P": 994.0	"F": 0}
{"v": 1	"t": 1244523	"P": 995.5	"F": 0}
{"v": 1	"t": 1244544	"P": 1001.75	"F": 0}
{"v": 1	"t": 1244564	"P": 997.25	"F": 0}
{"v": 1	"t": 1244584	"P": 993.75	"F": 0}
{"v": 1	"t": 1244604	"P": 996.0	"F": 0}
{"v": 1	"t": 1244625	"P": 999.75	"F": 0}
{"v": 1	"t": 1244645	"P": 995.25	"F": 0}
{"v": 1	"t": 1244665	"P": 994.75	"F": 0}
{"v": 1	"t": 1244686	"P": 994.0	"F": 0}
{"v": 1	"t": 1244706	"P": 1000.0	"F": 0}
{"v": 1	"t": 1244726	"P": 999.5	"F": 0}
{"v": 1	"t": 1244747	"P": 995.5	"F": 0}
{"v": 1	"t": 1244767	"P": 992.5	"F": 0}
{"v": 1	"t": 1244787	"P": 998.25	"F": 0}
{"v": 1	"t": 1244807	"P": 1000.5	"F": 0}
{"v": 1	"t": 1244828	"P": 995.0	"F": 0}
{"v": 1	"t": 1244848	"P": 992.25	"F": 0}
{"v": 1	"t": 1244868	"P": 996.5	"F": 0}
{"v": 1	"t": 1244889	"P": 998.25	"F": 0}
{"v": 1	"t": 1244909	"P": 997.0	"F": 0}
{"v": 1	"t": 1244929	"P": 992.75	"F": 0}
{"v": 1	"t": 1244949	"P": 996.5	"F": 0}
{"v": 1	"t": 1244970	"P": 1000.25	"F": 0}
{"v": 1	"t": 1244990	"P": 997.75	"F": 0}
{"v": 1	"t": 1245010	"P": 994.5	"F": 0}
{"v": 1	"t": 1245031	"P": 993.75	"F": 0}
{"v": 1	"t": 1245051	"P": 999.75	"F": 0}
{"v": 1	"t": 1245071	"P": 998.0	"F": 0}
{"v": 1	"t": 1245092	"P": 995.75	"F": 0}
{"v": 1	"t": 1245112	"P": 993.5	"F": 0}
{"v": 1	"t": 1245132	"P": 1000.5	"F": 0}
{"v": 1	"t": 1245153	"P": 995.75	"F": 0	"C": 46.18	"D": 3130	"sn": 54091779688249	"file": "/data/device_log/data0000.out"}
{"v": 1	"t": 1245173	"P": 993.25	"F": 0}
{"v": 1	"t": 1245193	"P": 994.25	"F": 0}
{"v": 1	"t": 1245213	"P": 999.0	"F": 0}
{"v": 1	"t": 1245234	"P": 997.25	"F": 0}
{"v": 1	"t": 1245254	"P": 993.75	"F": 0}
{"v": 1	"t": 1245274	"P": 992.75	"F": 0}
{"v": 1	"t": 1245295	"P": 998.75	"F": 0}
{"v": 1	"t": 1245315	"P": 997.25	"F": 0}
{"v": 1	"t": 1245335	"P": 993.5	"F": 0}
{"v": 1	"t": 1245356	"P": 993.75	"F": 0}
{"v": 1	"t": 1245376	"P": 997.75	"F": 0}
{"v": 1	"t": 1245396	"P": 998.5	"F": 0}
{"v": 1	"t": 1245416	"P": 997.5	"F": 0}
{"v": 1	"t": 1245437	"P": 993.0	"F": 0}
{"v": 1	"t": 1245457	"P": 994.75	"F": 0}
{"v": 1	"t": 1245477	"P": 1000.0	"F": 0}
{"v": 1	"t": 1245498	"P": 996.5	"F": 0}
{"v": 1	"t": 1245518	"P": 995.5	"F": 0}
{"v": 1	"t": 1245538	"P": 994.75	"F": 0}
{"v": 1	"t": 1245558	"P": 998.75	"F": 0}
{"v": 1	"t": 1245579	"P": 997.75	"F": 0}
{"v": 1	"t": 1245599	"P": 995.25	"F": 0}
{"v": 1	"t": 1245619	"P": 994.25	"F": 0}
{"v": 1	"t": 1245640	"P": 999.25	"F": 0}
{"v": 1	"t": 1245660	"P": 997.75	"F": 0}
{"v": 1	"t": 1245680	"P": 995.5	"F": 0}
{"v": 1	"t": 1245701	"P": 994.5	"F": 0}
{"v": 1	"t": 1245721	"P": 999.25	"F": 0}
{"v": 1	"t": 1245741	"P": 999.25	"F": 0}
{"v": 1	"t": 1245762	"P": 994.75	"F": 0}
{"v": 1	"t": 1245782	"P": 994.75	"F": 0}
{"v": 1	"t": 1245802	"P": 999.0	"F": 0}
{"v": 1	"t": 1245822	"P": 999.0	"F": 0}
{"v": 1	"t": 1245843	"P": 994.5	"F": 0}
{"v": 1	"t": 1245863	"P": 994.25	"F": 0}
{"v": 1	"t": 1245883	"P": 998.75	"F": 0}
{"v": 1	"t": 1245904	"P": 998.5	"F": 0}
{"v": 1	"t": 1245924	"P": 997.5	"F": 0}
{"v": 1	"t": 1245944	"P": 993.25	"F": 0}
{"v": 1	"t": 1245965	"P": 997.75	"F": 0}
{"v": 1	"t": 1245985	"P": 999.25	"F": 0}
{"v": 1	"t": 1246005	"P": 996.5	"F": 0}
{"v": 1	"t": 1246025	"P": 993.75	"F": 0}
{"v": 1	"t": 1246046	"P": 995.5	"F": 0}
{"v": 1	"t": 1246066	"P": 999.0	"F": 0}
{"v": 1	"t": 1246086	"P": 997.5	"F": 0}
{"v": 1	"t": 1246107	"P": 994.25	"F": 0}
{"v": 1	"t": 1246127	"P": 994.0	"F": 0}
{"v": 1	"t": 1246147	"P": 1000.0	"F": 0}
{"v": 1	"t": 1246167	"P": 997.25	"F": 0	"C": 46.19	"D": 3130	"sn": 54091779688249	"file": "/data/device_log/data0000.out"}
{"v": 1	"t": 1246188	"P": 995.5	"F": 0}
{"v": 1	"t": 1246208	"P": 993.75	"F": 0}
{"v": 1	"t": 1246228	"P": 997.75	"F": 0}
{"v": 1	"t": 1246249	"P": 999.5	"F": 0}
{"v": 1	"t": 1246269	"P": 995.25	"F": 0}
{"v": 1	"t": 1246289	"P": 993.25	"F": 0}
{"v": 1	"t": 1246309	"P": 995.25	"F": 0}
{"v": 1	"t": 1246330	"P": 999.75	"F": 0}
{"v": 1	"t": 1246350	"P": 996.0	"F": 0}
{"v": 1	"t": 1246370	"P": 994.0	"F": 0}
{"v": 1	"t": 1246391	"P": 995.75	"F": 0}
{"v": 1	"t": 1246411	"P": 998.25	"F": 0}
{"v": 1	"t": 1246431	"P": 996.5	"F": 0}
{"v": 1	"t": 1246452	"P": 995.25	"F": 0}
{"v": 1	"t": 1246472	"P": 996.5	"F": 0}
{"v": 1	"t": 1246492	"P": 999.25	"F": 0}
{"v": 1	"t": 1246513	"P": 998.0	"F": 0}
{"v": 1	"t": 1246533	"P": 993.5	"F": 0}
{"v": 1	"t": 1246553	"P": 994.5	"F": 0}
{"v": 1	"t": 1246573	"P": 1000.75	"F": 0}
{"v": 1	"t": 1246594	"P": 997.25	"F": 0}
{"v": 1	"t": 1246614	"P": 995.25	"F": 0}
{"v": 1	"t": 1246634	"P": 995.25	"F": 0}
{"v": 1	"t": 1246655	"P": 1000.0	"F": 0}
{"v": 1	"t": 1246675	"P": 995.5	"F": 0}
{"v": 1	"t": 1246696	"P": 994.0	"F": 0}
{"v": 1	"t": 1246716	"P": 998.75	"F": 0}
{"v": 1	"t": 1246736	"P": 998.75	"F": 0}
{"v": 1	"t": 1246757	"P": 995.0	"F": 0}
{"v": 1	"t": 1246777	"P": 993.0	"F": 0}
{"v": 1	"t": 1246797	"P": 999.5	"F": 0}
{"v": 1	"t": 1246818	"P": 997.75	"F": 0}
{"v": 1	"t": 1246838	"P": 995.75	"F": 0}
{"v": 1	"t": 1246858	"P": 995.75	"F": 0}
{"v": 1	"t": 1246879	"P": 1000.25	"F": 0}
{"v": 1	"t": 1246899	"P": 998.5	"F": 0}
{"v": 1	"t": 1246919	"P": 993.5	"F": 0}
{"v": 1	"t": 1246939	"P": 995.75	"F": 0}
{"v": 1	"t": 1246960	"P": 999.5	"F": 0}
{"v": 1	"t": 1246980	"P": 998.25	"F": 0}
{"v": 1	"t": 1247000	"P": 995.25	"F": 0}
{"v": 1	"t": 1247021	"P": 994.25	"F": 0}
{"v": 1	"t": 1247041	"P": 1000.0	"F": 0}
{"v": 1	"t": 1247061	"P": 997.25	"F": 0}
{"v": 1	"t": 1247082	"P": 995.5	"F": 0}
{"v": 1	"t": 1247102	"P": 993.25	"F": 0}
{"v": 1	"t": 1247122	"P": 1001.75	"F": 0}
{"v": 1	"t": 1247143	"P": 999.0	"F": 0}
{"v": 1	"t": 1247163	"P": 994.5	"F": 0}
{"v": 1	"t": 1247183	"P": 996.0	"F": 0	"C": 46.155	"D": 3130	"sn": 54091779688249	"file": "/data/device_log/data0000.out"}
{"v": 1	"t": 1247203	"P": 999.25	"F": 0}
{"v": 1	"t": 1247224	"P": 996.75	"F": 0}
{"v": 1	"t": 1247244	"P": 996.25	"F": 0}
{"v": 1	"t": 1247264	"P": 994.5	"F": 0}
{"v": 1	"t": 1247285	"P": 1000.75	"F": 0}
{"v": 1	"t": 1247305	"P": 999.75	"F": 0}
{"v": 1	"t": 1247325	"P": 994.5	"F": 0}
{"v": 1	"t": 1247346	"P": 993.0	"F": 0}
{"v": 1	"t": 1247366	"P": 997.0	"F": 0}
{"v": 1	"t": 1247386	"P": 999.5	"F": 0}
{"v": 1	"t": 1247406	"P": 998.0	"F": 0}
{"v": 1	"t": 1247427	"P": 995.0	"F": 0}
{"v": 1	"t": 1247447	"P": 993.75	"F": 0}
{"v": 1	"t": 1247467	"P": 999.25	"F": 0}
{"v": 1	"t": 1247488	"P": 997.75	"F": 0}
{"v": 1	"t": 1247508	"P": 993.25	"F": 0}
{"v": 1	"t": 1247528	"P": 993.0	"F": 0}
{"v": 1	"t": 1247548	"P": 999.25	"F": 0}
{"v": 1	"t": 1247569	"P": 1000.0	"F": 0}
{"v": 1	"t": 1247589	"P": 997.0	"F": 0}
{"v": 1	"t": 1247609	"P": 994.5	"F": 0}
{"v": 1	"t": 1247630	"P": 995.5	"F": 0}
{"v": 1	"t": 1247650	"P": 1000.25	"F": 0}
{"v": 1	"t": 1247670	"P": 995.25	"F": 0}
{"v": 1	"t": 1247690	"P": 996.5	"F": 0}
{"v": 1	"t": 1247711	"P": 995.75	"F": 0}
{"v": 1	"t": 1247731	"P": 999.5	"F": 0}
{"v": 1	"t": 1247751	"P": 997.5	"F": 0}
{"v": 1	"t": 1247772	"P": 993.0	"F": 0}
{"v": 1	"t": 1247792	"P": 996.25	"F": 0}
{"v": 1	"t": 1247812	"P": 999.25	"F": 0}
{"v": 1	"t": 1247833	"P": 996.25	"F": 0}
{"v": 1	"t": 1247853	"P": 994.75	"F": 0}
{"v": 1	"t": 1247873	"P": 996.0	"F": 0}
{"v": 1	"t": 1247894	"P": 1000.25	"F": 0}
{"v": 1	"t": 1247914	"P": 995.25	"F": 0}
{"v": 1	"t": 1247934	"P": 994.75	"F": 0}
{"v": 1	"t": 1247954	"P": 992.75	"F": 0}
{"v": 1	"t": 1247975	"P": 1000.75	"F": 0}
{"v": 1	"t": 1247995	"P": 996.5	"F": 0}
{"v": 1	"t": 1248015	"P": 992.5	"F": 0}
{"v": 1	"t": 1248036	"P": 994.25	"F": 0}
{"v": 1	"t": 1248056	"P": 998.75	"F": 0}
{"v": 1	"t": 1248076	"P": 997.5	"F": 0}
{"v": 1	"t": 1248096	"P": 996.0	"F": 0}
{"v": 1	"t": 1248117	"P": 993.5	"F": 0}
{"v": 1	"t": 1248137	"P": 997.5	"F": 0}
{"v": 1	"t": 1248157	"P": 999.75	"F": 0}
{"v": 1	"t": 1248178	"P": 994.25	"F": 0}
{"v": 1	"t": 1248198	"P": 993.25	"F": 0	"C": 46.18	"D": 3130	"sn": 54091779688249	"file": "/data/device_log/data0000.out"}
{"v": 1	"t": 1248218	"P": 996.0	"F": 0}
{"v": 1	"t": 1248239	"P": 1000.0	"F": 0}
{"v": 1	"t": 1248259	"P": 995.5	"F": 0}
{"v": 1	"t": 1248279	"P": 995.5	"F": 0}
{"v": 1	"t": 1248299	"P": 994.75	"F": 0}
{"v": 1	"t": 1248320	"P": 997.75	"F": 0}
{"v": 1	"t": 1248340	"P": 995.75	"F": 0}
{"v": 1	"t": 1248360	"P": 991.5	"F": 0}
{"v": 1	"t": 1248381	"P": 995.25	"F": 0}
{"v": 1	"t": 1248401	"P": 999.75	"F": 0}
{"v": 1	"t": 1248421	"P": 998.0	"F": 0}
{"v": 1	"t": 1248442	"P": 994.25	"F": 0}
{"v": 1	"t": 1248462	"P": 993.5	"F": 0}
{"v": 1	"t": 1248482	"P": 999.25	"F": 0}
{"v": 1	"t": 1248502	"P": 999.0	"F": 0}
{"v": 1	"t": 1248523	"P": 994.0	"F": 0}
{"v": 1	"t": 1248543	"P": 995.5	"F": 0}
{"v": 1	"t": 1248563	"P": 999.75	"F": 0}
{"v": 1	"t": 1248584	"P": 999.0	"F": 0}
{"v": 1	"t": 1248604	"P": 995.5	"F": 0}
{"v": 1	"t": 1248624	"P": 994.5	"F": 0}
{"v": 1	"t": 1248645	"P": 996.75	"F": 0}
{"v": 1	"t": 1248665	"P": 999.0	"F": 0}
{"v": 1	"t": 1248685	"P": 995.5	"F": 0}
{"v": 1	"t": 1248706	"P": 993.5	"F": 0}
{"v": 1	"t": 1248726	"P": 998.25	"F": 0}
{"v": 1	"t": 1248746	"P": 998.75	"F": 0}
{"v": 1	"t": 1248766	"P": 995.75	"F": 0}
{"v": 1	"t": 1248787	"P": 994.25	"F": 0}
{"v": 1	"t": 1248807	"P": 996.0	"F": 0}
{"v": 1	"t": 1248827	"P": 1001.0	"F": 0}
{"v": 1	"t": 1248848	"P": 997.0	"F": 0}
{"v": 1	"t": 1248868	"P": 993.75	"F": 0}
{"v": 1	"t": 1248888	"P": 994.0	"F": 0}
{"v": 1	"t": 1248908	"P": 998.75	"F": 0}
{"v": 1	"t": 1248929	"P": 999.0	"F": 0}
{"v": 1	"t": 1248949	"P": 995.25	"F": 0}
{"v": 1	"t": 1248969	"P": 993.0	"F": 0}
{"v": 1	"t": 1248990	"P": 999.25	"F": 0}
{"v": 1	"t": 1249010	"P": 997.75	"F": 0}
{"v": 1	"t": 1249030	"P": 996.25	"F": 0}
{"v": 1	"t": 1249050	"P": 992.75	"F": 0}
{"v": 1	"t": 1249071	"P": 996.0	"F": 0}
{"v": 1	"t": 1249091	"P": 1001.5	"F": 0}
{"v": 1	"t": 1249111	"P": 997.0	"F": 0}
{"v": 1	"t": 1249132	"P": 993.25	"F": 0}
{"v": 1	"t": 1249152	"P": 995.0	"F": 0}
{"v": 1	"t": 1249172	"P": 1000.25	"F": 0}
{"v": 1	"t": 1249193	"P": 998.5	"F": 0}
{"v": 1	"t": 1249213	"P": 994.25	"F": 0	"C": 46.16	"D": 3130	"sn": 54091779688249	"file": "/data/device_log/data0000.out"}
{"v": 1	"t": 1249233	"P": 996.0	"F": 0}
{"v": 1	"t": 1249253	"P": 999.0	"F": 0}
{"v": 1	"t": 1249274	"P": 998.75	"F": 0}
{"v": 1	"t": 1249294	"P": 996.0	"F": 0}
{"v": 1	"t": 1249314	"P": 995.5	"F": 0}
{"v": 1	"t": 1249335	"P": 1000.25	"F": 0}
{"v": 1	"t": 1249355	"P": 997.75	"F": 0}
{"v": 1	"t": 1249375	"P": 994.0	"F": 0}
{"v": 1	"t": 1249396	"P": 996.0	"F": 0}
{"v": 1	"t": 1249416	"P": 1000.0	"F": 0}
{"v": 1	"t": 1249436	"P": 999.25	"F": 0}
{"v": 1	"t": 1249456	"P": 996.5	"F": 0}
{"v": 1	"t": 1249477	"P": 994.25	"F": 0}
{"v": 1	"t": 1249497	"P": 997.75	"F": 0}
{"v": 1	"t": 1249517	"P": 1001.5	"F": 0}
{"v": 1	"t": 1249538	"P": 996.5	"F": 0}
{"v": 1	"t": 1249558	"P": 994.0	"F": 0}
{"v": 1	"t": 1249578	"P": 996.25	"F": 0}
{"v": 1	"t": 1249598	"P": 999.0	"F": 0}
{"v": 1	"t": 1249619	"P": 996.0	"F": 0}
{"v": 1	"t": 1249639	"P": 994.75	"F": 0}
{"v": 1	"t": 1249659	"P": 993.5	"F": 0}
{"v": 1	"t": 1249680	"P": 999.75	"F": 0}
{"v": 1	"t": 1249700	"P": 998.25	"F": 0}
{"v": 1	"t": 1249720	"P": 995.25	"F": 0}
{"v": 1	"t": 1249741	"P": 993.75	"F": 0}
{"v": 1	"t": 1249761	"P": 998.75	"F": 0}
{"v": 1	"t": 1249781	"P": 999.5	"F": 0}
{"v": 1	"t": 1249801	"P": 996.0	"F": 0}
{"v": 1	"t": 1249822	"P": 993.25	"F": 0}
{"v": 1	"t": 1249842	"P": 996.75	"F": 0}
{"v": 1	"t": 1249862	"P": 999.0	"F": 0}
{"v": 1	"t": 1249883	"P": 997.5	"F": 0}
{"v": 1	"t": 1249903	"P": 994.5	"F": 0}
{"v": 1	"t": 1249923	"P": 997.0	"F": 0}
{"v": 1	"t": 1249944	"P": 1000.5	"F": 0}
{"v": 1	"t": 1249964	"P": 997.5	"F": 0}
{"v": 1	"t": 1249984	"P": 995.25	"F": 0}
{"v": 1	"t": 1250004	"P": 995.5	"F": 0}
{"v": 1	"t": 1250025	"P": 999.75	"F": 0}
{"v": 1	"t": 1250045	"P": 999.0	"F": 0}
{"v": 1	"t": 1250065	"P": 994.0	"F": 0}
{"v": 1	"t": 1250086	"P": 994.5	"F": 0}
{"v": 1	"t": 1250106	"P": 1000.25	"F": 0}
{"v": 1	"t": 1250126	"P": 999.25	"F": 0}
{"v": 1	"t": 1250147	"P": 996.25	"F": 0}
{"v": 1	"t": 1250167	"P": 994.0	"F": 0}
{"v": 1	"t": 1250187	"P": 998.5	"F": 0}
{"v": 1	"t": 1250207	"P": 997.25	"F": 0}
{"v": 1	"t": 1250228	"P": 995.0	"F": 0	"C": 46.165	"D": 3130	"sn": 54091779688249	"file": "/data/device_log/data0000.out"}
{"v": 1	"t": 1250248	"P": 993.25	"F": 0}
{"v": 1	"t": 1250268	"P": 997.75	"F": 0}
{"v": 1	"t": 1250289	"P": 998.25	"F": 0}
{"v": 1	"t": 1250309	"P": 995.75	"F": 0}
{"v": 1	"t": 1250329	"P": 994.25	"F": 0}
{"v": 1	"t": 1250350	"P": 997.25	"F": 0}
{"v": 1	"t": 1250370	"P": 1000.0	"F": 0}
{"v": 1	"t": 1250390	"P": 997.75	"F": 0}
{"v": 1	"t": 1250410	"P": 994.0	"F": 0}
{"v": 1	"t": 1250431	"P": 994.25	"F": 0}
{"v": 1	"t": 1250451	"P": 1000.25	"F": 0}
{"v": 1	"t": 1250471	"P": 996.75	"F": 0}
{"v": 1	"t": 1250492	"P": 993.25	"F": 0}
{"v": 1	"t": 1250512	"P": 995.25	"F": 0}
{"v": 1	"t": 1250532	"P": 999.75	"F": 0}
{"v": 1	"t": 1250552	"P": 996.5	"F": 0}
{"v": 1	"t": 1250573	"P": 996.0	"F": 0}
{"v": 1	"t": 1250593	"P": 993.0	"F": 0}
{"v": 1	"t": 1250613	"P": 1000.25	"F": 0}
{"v": 1	"t": 1250634	"P": 998.0	"F": 0}
{"v": 1	"t": 1250654	"P": 995.25	"F": 0}
{"v": 1	"t": 1250674	"P": 993.5	"F": 0}
{"v": 1	"t": 1250695	"P": 997.5	"F": 0}
{"v": 1	"t": 1250715	"P": 999.25	"F": 0}
{"v": 1	"t": 1250735	"P": 995.25	"F": 0}
{"v": 1	"t": 1250755	"P": 993.75	"F": 0}
{"v": 1	"t": 1250776	"P": 997.75	"F": 0}
{"v": 1	"t": 1250796	"P": 998.75	"F": 0}
{"v": 1	"t": 1250816	"P": 995.5	"F": 0}
{"v": 1	"t": 1250837	"P": 994.75	"F": 0}
{"v": 1	"t": 1250857	"P": 995.25	"F": 0}
{"v": 1	"t": 1250877	"P": 1000.0	"F": 0}
{"v": 1	"t": 1250898	"P": 995.5	"F": 0}
{"v": 1	"t": 1250918	"P": 995.0	"F": 0}
{"v": 1	"t": 1250938	"P": 995.75	"F": 0}
{"v": 1	"t": 1250959	"P": 999.75	"F": 0}
{"v": 1	"t": 1250979	"P": 995.5	"F": 0}
{"v": 1	"t": 1250999	"P": 993.0	"F": 0}
{"v": 1	"t": 1251020	"P": 1000.25	"F": 0}
{"v": 1	"t": 1251040	"P": 998.25	"F": 0}
{"v": 1	"t": 1251060	"P": 995.5	"F": 0}
{"v": 1	"t": 1251081	"P": 994.25	"F": 0}
{"v": 1	"t": 1251101	"P": 998.75	"F": 0}
{"v": 1	"t": 1251121	"P": 998.25	"F": 0}
{"v": 1	"t": 1251142	"P": 993.75	"F": 0}
{"v": 1	"t": 1251162	"P": 995.25	"F": 0}
{"v": 1	"t": 1251182	"P": 998.75	"F": 0}
{"v": 1	"t": 1251203	"P": 995.5	"F": 0}
{"v": 1	"t": 1251223	"P": 994.25	"F": 0}
{"v": 1	"t": 1251243	"P": 996.25	"F": 0	"C": 46.175	"D": 3130	"sn": 54091779688249	"file": "/data/device_log/data0000.out"}
{"v": 1	"t": 1251264	"P": 999.75	"F": 0}
{"v": 1	"t": 1251284	"P": 997.75	"F": 0}
{"v": 1	"t": 1251304	"P": 993.25	"F": 0}
{"v": 1	"t": 1251324	"P": 996.5	"F": 0}
{"v": 1	"t": 1251345	"P": 999.25	"F": 0}
{"v": 1	"t": 1251365	"P": 996.75	"F": 0}
{"v": 1	"t": 1251385	"P": 993.5	"F": 0}
{"v": 1	"t": 1251406	"P": 994.5	"F": 0}
{"v": 1	"t": 1251426	"P": 999.5	"F": 0}
{"v": 1	"t": 1251446	"P": 996.75	"F": 0}
{"v": 1	"t": 1251467	"P": 995.25	"F": 0}
{"v": 1	"t": 1251487	"P": 994.25	"F": 0}
{"v": 1	"t": 1251507	"P": 998.0	"F": 0}
{"v": 1	"t": 1251527	"P": 999.0	"F": 0}
{"v": 1	"t": 1251548	"P": 995.75	"F": 0}
{"v": 1	"t": 1251568	"P": 994.0	"F": 0}
{"v": 1	"t": 1251588	"P": 995.25	"F": 0}
{"v": 1	"t": 1251609	"P": 999.75	"F": 0}
{"v": 1	"t": 1251629	"P": 996.25	"F": 0}
{"v": 1	"t": 1251649	"P": 994.0	"F": 0}
{"v": 1	"t": 1251669	"P": 995.0	"F": 0}
{"v": 1	"t": 1251690	"P": 999.75	"F": 0}
{"v": 1	"t": 1251710	"P": 996.25	"F": 0}
{"v": 1	"t": 1251730	"P": 994.5	"F": 0}
{"v": 1	"t": 1251751	"P": 995.25	"F": 0}
{"v": 1	"t": 1251771	"P": 1000.0	"F": 0}
{"v": 1	"t": 1251791	"P": 998.75	"F": 0}
{"v": 1	"t": 1251812	"P": 994.0	"F": 0}
{"v": 1	"t": 1251832	"P": 994.25	"F": 0}
{"v": 1	"t": 1251852	"P": 1000.5	"F": 0}
{"v": 1	"t": 1251873	"P": 996.5	"F": 0}
{"v": 1	"t": 1251893	"P": 995.0	"F": 0}
{"v": 1	"t": 1251913	"P": 996.0	"F": 0}
{"v": 1	"t": 1251933	"P": 1001.0	"F": 0}
{"v": 1	"t": 1251954	"P": 998.5	"F": 0}
{"v": 1	"t": 1251974	"P": 994.25	"F": 0}
{"v": 1	"t": 1251994	"P": 993.5	"F": 0}
{"v": 1	"t": 1252015	"P": 1000.0	"F": 0}
{"v": 1	"t": 1252035	"P": 999.25	"F": 0}
{"v": 1	"t": 1252055	"P": 995.5	"F": 0}
{"v": 1	"t": 1252076	"P": 993.0	"F": 0}
{"v": 1	"t": 1252096	"P": 998.25	"F": 0}
{"v": 1	"t": 1252116	"P": 997.75	"F": 0}
{"v": 1	"t": 1252136	"P": 995.5	"F": 0}
{"v": 1	"t": 1252157	"P": 994.25	"F": 0}
{"v": 1	"t": 1252177	"P": 998.0	"F": 0}
{"v": 1	"t": 1252197	"P": 998.25	"F": 0}
{"v": 1	"t": 1252218	"P": 995.5	"F": 0}
{"v": 1	"t": 1252238	"P": 994.0	"F": 0}
{"v": 1	"t": 1252258	"P": 994.0	"F": 0	"C": 46.19	"D": 3130	"sn": 54091779688249	"file": "/data/device_log/data0000.out"}
{"v": 1	"t": 1252279	"P": 1000.5	"F": 0}
{"v": 1	"t": 1252299	"P": 997.0	"F": 0}
{"v": 1	"t": 1252319	"P": 995.0	"F": 0}
{"v": 1	"t": 1252339	"P": 995.0	"F": 0}
{"v": 1	"t": 1252360	"P": 1001.75	"F": 0}
{"v": 1	"t": 1252380	"P": 995.5	"F": 0}
{"v": 1	"t": 1252400	"P": 993.5	"F": 0}
{"v": 1	"t": 1252421	"P": 994.25	"F": 0}
{"v": 1	"t": 1252441	"P": 1000.0	"F": 0}
{"v": 1	"t": 1252461	"P": 998.5	"F": 0}
{"v": 1	"t": 1252482	"P": 995.75	"F": 0}
{"v": 1	"t": 1252502	"P": 993.0	"F": 0}
{"v": 1	"t": 1252522	"P": 1000.0	"F": 0}
{"v": 1	"t": 1252542	"P": 997.0	"F": 0}
{"v": 1	"t": 1252563	"P": 994.5	"F": 0}
{"v": 1	"t": 1252583	"P": 994.75	"F": 0}
{"v": 1	"t": 1252603	"P": 998.75	"F": 0}
{"v": 1	"t": 1252624	"P": 998.75	"F": 0}
{"v": 1	"t": 1252644	"P": 994.25	"F": 0}
{"v": 1	"t": 1252664	"P": 992.5	"F": 0}
{"v": 1	"t": 1252685	"P": 999.0	"F": 0}
{"v": 1	"t": 1252705	"P": 996.0	"F": 0}
{"v": 1	"t": 1252725	"P": 994.75	"F": 0}
{"v": 1	"t": 1252746	"P": 993.75	"F": 0}
{"v": 1	"t": 1252766	"P": 996.75	"F": 0}
{"v": 1	"t": 1252786	"P": 997.75	"F": 0}
{"v": 1	"t": 1252806	"P": 997.0	"F": 0}
{"v": 1	"t": 1252827	"P": 994.75	"F": 0}
{"v": 1	"t": 1252847	"P": 995.5	"F": 0}
{"v": 1	"t": 1252867	"P": 998.75	"F": 0}
{"v": 1	"t": 1252888	"P": 996.75	"F": 0}
{"v": 1	"t": 1252908	"P": 994.0	"F": 0}
{"v": 1	"t": 1252928	"P": 993.25	"F": 0}
{"v": 1	"t": 1252948	"P": 999.25	"F": 0}
{"v": 1	"t": 1252969	"P": 998.0	"F": 0}
{"v": 1	"t": 1252989	"P": 994.0	"F": 0}
{"v": 1	"t": 1253009	"P": 992.5	"F": 0}
{"v": 1	"t": 1253030	"P": 997.0	"F": 0}
{"v": 1	"t": 1253050	"P": 998.0	"F": 0}
{"v": 1	"t": 1253070	"P": 996.25	"F": 0}
{"v": 1	"t": 1253091	"P": 995.0	"F": 0}
{"v": 1	"t": 1253111	"P": 996.75	"F": 0}
{"v": 1	"t": 1253131	"P": 1000.25	"F": 0}
{"v": 1	"t": 1253151	"P": 996.0	"F": 0}
{"v": 1	"t": 1253172	"P": 993.5	"F": 0}
{"v": 1	"t": 1253192	"P": 995.75	"F": 0}
{"v": 1	"t": 1253212	"P": 1000.5	"F": 0}
{"v": 1	"t": 1253233	"P": 996.75	"F": 0}
{"v": 1	"t": 1253253	"P": 994.25	"F": 0}
{"v": 1	"t": 1253273	"P": 995.0	"F": 0	"C": 46.195	"D": 3130	"sn": 54091779688249	"file": "/data/device_log/data0000.out"}
{"v": 1	"t": 1253294	"P": 998.75	"F": 0}
{"v": 1	"t": 1253314	"P": 996.5	"F": 0}
{"v": 1	"t": 1253334	"P": 994.75	"F": 0}
{"v": 1	"t": 1253354	"P": 995.75	"F": 0}
{"v": 1	"t": 1253375	"P": 1001.0	"F": 0}
{"v": 1	"t": 1253395	"P": 997.5	"F": 0}
{"v": 1	"t": 1253415	"P": 993.25	"F": 0}
{"v": 1	"t": 1253436	"P": 995.5	"F": 0}
{"v": 1	"t": 1253456	"P": 1000.0	"F": 0}
{"v": 1	"t": 1253476	"P": 999.25	"F": 0}
{"v": 1	"t": 1253497	"P": 995.5	"F": 0}
{"v": 1	"t": 1253517	"P": 993.75	"F": 0}
{"v": 1	"t": 1253537	"P": 999.25	"F": 0}
{"v": 1	"t": 1253557	"P": 998.25	"F": 0}
{"v": 1	"t": 1253578	"P": 994.0	"F": 0}
{"v": 1	"t": 1253598	"P": 992.5	"F": 0}
{"v": 1	"t": 1253618	"P": 997.25	"F": 0}
{"v": 1	"t": 1253639	"P": 999.0	"F": 0}
{"v": 1	"t": 1253659	"P": 995.25	"F": 0}
{"v": 1	"t": 1253679	"P": 993.0	"F": 0}
{"v": 1	"t": 1253699	"P": 995.25	"F": 0}
{"v": 1	"t": 1253720	"P": 998.75	"F": 0}
{"v": 1	"t": 1253740	"P": 997.5	"F": 0}
{"v": 1	"t": 1253760	"P": 993.5	"F": 0}
{"v": 1	"t": 1253781	"P": 994.75	"F": 0}
{"v": 1	"t": 1253801	"P": 1000.25	"F": 0}
{"v": 1	"t": 1253821	"P": 996.75	"F": 0}
{"v": 1	"t": 1253842	"P": 994.5	"F": 0}
{"v": 1	"t": 1253862	"P": 995.0	"F": 0}
{"v": 1	"t": 1253882	"P": 998.0	"F": 0}
{"v": 1	"t": 1253902	"P": 998.5	"F": 0}
{"v": 1	"t": 1253923	"P": 995.75	"F": 0}
{"v": 1	"t": 1253943	"P": 994.75	"F": 0}
{"v": 1	"t": 1253963	"P": 1000.0	"F": 0}
{"v": 1	"t": 1253984	"P": 1000.5	"F": 0}
{"v": 1	"t": 1254004	"P": 995.5	"F": 0}
{"v": 1	"t": 1254024	"P": 993.0	"F": 0}
{"v": 1	"t": 1254045	"P": 996.75	"F": 0}
{"v": 1	"t": 1254065	"P": 999.0	"F": 0}
{"v": 1	"t": 1254085	"P": 995.75	"F": 0}
{"v": 1	"t": 1254106	"P": 993.75	"F": 0}
{"v": 1	"t": 1254126	"P": 997.5	"F": 0}
{"v": 1	"t": 1254146	"P": 999.5	"F": 0}
{"v": 1	"t": 1254166	"P": 997.25	"F": 0}
{"v": 1	"t": 1254187	"P": 994.25	"F": 0}
{"v": 1	"t": 1254207	"P": 995.5	"F": 0}
{"v": 1	"t": 1254227	"P": 1000.5	"F": 0}
{"v": 1	"t": 1254248	"P": 995.5	"F": 0}
{"v": 1	"t": 1254268	"P": 994.75	"F": 0}
{"v": 1	"t": 1254288	"P": 994.75	"F": 0	"C": 46.18	"D": 3130	"sn": 54091779688249	"file": "/data/device_log/data0000.out"}
{"v": 1	"t": 1254309	"P": 998.25	"F": 0}
{"v": 1	"t": 1254329	"P": 997.25	"F": 0}
{"v": 1	"t": 1254349	"P": 993.75	"F": 0}
{"v": 1	"t": 1254369	"P": 994.25	"F": 0}
{"v": 1	"t": 1254390	"P": 1000.0	"F": 0}
{"v": 1	"t": 1254410	"P": 997.75	"F": 0}
{"v": 1	"t": 1254430	"P": 993.0	"F": 0}
{"v": 1	"t": 1254451	"P": 993.5	"F": 0}
{"v": 1	"t": 1254471	"P": 997.5	"F": 0}
{"v": 1	"t": 1254491	"P": 997.5	"F": 0}
{"v": 1	"t": 1254511	"P": 996.25	"F": 0}
{"v": 1	"t": 1254532	"P": 993.75	"F": 0}
{"v": 1	"t": 1254552	"P": 997.25	"F": 0}
{"v": 1	"t": 1254572	"P": 999.5	"F": 0}
{"v": 1	"t": 1254593	"P": 997.0	"F": 0}
{"v": 1	"t": 1254613	"P": 993.25	"F": 0}
{"v": 1	"t": 1254633	"P": 995.25	"F": 0}
{"v": 1	"t": 1254654	"P": 999.25	"F": 0}
{"v": 1	"t": 1254674	"P": 996.75	"F": 0}
{"v": 1	"t": 1254694	"P": 994.5	"F": 0}
{"v": 1	"t": 1254714	"P": 993.5	"F": 0}
{"v": 1	"t": 1254735	"P": 999.25	"F": 0}
{"v": 1	"t": 1254755	"P": 999.5	"F": 0}
{"v": 1	"t": 1254775	"P": 994.0	"F": 0}
{"v": 1	"t": 1254796	"P": 992.0	"F": 0}
{"v": 1	"t": 1254816	"P": 1000.0	"F": 0}
{"v": 1	"t": 1254836	"P": 998.5	"F": 0}
{"v": 1	"t": 1254857	"P": 995.25	"F": 0}
{"v": 1	"t": 1254877	"P": 996.5	"F": 0}
{"v": 1	"t": 1254897	"P": 1000.0	"F": 0}
{"v": 1	"t": 1254918	"P": 995.5	"F": 0}
{"v": 1	"t": 1254938	"P": 993.75	"F": 0}
{"v": 1	"t": 1254958	"P": 999.0	"F": 0}
{"v": 1	"t": 1254979	"P": 999.25	"F": 0}
{"v": 1	"t": 1254999	"P": 994.75	"F": 0}
{"v": 1	"t": 1255019	"P": 993.5	"F": 0}
{"v": 1	"t": 1255040	"P": 996.75	"F": 0}
{"v": 1	"t": 1255060	"P": 1000.25	"F": 0}
{"v": 1	"t": 1255080	"P": 996.25	"F": 0}
{"v": 1	"t": 1255101	"P": 993.5	"F": 0}
{"v": 1	"t": 1255121	"P": 1000.25	"F": 0}
{"v": 1	"t": 1255141	"P": 998.75	"F": 0}
{"v": 1	"t": 1255162	"P": 993.25	"F": 0}
{"v": 1	"t": 1255182	"P": 994.25	"F": 0}
{"v": 1	"t": 1255202	"P": 999.25	"F": 0}
{"v": 1	"t": 1255222	"P": 997.5	"F": 0}
{"v": 1	"t": 1255243	"P": 996.75	"F": 0}
{"v": 1	"t": 1255263	"P": 992.25	"F": 0}
{"v": 1	"t": 1255283	"P": 996.5	"F": 0}
{"v": 1	"t": 1255304	"P": 999.25	"F": 0	"C": 46.19	"D": 3130	"sn": 54091779688249	"file": "/data/device_log/data0000.out"}
{"v": 1	"t": 1255324	"P": 994.25	"F": 0}
{"v": 1	"t": 1255344	"P": 993.0	"F": -1}
{"v": 1	"t": 1255365	"P": 1001.0	"F": -2}
{"v": 1	"t": 1255385	"P": 1011.25	"F": -2}
{"v": 1	"t": 1255405	"P": 1013.75	"F": -2}
{"v": 1	"t": 1255425	"P": 1017.5	"F": 0}
{"v": 1	"t": 1255446	"P": 1020.25	"F": 0}
{"v": 1	"t": 1255466	"P": 1024.25	"F": 2}
{"v": 1	"t": 1255486	"P": 1016.5	"F": 1}
{"v": 1	"t": 1255507	"P": 1010.0	"F": 1}
{"v": 1	"t": 1255527	"P": 1006.0	"F": 0}
{"v": 1	"t": 1255547	"P": 1010.25	"F": 1}
{"v": 1	"t": 1255567	"P": 1011.75	"F": 0}
{"v": 1	"t": 1255588	"P": 1008.5	"F": 0}
{"v": 1	"t": 1255608	"P": 1007.25	"F": 0}
{"v": 1	"t": 1255628	"P": 1011.25	"F": -1}
{"v": 1	"t": 1255649	"P": 1013.25	"F": 0}
{"v": 1	"t": 1255669	"P": 1008.5	"F": 0}
{"v": 1	"t": 1255689	"P": 1003.5	"F": 0}
{"v": 1	"t": 1255709	"P": 1005.25	"F": 0}
{"v": 1	"t": 1255730	"P": 1011.0	"F": 0}
{"v": 1	"t": 1255750	"P": 1008.5	"F": 0}
{"v": 1	"t": 1255770	"P": 1007.0	"F": 1}
{"v": 1	"t": 1255791	"P": 1006.75	"F": 1}
{"v": 1	"t": 1255811	"P": 1011.25	"F": 0}
{"v": 1	"t": 1255831	"P": 1007.25	"F": 0}
{"v": 1	"t": 1255852	"P": 1005.0	"F": 0}
{"v": 1	"t": 1255872	"P": 1006.0	"F": 0}
{"v": 1	"t": 1255892	"P": 1010.0	"F": 0}
{"v": 1	"t": 1255913	"P": 1009.0	"F": -1}
{"v": 1	"t": 1255933	"P": 1006.0	"F": 0}
{"v": 1	"t": 1255953	"P": 1004.75	"F": 0}
{"v": 1	"t": 1255973	"P": 1008.75	"F": 0}
{"v": 1	"t": 1255994	"P": 1007.75	"F": 0}
{"v": 1	"t": 1256014	"P": 1005.25	"F": 1}
{"v": 1	"t": 1256034	"P": 1003.5	"F": 0}
{"v": 1	"t": 1256055	"P": 1008.5	"F": 0}
{"v": 1	"t": 1256075	"P": 1008.5	"F": 0}
{"v": 1	"t": 1256095	"P": 1005.0	"F": 0}
{"v": 1	"t": 1256116	"P": 1003.25	"F": 0}
{"v": 1	"t": 1256136	"P": 1006.25	"F": 0}
{"v": 1	"t": 1256156	"P": 1008.5	"F": 0}
{"v": 1	"t": 1256176	"P": 1005.0	"F": 0}
{"v": 1	"t": 1256197	"P": 1003.25	"F": 0}
{"v": 1	"t": 1256217	"P": 1005.0	"F": 0}
{"v": 1	"t": 1256237	"P": 1007.75	"F": 1}
{"v": 1	"t": 1256258	"P": 1006.0	"F": 0}
{"v": 1	"t": 1256278	"P": 1002.5	"F": 0}
{"v": 1	"t": 1256298	"P": 1004.5	"F": 0}
{"v": 1	"t": 1256318	"P": 1008.0	"F": 0	"C": 46.175	"D": 3130	"sn": 54091779688249	"file": "/data/device_log/data0000.out"}
{"v": 1	"t": 1256339	"P": 1007.0	"F": 0}
{"v": 1	"t": 1256359	"P": 1001.25	"F": 0}
{"v": 1	"t": 1256379	"P": 1002.5	"F": 0}
{"v": 1	"t": 1256400	"P": 1007.5	"F": 0}
{"v": 1	"t": 1256420	"P": 1006.75	"F": 0}
{"v": 1	"t": 1256440	"P": 1002.25	"F": 0}
{"v": 1	"t": 1256461	"P": 1002.0	"F": 0}
{"v": 1	"t": 1256481	"P": 1007.25	"F": 0}
{"v": 1	"t": 1256501	"P": 1005.5	"F": 0}
{"v": 1	"t": 1256522	"P": 1001.5	"F": 0}
{"v": 1	"t": 1256542	"P": 1001.0	"F": 0}
{"v": 1	"t": 1256562	"P": 1007.0	"F": -1}
{"v": 1	"t": 1256583	"P": 1005.75	"F": 0}
{"v": 1	"t": 1256603	"P": 1001.0	"F": 0}
{"v": 1	"t": 1256623	"P": 1001.5	"F": 0}
{"v": 1	"t": 1256643	"P": 1007.5	"F": 0}
{"v": 1	"t": 1256664	"P": 1005.0	"F": 0}
{"v": 1	"t": 1256684	"P": 1001.75	"F": 0}
{"v": 1	"t": 1256704	"P": 999.25	"F": 0}
{"v": 1	"t": 1256725	"P": 1005.5	"F": 0}
{"v": 1	"t": 1256745	"P": 1005.5	"F": 0}
{"v": 1	"t": 1256765	"P": 1003.25	"F": 0}
{"v": 1	"t": 1256785	"P": 999.5	"F": 0}
{"v": 1	"t": 1256806	"P": 1003.5	"F": 0}
{"v": 1	"t": 1256826	"P": 1007.0	"F": 0}
{"v": 1	"t": 1256846	"P": 1002.75	"F": 0}
{"v": 1	"t": 1256867	"P": 998.25	"F": 0}
{"v": 1	"t": 1256887	"P": 1002.25	"F": 0}
{"v": 1	"t": 1256907	"P": 1005.5	"F": 0}
{"v": 1	"t": 1256928	"P": 1002.5	"F": 0}
{"v": 1	"t": 1256948	"P": 999.5	"F": 0}
{"v": 1	"t": 1256968	"P": 998.25	"F": 0}
{"v": 1	"t": 1256988	"P": 1003.5	"F": 0}
{"v": 1	"t": 1257009	"P": 1003.25	"F": 0}
{"v": 1	"t": 1257029	"P": 998.75	"F": 0}
{"v": 1	"t": 1257049	"P": 998.5	"F": 0}
{"v": 1	"t": 1257070	"P": 1004.25	"F": 0}
{"v": 1	"t": 1257090	"P": 1004.0	"F": 0}
{"v": 1	"t": 1257110	"P": 1001.0	"F": 0}
{"v": 1	"t": 1257131	"P": 999.0	"F": 0}
{"v": 1	"t": 1257151	"P": 1002.75	"F": 0}
{"v": 1	"t": 1257171	"P": 1005.75	"F": 0}
{"v": 1	"t": 1257192	"P": 1001.5	"F": 0}
{"v": 1	"t": 1257212	"P": 1000.25	"F": 0}
{"v": 1	"t": 1257232	"P": 1006.75	"F": 0}
{"v": 1	"t": 1257253	"P": 1001.75	"F": 0}
{"v": 1	"t": 1257273	"P": 999.25	"F": 0}
{"v": 1	"t": 1257293	"P": 998.0	"F": 0}
{"v": 1	"t": 1257313	"P": 1004.5	"F": 0}
{"v": 1	"t": 1257334	"P": 1002.75	"F": 0	"C": 46.16	"D": 3130	"sn": 54091779688249	"file": "/data/device_log/data0000.out"}
{"v": 1	"t": 1257354	"P": 1001.0	"F": 0}
{"v": 1	"t": 1257374	"P": 997.75	"F": 0}
{"v": 1	"t": 1257395	"P": 1003.75	"F": 0}
{"v": 1	"t": 1257415	"P": 1004.75	"F": 0}
{"v": 1	"t": 1257435	"P": 1001.0	"F": 0}
{"v": 1	"t": 1257456	"P": 997.75	"F": 0}
{"v": 1	"t": 1257476	"P": 1002.25	"F": 0}
{"v": 1	"t": 1257496	"P": 1005.25	"F": 0}
{"v": 1	"t": 1257516	"P": 998.75	"F": 0}
{"v": 1	"t": 1257537	"P": 997.0	"F": 0}
{"v": 1	"t": 1257557	"P": 999.5	"F": 0}
{"v": 1	"t": 1257577	"P": 1004.25	"F": 0}
{"v": 1	"t": 1257598	"P": 1001.75	"F": 0}
{"v": 1	"t": 1257618	"P": 999.5	"F": 0}
{"v": 1	"t": 1257638	"P": 998.25	"F": 0}
{"v": 1	"t": 1257658	"P": 1004.5	"F": 0}
{"v": 1	"t": 1257679	"P": 1004.0	"F": 0}
{"v": 1	"t": 1257699	"P": 1001.25	"F": 0}
{"v": 1	"t": 1257719	"P": 998.0	"F": 0}
{"v": 1	"t": 1257740	"P": 1004.25	"F": 0}
{"v": 1	"t": 1257760	"P": 1001.75	"F": 0}
{"v": 1	"t": 1257780	"P": 999.0	"F": 0}
{"v": 1	"t": 1257801	"P": 997.25	"F": 0}
{"v": 1	"t": 1257821	"P": 1003.0	"F": 0}
{"v": 1	"t": 1257841	"P": 1002.25	"F": 0}
{"v": 1	"t": 1257862	"P": 1000.0	"F": 0}
{"v": 1	"t": 1257882	"P": 996.25	"F": 0}
{"v": 1	"t": 1257902	"P": 1002.5	"F": 0}
{"v": 1	"t": 1257922	"P": 1002.5	"F": 0}
{"v": 1	"t": 1257943	"P": 999.0	"F": 0}
{"v": 1	"t": 1257963	"P": 998.5	"F": 0}
{"v": 1	"t": 1257983	"P": 1000.5	"F": 0}
{"v": 1	"t": 1258004	"P": 1004.75	"F": 0}
{"v": 1	"t": 1258024	"P": 1001.25	"F": 0}
{"v": 1	"t": 1258044	"P": 996.75	"F": 0}
{"v": 1	"t": 1258064	"P": 1000.5	"F": 0}
{"v": 1	"t": 1258085	"P": 1003.75	"F": 0}
{"v": 1	"t": 1258105	"P": 1001.0	"F": 0}
{"v": 1	"t": 1258125	"P": 998.5	"F": 0}
{"v": 1	"t": 1258146	"P": 1001.0	"F": 0}
{"v": 1	"t": 1258166	"P": 1005.25	"F": 0}
{"v": 1	"t": 1258186	"P": 1002.75	"F": 0}
{"v": 1	"t": 1258207	"P": 998.25	"F": 0}
{"v": 1	"t": 1258227	"P": 999.0	"F": 0}
{"v": 1	"t": 1258247	"P": 1002.5	"F": 0}
{"v": 1	"t": 1258267	"P": 1001.5	"F": 0}
{"v": 1	"t": 1258288	"P": 997.75	"F": 0}
{"v": 1	"t": 1258308	"P": 997.25	"F": 0}
{"v": 1	"t": 1258328	"P": 1001.25	"F": 0}
{"v": 1	"t": 1258349	"P": 1004.25	"F": 0	"C": 46.205	"D": 3130	"sn": 54091779688249	"file": "/data/device_log/data0000.out"}
{"v": 1	"t": 1258369	"P": 1001.0	"F": 0}
{"v": 1	"t": 1258389	"P": 997.75	"F": 0}
{"v": 1	"t": 1258410	"P": 1000.75	"F": 0}
{"v": 1	"t": 1258430	"P": 1002.5	"F": 0}
{"v": 1	"t": 1258450	"P": 1001.25	"F": 0}
{"v": 1	"t": 1258470	"P": 997.75	"F": 0}
{"v": 1	"t": 1258491	"P": 999.75	"F": 0}
{"v": 1	"t": 1258511	"P": 1003.5	"F": 0}
{"v": 1	"t": 1258531	"P": 1001.5	"F": 0}
{"v": 1	"t": 1258552	"P": 996.25	"F": 0}
{"v": 1	"t": 1258572	"P": 1001.75	"F": 0}
{"v": 1	"t": 1258592	"P": 1001.25	"F": 0}
{"v": 1	"t": 1258613	"P": 1000.0	"F": 0}
{"v": 1	"t": 1258633	"P": 996.25	"F": 0}
{"v": 1	"t": 1258653	"P": 1000.25	"F": 0}
{"v": 1	"t": 1258674	"P": 1003.75	"F": 0}
{"v": 1	"t": 1258694	"P": 999.0	"F": 0}
{"v": 1	"t": 1258714	"P": 997.5	"F": 0}
{"v": 1	"t": 1258735	"P": 1004.0	"F": 0}
{"v": 1	"t": 1258755	"P": 1000.25	"F": 0}
{"v": 1	"t": 1258775	"P": 997.5	"F": 0}
{"v": 1	"t": 1258796	"P": 998.5	"F": 0}
{"v": 1	"t": 1258816	"P": 1003.0	"F": 0}
{"v": 1	"t": 1258836	"P": 1002.0	"F": 0}
{"v": 1	"t": 1258857	"P": 998.0	"F": 0}
{"v": 1	"t": 1258877	"P": 996.0	"F": 0}
{"v": 1	"t": 1258897	"P": 1002.0	"F": 0}
{"v": 1	"t": 1258918	"P": 1000.0	"F": 0}
{"v": 1	"t": 1258938	"P": 998.0	"F": 0}
{"v": 1	"t": 1258958	"P": 1000.25	"F": 0}
{"v": 1	"t": 1258979	"P": 1003.5	"F": 0}
{"v": 1	"t": 1258999	"P": 998.75	"F": 0}
{"v": 1	"t": 1259019	"P": 996.75	"F": 0}
{"v": 1	"t": 1259039	"P": 998.0	"F": 0}
{"v": 1	"t": 1259060	"P": 1003.25	"F": 0}
{"v": 1	"t": 1259080	"P": 1001.0	"F": 0}
{"v": 1	"t": 1259100	"P": 998.75	"F": 0}
{"v": 1	"t": 1259121	"P": 997.0	"F": 0}
{"v": 1	"t": 1259141	"P": 1002.75	"F": 0}
{"v": 1	"t": 1259161	"P": 999.75	"F": 0}
{"v": 1	"t": 1259182	"P": 996.0	"F": 0}
{"v": 1	"t": 1259202	"P": 995.75	"F": 0}
{"v": 1	"t": 1259222	"P": 1003.75	"F": 0}
{"v": 1	"t": 1259242	"P": 1000.25	"F": 0}
{"v": 1	"t": 1259263	"P": 996.5	"F": 0}
{"v": 1	"t": 1259283	"P": 998.5	"F": 0}
{"v": 1	"t": 1259303	"P": 1000.75	"F": 0}
{"v": 1	"t": 1259324	"P": 1001.25	"F": 0}
{"v": 1	"t": 1259344	"P": 999.0	"F": 0}
{"v": 1	"t": 1259364	"P": 996.75	"F": 0	"C": 46.195	"D": 3130	"sn": 54091779688249	"file": "/data/device_log/data0000.out"}
{"v": 1	"t": 1259385	"P": 999.5	"F": 0}
{"v": 1	"t": 1259405	"P": 1002.75	"F": 0}
{"v": 1	"t": 1259425	"P": 999.25	"F": 0}
{"v": 1	"t": 1259445	"P": 995.25	"F": 0}
{"v": 1	"t": 1259466	"P": 998.25	"F": 0}
{"v": 1	"t": 1259486	"P": 1000.75	"F": 0}
{"v": 1	"t": 1259506	"P": 1000.5	"F": 0}
{"v": 1	"t": 1259527	"P": 996.5	"F": 0}
{"v": 1	"t": 1259547	"P": 996.5	"F": 0}
{"v": 1	"t": 1259567	"P": 1002.5	"F": 0}
{"v": 1	"t": 1259587	"P": 1001.0	"F": 0}
{"v": 1	"t": 1259608	"P": 999.25	"F": 0}
{"v": 1	"t": 1259628	"P": 997.0	"F": 0}
{"v": 1	"t": 1259648	"P": 1001.75	"F": 0}
{"v": 1	"t": 1259669	"P": 1002.25	"F": 0}
{"v": 1	"t": 1259689	"P": 1000.0	"F": 0}
{"v": 1	"t": 1259709	"P": 995.5	"F": 0}
{"v": 1	"t": 1259730	"P": 999.0	"F": 0}
{"v": 1	"t": 1259750	"P": 1001.5	"F": 0}
{"v": 1	"t": 1259770	"P": 998.25	"F": 0}
{"v": 1	"t": 1259790	"P": 997.5	"F": 0}
{"v": 1	"t": 1259811	"P": 1001.0	"F": 0}
{"v": 1	"t": 1259831	"P": 1000.5	"F": 0}
{"v": 1	"t": 1259851	"P": 998.5	"F": 0}
{"v": 1	"t": 1259872	"P": 995.75	"F": 0}
{"v": 1	"t": 1259892	"P": 997.75	"F": 0}
{"v": 1	"t": 1259912	"P": 1002.0	"F": 0}
{"v": 1	"t": 1259933	"P": 999.0	"F": 0}
{"v": 1	"t": 1259953	"P": 996.5	"F": 0}
{"v": 1	"t": 1259973	"P": 999.0	"F": 0}
{"v": 1	"t": 1259993	"P": 1004.0	"F": 0}
{"v": 1	"t": 1260014	"P": 998.75	"F": 0}
{"v": 1	"t": 1260034	"P": 997.5	"F": 0}
{"v": 1	"t": 1260054	"P": 995.5	"F": 0}
{"v": 1	"t": 1260075	"P": 1001.25	"F": 0}
{"v": 1	"t": 1260095	"P": 1002.0	"F": 0}
{"v": 1	"t": 1260115	"P": 998.75	"F": 0}
{"v": 1	"t": 1260136	"P": 997.25	"F": 0}
{"v": 1	"t": 1260156	"P": 1001.25	"F": 0}
{"v": 1	"t": 1260176	"P": 1003.25	"F": 0}
{"v": 1	"t": 1260196	"P": 998.75	"F": 0}
{"v": 1	"t": 1260217	"P": 997.0	"F": 0}
{"v": 1	"t": 1260237	"P": 998.25	"F": 0}
{"v": 1	"t": 1260257	"P": 1002.0	"F": 0}
{"v": 1	"t": 1260278	"P": 998.25	"F": 0}
{"v": 1	"t": 1260298	"P": 996.5	"F": 0}
{"v": 1	"t": 1260318	"P": 997.0	"F": 0}
{"v": 1	"t": 1260338	"P": 1001.5	"F": 0}
{"v": 1	"t": 1260359	"P": 1001.0	"F": 0}
{"v": 1	"t": 1260379	"P": 997.75	"F": 0	"C": 46.205	"D": 3130	"sn": 54091779688249	"file": "/data/device_log/data0000.out"}
{"v": 1	"t": 1260399	"P": 995.75	"F": 0}
{"v": 1	"t": 1260420	"P": 1000.0	"F": 0}
{"v": 1	"t": 1260440	"P": 1001.75	"F": 0}
{"v": 1	"t": 1260460	"P": 996.0	"F": 0}
{"v": 1	"t": 1260481	"P": 995.75	"F": 0}
{"v": 1	"t": 1260501	"P": 1001.0	"F": 0}
{"v": 1	"t": 1260521	"P": 999.5	"F": 0}
{"v": 1	"t": 1260542	"P": 996.25	"F": 0}
{"v": 1	"t": 1260562	"P": 996.75	"F": 0}
{"v": 1	"t": 1260582	"P": 1001.5	"F": 0}
{"v": 1	"t": 1260602	"P": 1000.25	"F": 0}
{"v": 1	"t": 1260623	"P": 997.0	"F": 0}
{"v": 1	"t": 1260643	"P": 995.25	"F": 0}
{"v": 1	"t": 1260663	"P": 1001.0	"F": 0}
{"v": 1	"t": 1260684	"P": 1000.75	"F": 0}
{"v": 1	"t": 1260704	"P": 999.0	"F": 0}
{"v": 1	"t": 1260724	"P": 994.5	"F": 0}
{"v": 1	"t": 1260745	"P": 997.25	"F": 0}
{"v": 1	"t": 1260765	"P": 1002.25	"F": 0}
{"v": 1	"t": 1260785	"P": 999.75	"F": 0}
{"v": 1	"t": 1260805	"P": 997.25	"F": 0}
{"v": 1	"t": 1260826	"P": 998.0	"F": 0}
{"v": 1	"t": 1260846	"P": 1003.0	"F": 0}
{"v": 1	"t": 1260866	"P": 1000.5	"F": 0}
{"v": 1	"t": 1260887	"P": 996.5	"F": 0}
{"v": 1	"t": 1260907	"P": 996.25	"F": 0}
{"v": 1	"t": 1260927	"P": 1003.0	"F": 0}
{"v": 1	"t": 1260947	"P": 999.75	"F": 0}
{"v": 1	"t": 1260968	"P": 999.0	"F": 0}
{"v": 1	"t": 1260988	"P": 994.5	"F": 0}
{"v": 1	"t": 1261008	"P": 1001.5	"F": 0}
{"v": 1	"t": 1261029	"P": 1002.75	"F": 0}
{"v": 1	"t": 1261049	"P": 997.5	"F": 0}
{"v": 1	"t": 1261069	"P": 995.75	"F": 0}
{"v": 1	"t": 1261090	"P": 998.0	"F": 0}
{"v": 1	"t": 1261110	"P": 1002.0	"F": 0}
{"v": 1	"t": 1261130	"P": 1000.75	"F": 0}
{"v": 1	"t": 1261150	"P": 996.5	"F": 0}
{"v": 1	"t": 1261171	"P": 998.25	"F": 0}
{"v": 1	"t": 1261191	"P": 1002.25	"F": 0}
{"v": 1	"t": 1261211	"P": 998.0	"F": 0}
{"v": 1	"t": 1261232	"P": 997.25	"F": 0}
{"v": 1	"t": 1261252	"P": 998.0	"F": 0}
{"v": 1	"t": 1261272	"P": 1001.5	"F": 0}
{"v": 1	"t": 1261293	"P": 998.0	"F": 0}
{"v": 1	"t": 1261313	"P": 997.0	"F": 0}
{"v": 1	"t": 1261333	"P": 996.75	"F": 0}
{"v": 1	"t": 1261354	"P": 1001.75	"F": 0}
{"v": 1	"t": 1261374	"P": 999.5	"F": 0}
{"v": 1	"t": 1261394	"P": 994.75	"F": 0	"C": 46.16	"D": 3130	"sn": 54091779688249	"file": "/data/device_log/data0000.out"}
{"v": 1	"t": 1261414	"P": 996.5	"F": 0}
{"v": 1	"t": 1261435	"P": 1003.5	"F": 0}
{"v": 1	"t": 1261455	"P": 999.25	"F": 0}
{"v": 1	"t": 1261475	"P": 998.25	"F": 0}
{"v": 1	"t": 1261496	"P": 995.25	"F": 0}
{"v": 1	"t": 1261516	"P": 1003.25	"F": 0}
{"v": 1	"t": 1261536	"P": 1001.5	"F": 0}
{"v": 1	"t": 1261556	"P": 998.25	"F": 0}
{"v": 1	"t": 1261577	"P": 994.75	"F": 0}
{"v": 1	"t": 1261597	"P": 997.75	"F": 0}
{"v": 1	"t": 1261617	"P": 1002.25	"F": 0}
{"v": 1	"t": 1261638	"P": 999.25	"F": 0}
{"v": 1	"t": 1261658	"P": 996.5	"F": 0}
{"v": 1	"t": 1261678	"P": 999.25	"F": 0}
{"v": 1	"t": 1261699	"P": 1003.25	"F": 0}
{"v": 1	"t": 1261719	"P": 999.75	"F": 0}
{"v": 1	"t": 1261739	"P": 995.75	"F": 0}
{"v": 1	"t": 1261760	"P": 1001.0	"F": 0}
{"v": 1	"t": 1261780	"P": 1002.75	"F": 0}
{"v": 1	"t": 1261800	"P": 997.0	"F": 0}
{"v": 1	"t": 1261821	"P": 1000.75	"F": 0}
{"v": 1	"t": 1261841	"P": 1001.75	"F": 0}
{"v": 1	"t": 1261862	"P": 996.75	"F": 0}
{"v": 1	"t": 1261882	"P": 997.5	"F": 0}
{"v": 1	"t": 1261902	"P": 1002.5	"F": 0}
{"v": 1	"t": 1261923	"P": 999.25	"F": 0}
{"v": 1	"t": 1261943	"P": 997.0	"F": 0}
{"v": 1	"t": 1261963	"P": 999.0	"F": 0}
{"v": 1	"t": 1261984	"P": 1001.0	"F": 0}
{"v": 1	"t": 1262004	"P": 997.5	"F": 0}
{"v": 1	"t": 1262024	"P": 997.25	"F": 0}
{"v": 1	"t": 1262045	"P": 1002.0	"F": 0}
{"v": 1	"t": 1262065	"P": 998.75	"F": 0}
{"v": 1	"t": 1262086	"P": 996.0	"F": 0}
{"v": 1	"t": 1262106	"P": 1000.75	"F": 0}
{"v": 1	"t": 1262126	"P": 999.0	"F": 0}
{"v": 1	"t": 1262147	"P": 995.75	"F": 0}
{"v": 1	"t": 1262167	"P": 998.25	"F": 0}
{"v": 1	"t": 1262187	"P": 1000.0	"F": 0}
{"v": 1	"t": 1262208	"P": 997.75	"F": 0}
{"v": 1	"t": 1262228	"P": 996.25	"F": 0}
{"v": 1	"t": 1262249	"P": 1003.25	"F": 0}
{"v": 1	"t": 1262269	"P": 997.75	"F": 0}
{"v": 1	"t": 1262289	"P": 996.5	"F": 0}
{"v": 1	"t": 1262310	"P": 1002.0	"F": 0}
{"v": 1	"t": 1262330	"P": 1002.5	"F": 0}
{"v": 1	"t": 1262350	"P": 998.25	"F": 0}
{"v": 1	"t": 1262371	"P": 997.5	"F": 0}
{"v": 1	"t": 1262391	"P": 1004.25	"F": 0}
{"v": 1	"t": 1262412	"P": 996.5	"F": 0	"C": 46.175	"D": 3130	"sn": 54091779688249	"file": "/data/device_log/data0000.out"}
{"v": 1	"t": 1262432	"P": 998.0	"F": 0}
{"v": 1	"t": 1262452	"P": 1003.0	"F": 0}
{"v": 1	"t": 1262473	"P": 998.25	"F": 0}
{"v": 1	"t": 1262493	"P": 997.75	"F": 0}
{"v": 1	"t": 1262513	"P": 1000.75	"F": 0}
{"v": 1	"t": 1262534	"P": 1000.0	"F": 0}
{"v": 1	"t": 1262554	"P": 997.75	"F": 0}
{"v": 1	"t": 1262575	"P": 999.75	"F": 0}
{"v": 1	"t": 1262595	"P": 1001.25	"F": 0}
{"v": 1	"t": 1262615	"P": 997.25	"F": 0}
{"v": 1	"t": 1262636	"P": 998.75	"F": 0}
{"v": 1	"t": 1262656	"P": 1000.25	"F": 0}
{"v": 1	"t": 1262677	"P": 996.75	"F": 0}
{"v": 1	"t": 1262697	"P": 999.25	"F": 0}
{"v": 1	"t": 1262717	"P": 1001.0	"F": 0}
{"v": 1	"t": 1262738	"P": 997.0	"F": 0}
{"v": 1	"t": 1262758	"P": 998.75	"F": 0}
{"v": 1	"t": 1262779	"P": 1001.0	"F": 0}
{"v": 1	"t": 1262799	"P": 997.25	"F": 0}
{"v": 1	"t": 1262820	"P": 999.0	"F": 0}
{"v": 1	"t": 1262840	"P": 1001.5	"F": 0}
{"v": 1	"t": 1262860	"P": 997.25	"F": 0}
{"v": 1	"t": 1262881	"P": 996.25	"F": 0}
{"v": 1	"t": 1262901	"P": 1002.25	"F": 0}
{"v": 1	"t": 1262922	"P": 1000.25	"F": 0}
{"v": 1	"t": 1262942	"P": 996.5	"F": 0}
{"v": 1	"t": 1262962	"P": 1002.0	"F": 0}
{"v": 1	"t": 1262983	"P": 1000.0	"F": 0}
{"v": 1	"t": 1263003	"P": 997.25	"F": 0}
{"v": 1	"t": 1263023	"P": 1001.0	"F": 0}
{"v": 1	"t": 1263044	"P": 1000.25	"F": 0}
{"v": 1	"t": 1263064	"P": 996.5	"F": 0}
{"v": 1	"t": 1263085	"P": 1000.25	"F": 0}
{"v": 1	"t": 1263105	"P": 1000.25	"F": 0}
{"v": 1	"t": 1263125	"P": 998.0	"F": 0}
{"v": 1	"t": 1263146	"P": 997.5	"F": 0}
{"v": 1	"t": 1263166	"P": 1002.75	"F": 0}
{"v": 1	"t": 1263186	"P": 998.5	"F": 0}
{"v": 1	"t": 1263207	"P": 996.5	"F": 0}
{"v": 1	"t": 1263227	"P": 1000.0	"F": 0}
{"v": 1	"t": 1263247	"P": 1001.0	"F": 0}
{"v": 1	"t": 1263268	"P": 998.5	"F": 0}
{"v": 1	"t": 1263288	"P": 994.5	"F": 0}
{"v": 1	"t": 1263308	"P": 996.0	"F": 0}
{"v": 1	"t": 1263329	"P": 1001.0	"F": 0}
{"v": 1	"t": 1263349	"P": 999.25	"F": 0}
{"v": 1	"t": 1263369	"P": 994.0	"F": 0}
{"v": 1	"t": 1263389	"P": 996.25	"F": 0}
{"v": 1	"t": 1263410	"P": 1001.25	"F": 0}
{"v": 1	"t": 1263430	"P": 999.5	"F": 0	"C": 46.145	"D": 3130	"sn": 54091779688249	"file": "/data/device_log/data0000.out"}
{"v": 1	"t": 1263450	"P": 994.75	"F": 0}
{"v": 1	"t": 1263471	"P": 997.0	"F": 0}
{"v": 1	"t": 1263491	"P": 1001.75	"F": 0}
{"v": 1	"t": 1263511	"P": 998.75	"F": 0}
{"v": 1	"t": 1263532	"P": 995.0	"F": 0}
{"v": 1	"t": 1263552	"P": 997.75	"F": 0}
{"v": 1	"t": 1263572	"P": 1002.0	"F": 0}
{"v": 1	"t": 1263593	"P": 1000.0	"F": 0}
{"v": 1	"t": 1263613	"P": 997.25	"F": 0}
{"v": 1	"t": 1263633	"P": 995.75	"F": 0}
{"v": 1	"t": 1263653	"P": 1000.5	"F": 0}
{"v": 1	"t": 1263674	"P": 1000.75	"F": 0}
{"v": 1	"t": 1263694	"P": 997.5	"F": 0}
{"v": 1	"t": 1263714	"P": 994.75	"F": 0}
{"v": 1	"t": 1263735	"P": 1003.0	"F": 0}
{"v": 1	"t": 1263755	"P": 999.5	"F": 0}
{"v": 1	"t": 1263775	"P": 997.0	"F": 0}
{"v": 1	"t": 1263796	"P": 995.75	"F": 0}
{"v": 1	"t": 1263816	"P": 1003.75	"F": 0}
{"v": 1	"t": 1263836	"P": 1000.0	"F": 0}
{"v": 1	"t": 1263857	"P": 996.75	"F": 0}
{"v": 1	"t": 1263877	"P": 996.25	"F": 0}
{"v": 1	"t": 1263897	"P": 1000.0	"F": 0}
{"v": 1	"t": 1263917	"P": 1000.5	"F": 0}
{"v": 1	"t": 1263938	"P": 998.0	"F": 0}
{"v": 1	"t": 1263958	"P": 996.75	"F": 0}
{"v": 1	"t": 1263978	"P": 1000.5	"F": 0}
{"v": 1	"t": 1263999	"P": 1001.5	"F": 0}
{"v": 1	"t": 1264019	"P": 997.25	"F": 0}
{"v": 1	"t": 1264039	"P": 995.75	"F": 0}
{"v": 1	"t": 1264060	"P": 999.75	"F": 0}
{"v": 1	"t": 1264080	"P": 1000.0	"F": 0}
{"v": 1	"t": 1264100	"P": 997.75	"F": 0}
{"v": 1	"t": 1264120	"P": 996.5	"F": 0}
{"v": 1	"t": 1264141	"P": 997.25	"F": 0}
{"v": 1	"t": 1264161	"P": 1002.75	"F": 0}
{"v": 1	"t": 1264181	"P": 1000.25	"F": 0}
{"v": 1	"t": 1264202	"P": 997.25	"F": 0}
{"v": 1	"t": 1264222	"P": 996.5	"F": 0}
{"v": 1	"t": 1264242	"P": 1004.25	"F": 0}
{"v": 1	"t": 1264263	"P": 999.75	"F": 0}
{"v": 1	"t": 1264283	"P": 998.5	"F": 0}
{"v": 1	"t": 1264303	"P": 997.25	"F": 0}
{"v": 1	"t": 1264323	"P": 1002.5	"F": 0}
{"v": 1	"t": 1264344	"P": 1001.5	"F": 0}
{"v": 1	"t": 1264364	"P": 999.25	"F": 0}
{"v": 1	"t": 1264384	"P": 995.75	"F": 0}
{"v": 1	"t": 1264405	"P": 998.75	"F": 0}
{"v": 1	"t": 1264425	"P": 1003.0	"F": 0}
{"v": 1	"t": 1264445	"P": 998.75	"F": 0	"C": 46.2	"D": 3129	"sn": 54091779688249	"file": "/data/device_log/data0000.out"}
{"v": 1	"t": 1264466	"P": 994.5	"F": 0}
{"v": 1	"t": 1264486	"P": 997.75	"F": 0}
{"v": 1	"t": 1264506	"P": 1000.75	"F": 0}
{"v": 1	"t": 1264526	"P": 999.25	"F": 0}
{"v": 1	"t": 1264547	"P": 996.0	"F": 0}
{"v": 1	"t": 1264567	"P": 998.5	"F": 0}
{"v": 1	"t": 1264587	"P": 1003.0	"F": 0}
{"v": 1	"t": 1264608	"P": 998.25	"F": 0}
{"v": 1	"t": 1264628	"P": 997.5	"F": 0}
{"v": 1	"t": 1264648	"P": 998.25	"F": 0}
{"v": 1	"t": 1264669	"P": 1003.5	"F": 0}
{"v": 1	"t": 1264689	"P": 1000.75	"F": 0}
{"v": 1	"t": 1264709	"P": 997.25	"F": 0}
{"v": 1	"t": 1264729	"P": 995.5	"F": 0}
{"v": 1	"t": 1264750	"P": 1002.25	"F": 0}
{"v": 1	"t": 1264770	"P": 999.5	"F": 0}
{"v": 1	"t": 1264790	"P": 997.5	"F": 0}
{"v": 1	"t": 1264811	"P": 996.5	"F": 0}
{"v": 1	"t": 1264831	"P": 1001.5	"F": 0}
{"v": 1	"t": 1264851	"P": 999.5	"F": 0}
{"v": 1	"t": 1264871	"P": 996.0	"F": 0}
{"v": 1	"t": 1264892	"P": 996.75	"F": 0}
{"v": 1	"t": 1264912	"P": 999.75	"F": 0}
{"v": 1	"t": 1264932	"P": 1002.25	"F": 0}
{"v": 1	"t": 1264953	"P": 998.5	"F": 0}
{"v": 1	"t": 1264973	"P": 997.25	"F": 0}
{"v": 1	"t": 1264993	"P": 997.75	"F": 0}
{"v": 1	"t": 1265014	"P": 1002.25	"F": 0}
{"v": 1	"t": 1265034	"P": 998.75	"F": 0}
{"v": 1	"t": 1265054	"P": 995.75	"F": 0}
{"v": 1	"t": 1265074	"P": 997.0	"F": 0}
{"v": 1	"t": 1265095	"P": 1001.75	"F": 0}
{"v": 1	"t": 1265115	"P": 999.5	"F": 0}
{"v": 1	"t": 1265135	"P": 997.0	"F": 0}
{"v": 1	"t": 1265156	"P": 997.25	"F": 0}
{"v": 1	"t": 1265176	"P": 1000.75	"F": 0}
{"v": 1	"t": 1265196	"P": 1000.75	"F": 0}
{"v": 1	"t": 1265216	"P": 997.5	"F": 0}
{"v": 1	"t": 1265237	"P": 995.0	"F": 0}
{"v": 1	"t": 1265257	"P": 1000.25	"F": 0}
{"v": 1	"t": 1265277	"P": 1002.0	"F": 0}
{"v": 1	"t": 1265298	"P": 999.5	"F": 0}
{"v": 1	"t": 1265318	"P": 995.25	"F": 0}
{"v": 1	"t": 1265338	"P": 999.5	"F": 0}
{"v": 1	"t": 1265359	"P": 1002.75	"F": 0}
{"v": 1	"t": 1265379	"P": 999.0	"F": 0}
{"v": 1	"t": 1265399	"P": 994.75	"F": 0}
{"v": 1	"t": 1265420	"P": 998.75	"F": 0}
{"v": 1	"t": 1265440	"P": 1002.25	"F": 0}
{"v": 1	"t": 1265460	"P": 999.25	"F": 0	"C": 46.14	"D": 3129	"sn": 54091779688249	"file": "/data/device_log/data0000.out"}
{"v": 1	"t": 1265480	"P": 997.0	"F": 0}
{"v": 1	"t": 1265501	"P": 999.5	"F": 0}
{"v": 1	"t": 1265521	"P": 1004.5	"F": 0}
{"v": 1	"t": 1265541	"P": 1001.0	"F": 0}
{"v": 1	"t": 1265562	"P": 998.25	"F": 0}
{"v": 1	"t": 1265582	"P": 996.75	"F": 0}
{"v": 1	"t": 1265602	"P": 1003.25	"F": 0}
{"v": 1	"t": 1265622	"P": 1001.25	"F": 0}
{"v": 1	"t": 1265643	"P": 997.5	"F": 0}
{"v": 1	"t": 1265663	"P": 997.5	"F": 0}
{"v": 1	"t": 1265683	"P": 1000.5	"F": 0}
{"v": 1	"t": 1265704	"P": 1001.5	"F": 0}
{"v": 1	"t": 1265724	"P": 1001.0	"F": 0}
{"v": 1	"t": 1265744	"P": 997.5	"F": 0}
{"v": 1	"t": 1265765	"P": 999.5	"F": 0}
{"v": 1	"t": 1265785	"P": 1003.0	"F": 0}
{"v": 1	"t": 1265805	"P": 999.0	"F": 0}
{"v": 1	"t": 1265825	"P": 996.5	"F": 0}
{"v": 1	"t": 1265846	"P": 998.5	"F": 0}
{"v": 1	"t": 1265866	"P": 1002.25	"F": 0}
{"v": 1	"t": 1265886	"P": 1000.25	"F": 0}
{"v": 1	"t": 1265907	"P": 997.75	"F": 0}
{"v": 1	"t": 1265927	"P": 998.0	"F": 0}
{"v": 1	"t": 1265947	"P": 1003.5	"F": 0}
{"v": 1	"t": 1265967	"P": 1000.5	"F": 0}
{"v": 1	"t": 1265988	"P": 998.0	"F": 0}
{"v": 1	"t": 1266008	"P": 997.0	"F": 0}
{"v": 1	"t": 1266028	"P": 1004.0	"F": 0}
{"v": 1	"t": 1266049	"P": 1001.75	"F": 0}
{"v": 1	"t": 1266069	"P": 999.5	"F": 0}
{"v": 1	"t": 1266089	"P": 997.5	"F": 0}
{"v": 1	"t": 1266110	"P": 1003.0	"F": 0}
{"v": 1	"t": 1266130	"P": 1002.75	"F": 0}
{"v": 1	"t": 1266150	"P": 1000.0	"F": 0}
{"v": 1	"t": 1266171	"P": 996.5	"F": 0}
{"v": 1	"t": 1266191	"P": 1002.25	"F": 0}
{"v": 1	"t": 1266212	"P": 999.0	"F": 0}
{"v": 1	"t": 1266232	"P": 1000.25	"F": 0}
{"v": 1	"t": 1266252	"P": 1001.25	"F": 0}
{"v": 1	"t": 1266273	"P": 997.5	"F": 0}
{"v": 1	"t": 1266293	"P": 995.5	"F": 0}
{"v": 1	"t": 1266313	"P": 1001.25	"F": 0}
{"v": 1	"t": 1266334	"P": 1002.5	"F": 0}
{"v": 1	"t": 1266354	"P": 998.75	"F": 0}
{"v": 1	"t": 1266374	"P": 996.0	"F": 0}
{"v": 1	"t": 1266395	"P": 998.75	"F": 0}
{"v": 1	"t": 1266415	"P": 1001.75	"F": 0}
{"v": 1	"t": 1266435	"P": 999.75	"F": 0}
{"v": 1	"t": 1266455	"P": 997.0	"F": 0}
{"v": 1	"t": 1266476	"P": 998.0	"F": 0	"C": 46.225	"D": 3128	"sn": 54091779688249	"file": "/data/device_log/data0000.out"}
{"v": 1	"t": 1266496	"P": 1003.25	"F": 0}
{"v": 1	"t": 1266516	"P": 1000.5	"F": 0}
{"v": 1	"t": 1266537	"P": 997.25	"F": 0}
{"v": 1	"t": 1266557	"P": 998.25	"F": 0}
{"v": 1	"t": 1266577	"P": 1001.75	"F": 0}
{"v": 1	"t": 1266598	"P": 1001.5	"F": 0}
{"v": 1	"t": 1266618	"P": 997.25	"F": 0}
{"v": 1	"t": 1266638	"P": 996.0	"F": 0}
{"v": 1	"t": 1266658	"P": 1002.25	"F": 0}
{"v": 1	"t": 1266679	"P": 1002.25	"F": 0}
{"v": 1	"t": 1266699	"P": 999.25	"F": 0}
{"v": 1	"t": 1266719	"P": 995.75	"F": 0}
{"v": 1	"t": 1266740	"P": 999.5	"F": 0}
{"v": 1	"t": 1266760	"P": 1003.0	"F": 0}
{"v": 1	"t": 1266780	"P": 998.25	"F": 0}
{"v": 1	"t": 1266801	"P": 997.25	"F": 0}
{"v": 1	"t": 1266821	"P": 1003.25	"F": 0}
{"v": 1	"t": 1266842	"P": 998.75	"F": 0}
{"v": 1	"t": 1266862	"P": 998.5	"F": 0}
{"v": 1	"t": 1266882	"P": 1002.0	"F": 0}
{"v": 1	"t": 1266903	"P": 999.75	"F": 0}
{"v": 1	"t": 1266923	"P": 998.0	"F": 0}
{"v": 1	"t": 1266943	"P": 1001.0	"F": 0}
{"v": 1	"t": 1266964	"P": 1002.5	"F": 0}
{"v": 1	"t": 1266984	"P": 997.75	"F": 0}
{"v": 1	"t": 1267004	"P": 997.75	"F": 0}
{"v": 1	"t": 1267025	"P": 1003.0	"F": 0}
{"v": 1	"t": 1267045	"P": 996.25	"F": 0}
{"v": 1	"t": 1267066	"P": 996.25	"F": 0}
{"v": 1	"t": 1267086	"P": 1003.0	"F": 0}
{"v": 1	"t": 1267106	"P": 1000.25	"F": 0}
{"v": 1	"t": 1267127	"P": 997.0	"F": 0}
{"v": 1	"t": 1267147	"P": 1000.25	"F": 0}
{"v": 1	"t": 1267167	"P": 1001.25	"F": 0}
{"v": 1	"t": 1267188	"P": 999.75	"F": 0}
{"v": 1	"t": 1267208	"P": 996.5	"F": 0}
{"v": 1	"t": 1267229	"P": 1001.75	"F": 0}
{"v": 1	"t": 1267249	"P": 998.75	"F": 0}
{"v": 1	"t": 1267269	"P": 994.75	"F": 0}
{"v": 1	"t": 1267290	"P": 1001.25	"F": 0}
{"v": 1	"t": 1267310	"P": 999.75	"F": 0}
{"v": 1	"t": 1267330	"P": 995.5	"F": 0}
{"v": 1	"t": 1267351	"P": 997.0	"F": 0}
{"v": 1	"t": 1267371	"P": 1003.25	"F": 0}
{"v": 1	"t": 1267392	"P": 997.75	"F": 0}
{"v": 1	"t": 1267412	"P": 998.25	"F": 0}
{"v": 1	"t": 1267432	"P": 1000.75	"F": 0}
{"v": 1	"t": 1267453	"P": 997.5	"F": 0}
{"v": 1	"t": 1267473	"P": 998.0	"F": 0}
{"v": 1	"t": 1267494	"P": 1001.75	"F": 0	"C": 46.19	"D": 3128	"sn": 54091779688249	"file": "/data/device_log/data0000.out"}
{"v": 1	"t": 1267514	"P": 997.75	"F": 0}
{"v": 1	"t": 1267534	"P": 997.0	"F": 0}
{"v": 1	"t": 1267555	"P": 1002.5	"F": 0}
{"v": 1	"t": 1267575	"P": 1000.5	"F": 0}
{"v": 1	"t": 1267595	"P": 994.75	"F": 0}
{"v": 1	"t": 1267616	"P": 999.0	"F": 0}
{"v": 1	"t": 1267636	"P": 1000.0	"F": 0}
{"v": 1	"t": 1267657	"P": 1000.5	"F": 0}
{"v": 1	"t": 1267677	"P": 997.5	"F": 0}
{"v": 1	"t": 1267697	"P": 1001.75	"F": 0}
{"v": 1	"t": 1267718	"P": 998.25	"F": 0}
{"v": 1	"t": 1267738	"P": 997.25	"F": 0}
{"v": 1	"t": 1267758	"P": 1000.75	"F": 0}
{"v": 1	"t": 1267779	"P": 1000.0	"F": 0}
{"v": 1	"t": 1267799	"P": 997.75	"F": 0}
{"v": 1	"t": 1267819	"P": 998.5	"F": 0}
{"v": 1	"t": 1267840	"P": 1002.75	"F": 0}
{"v": 1	"t": 1267860	"P": 998.75	"F": 0}
{"v": 1	"t": 1267881	"P": 997.5	"F": 0}
{"v": 1	"t": 1267901	"P": 1001.5	"F": 0}
{"v": 1	"t": 1267921	"P": 999.5	"F": 0}
{"v": 1	"t": 1267942	"P": 997.5	"F": 0}
{"v": 1	"t": 1267962	"P": 998.5	"F": 0}
{"v": 1	"t": 1267982	"P": 1001.25	"F": 0}
{"v": 1	"t": 1268003	"P": 1001.5	"F": 0}
{"v": 1	"t": 1268023	"P": 998.75	"F": 0}
{"v": 1	"t": 1268044	"P": 1003.5	"F": 0}
{"v": 1	"t": 1268064	"P": 999.75	"F": 0}
{"v": 1	"t": 1268084	"P": 996.25	"F": 0}
{"v": 1	"t": 1268105	"P": 1001.5	"F": 0}
{"v": 1	"t": 1268125	"P": 999.5	"F": 0}
{"v": 1	"t": 1268146	"P": 998.75	"F": 0}
{"v": 1	"t": 1268166	"P": 1001.25	"F": 0}
{"v": 1	"t": 1268186	"P": 1002.25	"F": 0}
{"v": 1	"t": 1268207	"P": 996.75	"F": 0}
{"v": 1	"t": 1268227	"P": 998.75	"F": 0}
{"v": 1	"t": 1268247	"P": 1001.5	"F": 0}
{"v": 1	"t": 1268268	"P": 999.5	"F": 0}
{"v": 1	"t": 1268288	"P": 998.75	"F": 0}
{"v": 1	"t": 1268308	"P": 1002.75	"F": 0}
{"v": 1	"t": 1268329	"P": 1000.75	"F": 0}
{"v": 1	"t": 1268349	"P": 997.25	"F": 0}
{"v": 1	"t": 1268370	"P": 1001.25	"F": 0}
{"v": 1	"t": 1268390	"P": 1001.75	"F": 0}
{"v": 1	"t": 1268410	"P": 997.5	"F": 0}
{"v": 1	"t": 1268431	"P": 994.5	"F": 0}
{"v": 1	"t": 1268451	"P": 1002.25	"F": 0}
{"v": 1	"t": 1268471	"P": 999.75	"F": 0}
{"v": 1	"t": 1268492	"P": 996.75	"F": 0}
{"v": 1	"t": 1268512	"P": 1002.5	"F": 0	"C": 46.17	"D": 3128	"sn": 54091779688249	"file": "/data/device_log/data0000.out"}
{"v": 1	"t": 1268533	"P": 1002.5	"F": 0}
{"v": 1	"t": 1268553	"P": 997.75	"F": 0}
{"v": 1	"t": 1268573	"P": 998.0	"F": 0}
{"v": 1	"t": 1268594	"P": 1001.75	"F": 0}
{"v": 1	"t": 1268614	"P": 999.25	"F": 0}
{"v": 1	"t": 1268634	"P": 997.75	"F": 0}
{"v": 1	"t": 1268655	"P": 1004.0	"F": 0}
{"v": 1	"t": 1268675	"P": 1001.75	"F": 0}
{"v": 1	"t": 1268696	"P": 997.25	"F": 0}
{"v": 1	"t": 1268716	"P": 1002.0	"F": 0}
{"v": 1	"t": 1268736	"P": 1000.75	"F": 0}
{"v": 1	"t": 1268757	"P": 996.5	"F": 0}
{"v": 1	"t": 1268777	"P": 1002.0	"F": 0}
{"v": 1	"t": 1268798	"P": 1001.75	"F": 0}
{"v": 1	"t": 1268818	"P": 998.0	"F": 0}
{"v": 1	"t": 1268838	"P": 1001.5	"F": 0}
{"v": 1	"t": 1268859	"P": 1000.75	"F": 0}
{"v": 1	"t": 1268879	"P": 998.0	"F": 0}
{"v": 1	"t": 1268899	"P": 997.0	"F": 0}
{"v": 1	"t": 1268920	"P": 1003.5	"F": 0}
{"v": 1	"t": 1268940	"P": 999.5	"F": 0}
{"v": 1	"t": 1268961	"P": 997.0	"F": 0}
{"v": 1	"t": 1268981	"P": 1001.25	"F": 0}
{"v": 1	"t": 1269001	"P": 1001.75	"F": 0}
{"v": 1	"t": 1269022	"P": 998.0	"F": 0}
{"v": 1	"t": 1269042	"P": 1000.25	"F": 0}
{"v": 1	"t": 1269062	"P": 1002.75	"F": 0}
{"v": 1	"t": 1269083	"P": 1000.5	"F": 0}
{"v": 1	"t": 1269103	"P": 998.25	"F": 0}
{"v": 1	"t": 1269124	"P": 1004.75	"F": 0}
{"v": 1	"t": 1269144	"P": 1001.5	"F": 0}
{"v": 1	"t": 1269164	"P": 997.5	"F": 0}
{"v": 1	"t": 1269185	"P": 1003.5	"F": 0}
{"v": 1	"t": 1269205	"P": 1003.25	"F": 0}
{"v": 1	"t": 1269225	"P": 997.25	"F": 0}
{"v": 1	"t": 1269246	"P": 999.25	"F": 0}
{"v": 1	"t": 1269266	"P": 1004.0	"F": 0}
{"v": 1	"t": 1269287	"P": 1000.25	"F": 0}
{"v": 1	"t": 1269307	"P": 997.75	"F": 0}
{"v": 1	"t": 1269327	"P": 1003.25	"F": 0}
{"v": 1	"t": 1269348	"P": 999.5	"F": 0}
{"v": 1	"t": 1269368	"P": 997.0	"F": 0}
{"v": 1	"t": 1269388	"P": 1002.5	"F": 0}
{"v": 1	"t": 1269409	"P": 1002.25	"F": 0}
{"v": 1	"t": 1269429	"P": 997.5	"F": 0}
{"v": 1	"t": 1269450	"P": 1002.25	"F": 0}
{"v": 1	"t": 1269470	"P": 1002.0	"F": 0}
{"v": 1	"t": 1269490	"P": 998.0	"F": 0}
{"v": 1	"t": 1269511	"P": 1001.75	"F": 0}
{"v": 1	"t": 1269531	"P": 1002.25	"F": 0	"C": 46.195	"D": 3128	"sn": 54091779688249	"file": "/data/device_log/data0000.out"}
{"v": 1	"t": 1269552	"P": 998.5	"F": 0}
{"v": 1	"t": 1269572	"P": 1000.25	"F": 0}
{"v": 1	"t": 1269593	"P": 1003.25	"F": 0}
{"v": 1	"t": 1269613	"P": 999.5	"F": 0}
{"v": 1	"t": 1269633	"P": 1001.75	"F": 0}
{"v": 1	"t": 1269654	"P": 1002.25	"F": 0}
{"v": 1	"t": 1269674	"P": 997.5	"F": 0}
{"v": 1	"t": 1269695	"P": 999.75	"F": 0}
{"v": 1	"t": 1269715	"P": 1002.75	"F": 0}
{"v": 1	"t": 1269735	"P": 1000.5	"F": 0}
{"v": 1	"t": 1269756	"P": 999.25	"F": 0}
{"v": 1	"t": 1269776	"P": 1005.0	"F": 0}
{"v": 1	"t": 1269796	"P": 1001.75	"F": 0}
{"v": 1	"t": 1269817	"P": 998.25	"F": 0}
{"v": 1	"t": 1269837	"P": 1003.25	"F": 0}
{"v": 1	"t": 1269858	"P": 1002.5	"F": 0}
{"v": 1	"t": 1269878	"P": 998.75	"F": 0}
{"v": 1	"t": 1269898	"P": 1005.75	"F": 0}
{"v": 1	"t": 1269919	"P": 1003.5	"F": 0}
{"v": 1	"t": 1269939	"P": 1001.5	"F": 0}
{"v": 1	"t": 1269960	"P": 1002.5	"F": 0}
{"v": 1	"t": 1269980	"P": 1004.75	"F": 0}
{"v": 1	"t": 1270000	"P": 1002.0	"F": 0}
{"v": 1	"t": 1270021	"P": 1000.25	"F": 0}
{"v": 1	"t": 1270041	"P": 1005.0	"F": 0}
{"v": 1	"t": 1270061	"P": 1003.0	"F": 0}
{"v": 1	"t": 1270082	"P": 1000.25	"F": 0}
{"v": 1	"t": 1270102	"P": 1002.25	"F": 0}
{"v": 1	"t": 1270122	"P": 1006.0	"F": 0}
{"v": 1	"t": 1270143	"P": 1000.75	"F": 0}
{"v": 1	"t": 1270163	"P": 999.75	"F": 0}
{"v": 1	"t": 1270183	"P": 1004.25	"F": 0}
{"v": 1	"t": 1270204	"P": 1002.75	"F": 0}
{"v": 1	"t": 1270224	"P": 999.75	"F": 0}
{"v": 1	"t": 1270245	"P": 1001.5	"F": 0}
{"v": 1	"t": 1270265	"P": 1004.5	"F": 0}
{"v": 1	"t": 1270285	"P": 1002.0	"F": 0}
{"v": 1	"t": 1270306	"P": 999.75	"F": 0}
{"v": 1	"t": 1270326	"P": 1004.75	"F": 0}
{"v": 1	"t": 1270346	"P": 1002.25	"F": 0}
{"v": 1	"t": 1270367	"P": 1000.75	"F": 0}
{"v": 1	"t": 1270387	"P": 1002.75	"F": 0}
{"v": 1	"t": 1270407	"P": 1005.25	"F": 0}
{"v": 1	"t": 1270428	"P": 1000.0	"F": 0}
{"v": 1	"t": 1270448	"P": 1001.5	"F": 0}
{"v": 1	"t": 1270469	"P": 1006.0	"F": 0}
{"v": 1	"t": 1270489	"P": 1002.25	"F": 0}
{"v": 1	"t": 1270509	"P": 999.5	"F": 0}
{"v": 1	"t": 1270530	"P": 1006.0	"F": 0}
{"v": 1	"t": 1270550	"P": 1002.25	"F": 0	"C": 46.18	"D": 3128	"sn": 54091779688249	"file": "/data/device_log/data0000.out"}
{"v": 1	"t": 1270571	"P": 1000.5	"F": 0}
{"v": 1	"t": 1270591	"P": 1006.25	"F": 0}
{"v": 1	"t": 1270611	"P": 1003.0	"F": 0}
{"v": 1	"t": 1270632	"P": 1001.0	"F": 0}
{"v": 1	"t": 1270652	"P": 1002.5	"F": 0}
{"v": 1	"t": 1270672	"P": 1005.25	"F": 0}
{"v": 1	"t": 1270693	"P": 1000.5	"F": 0}
{"v": 1	"t": 1270713	"P": 1000.25	"F": 0}
{"v": 1	"t": 1270734	"P": 1005.0	"F": 0}
{"v": 1	"t": 1270754	"P": 1002.75	"F": 0}
{"v": 1	"t": 1270774	"P": 998.75	"F": 0}
{"v": 1	"t": 1270795	"P": 1003.75	"F": 0}
{"v": 1	"t": 1270815	"P": 1003.25	"F": 0}
{"v": 1	"t": 1270835	"P": 1000.25	"F": 0}
{"v": 1	"t": 1270856	"P": 999.5	"F": 0}
{"v": 1	"t": 1270876	"P": 1005.25	"F": 0}
{"v": 1	"t": 1270896	"P": 1003.5	"F": 0}
{"v": 1	"t": 1270917	"P": 999.25	"F": 0}
{"v": 1	"t": 1270937	"P": 1003.25	"F": 0}
{"v": 1	"t": 1270957	"P": 1003.5	"F": 0}
{"v": 1	"t": 1270978	"P": 1000.75	"F": 0}
{"v": 1	"t": 1270998	"P": 999.5	"F": 0}
{"v": 1	"t": 1271019	"P": 1003.5	"F": 0}
{"v": 1	"t": 1271039	"P": 1001.5	"F": 0}
{"v": 1	"t": 1271059	"P": 997.75	"F": 0}
{"v": 1	"t": 1271080	"P": 1004.75	"F": 0}
{"v": 1	"t": 1271100	"P": 1002.5	"F": 0}
{"v": 1	"t": 1271121	"P": 999.75	"F": 0}
{"v": 1	"t": 1271141	"P": 1002.5	"F": 0}
{"v": 1	"t": 1271161	"P": 1002.25	"F": 0}
{"v": 1	"t": 1271182	"P": 998.75	"F": 0}
{"v": 1	"t": 1271202	"P": 1002.0	"F": 0}
{"v": 1	"t": 1271222	"P": 1002.75	"F": 0}
{"v": 1	"t": 1271243	"P": 1002.0	"F": 0}
{"v": 1	"t": 1271263	"P": 999.25	"F": 0}
{"v": 1	"t": 1271284	"P": 1005.0	"F": 0}
{"v": 1	"t": 1271304	"P": 1002.5	"F": 0}
{"v": 1	"t": 1271324	"P": 998.25	"F": 0}
{"v": 1	"t": 1271345	"P": 1004.25	"F": 0}
{"v": 1	"t": 1271365	"P": 1003.25	"F": 0}
{"v": 1	"t": 1271385	"P": 999.5	"F": 0}
{"v": 1	"t": 1271406	"P": 999.75	"F": 0}
{"v": 1	"t": 1271426	"P": 1003.5	"F": 0}
{"v": 1	"t": 1271447	"P": 999.25	"F": 0}
{"v": 1	"t": 1271467	"P": 999.75	"F": 0}
{"v": 1	"t": 1271487	"P": 1005.0	"F": 0}
{"v": 1	"t": 1271508	"P": 1002.25	"F": 0}
{"v": 1	"t": 1271528	"P": 998.25	"F": 0}
{"v": 1	"t": 1271548	"P": 1003.25	"F": 0}
{"v": 1	"t": 1271569	"P": 1003.25	"F": 0	"C": 46.21	"D": 3128	"sn": 54091779688249	"file": "/data/device_log/data0000.out"}
{"v": 1	"t": 1271589	"P": 999.0	"F": 0}
{"v": 1	"t": 1271609	"P": 999.75	"F": 0}
{"v": 1	"t": 1271630	"P": 1004.5	"F": 0}
{"v": 1	"t": 1271650	"P": 1001.25	"F": 0}
{"v": 1	"t": 1271670	"P": 996.75	"F": 0}
{"v": 1	"t": 1271691	"P": 1002.25	"F": 0}
{"v": 1	"t": 1271711	"P": 1003.5	"F": 0}
{"v": 1	"t": 1271732	"P": 998.25	"F": 0}
{"v": 1	"t": 1271752	"P": 1003.0	"F": 0}
{"v": 1	"t": 1271773	"P": 1003.0	"F": 0}
{"v": 1	"t": 1271793	"P": 1000.0	"F": 0}
{"v": 1	"t": 1271813	"P": 1002.75	"F": 0}
{"v": 1	"t": 1271834	"P": 1004.75	"F": 0}
{"v": 1	"t": 1271854	"P": 998.25	"F": 0}
{"v": 1	"t": 1271874	"P": 999.5	"F": 0}
{"v": 1	"t": 1271895	"P": 1004.25	"F": 0}
{"v": 1	"t": 1271915	"P": 1000.75	"F": 0}
{"v": 1	"t": 1271936	"P": 998.5	"F": 0}
{"v": 1	"t": 1271956	"P": 1002.5	"F": 0}
{"v": 1	"t": 1271976	"P": 1002.0	"F": 0}
{"v": 1	"t": 1271997	"P": 1000.5	"F": 0}
{"v": 1	"t": 1272017	"P": 1000.75	"F": 0}
{"v": 1	"t": 1272037	"P": 1005.25	"F": 0}
{"v": 1	"t": 1272058	"P": 999.25	"F": 0}
{"v": 1	"t": 1272078	"P": 997.25	"F": 0}
{"v": 1	"t": 1272098	"P": 1002.25	"F": 0}
{"v": 1	"t": 1272119	"P": 1003.0	"F": 0}
{"v": 1	"t": 1272139	"P": 998.5	"F": 0}
{"v": 1	"t": 1272160	"P": 1002.0	"F": 0}
{"v": 1	"t": 1272180	"P": 1004.25	"F": 0}
{"v": 1	"t": 1272200	"P": 998.25	"F": 0}
{"v": 1	"t": 1272221	"P": 997.75	"F": 0}
{"v": 1	"t": 1272241	"P": 1003.5	"F": 0}
{"v": 1	"t": 1272261	"P": 1000.25	"F": 0}
{"v": 1	"t": 1272282	"P": 998.5	"F": 0}
{"v": 1	"t": 1272302	"P": 1002.0	"F": 0}
{"v": 1	"t": 1272322	"P": 1003.0	"F": 0}
{"v": 1	"t": 1272343	"P": 1000.0	"F": 0}
{"v": 1	"t": 1272363	"P": 998.25	"F": 0}
{"v": 1	"t": 1272384	"P": 1002.75	"F": 0}
{"v": 1	"t": 1272404	"P": 999.75	"F": 0}
{"v": 1	"t": 1272424	"P": 997.5	"F": 0}
{"v": 1	"t": 1272445	"P": 1004.0	"F": 0}
{"v": 1	"t": 1272465	"P": 999.75	"F": 0}
{"v": 1	"t": 1272486	"P": 997.25	"F": 0}
{"v": 1	"t": 1272506	"P": 1004.75	"F": 0}
{"v": 1	"t": 1272526	"P": 1001.0	"F": 0}
{"v": 1	"t": 1272547	"P": 996.25	"F": 0}
{"v": 1	"t": 1272567	"P": 1001.75	"F": 0}
{"v": 1	"t": 1272587	"P": 1002.5	"F": 0	"C": 46.18	"D": 3128	"sn": 54091779688249	"file": "/data/device_log/data0000.out"}
{"v": 1	"t": 1272608	"P": 999.0	"F": 0}
{"v": 1	"t": 1272628	"P": 996.0	"F": 0}
{"v": 1	"t": 1272649	"P": 1003.0	"F": 0}
{"v": 1	"t": 1272669	"P": 1001.0	"F": 0}
{"v": 1	"t": 1272689	"P": 997.75	"F": 0}
{"v": 1	"t": 1272710	"P": 999.0	"F": 0}
{"v": 1	"t": 1272730	"P": 1002.0	"F": 0}
{"v": 1	"t": 1272750	"P": 997.0	"F": 0}
{"v": 1	"t": 1272771	"P": 998.0	"F": 0}
{"v": 1	"t": 1272791	"P": 1002.25	"F": 0}
{"v": 1	"t": 1272811	"P": 1001.25	"F": 0}
{"v": 1	"t": 1272832	"P": 996.0	"F": 0}
{"v": 1	"t": 1272852	"P": 1001.75	"F": 0}
{"v": 1	"t": 1272873	"P": 999.75	"F": 0}
{"v": 1	"t": 1272893	"P": 996.25	"F": 0}
{"v": 1	"t": 1272913	"P": 996.0	"F": 0}
{"v": 1	"t": 1272934	"P": 1001.5	"F": 0}
{"v": 1	"t": 1272954	"P": 999.0	"F": 0}
{"v": 1	"t": 1272974	"P": 997.5	"F": 0}
{"v": 1	"t": 1272995	"P": 1002.75	"F": 0}
{"v": 1	"t": 1273015	"P": 1000.0	"F": 0}
{"v": 1	"t": 1273035	"P": 996.5	"F": 0}
{"v": 1	"t": 1273056	"P": 999.0	"F": 1}
{"v": 1	"t": 1273076	"P": 1003.0	"F": 0}
{"v": 1	"t": 1273096	"P": 997.25	"F": 0}
{"v": 1	"t": 1273117	"P": 996.5	"F": 0}
{"v": 1	"t": 1273137	"P": 1000.0	"F": 0}
{"v": 1	"t": 1273157	"P": 1000.5	"F": 0}
{"v": 1	"t": 1273178	"P": 997.25	"F": 0}
{"v": 1	"t": 1273198	"P": 995.75	"F": 0}
{"v": 1	"t": 1273218	"P": 1001.25	"F": 0}
{"v": 1	"t": 1273239	"P": 1001.5	"F": 0}
{"v": 1	"t": 1273260	"P": 997.75	"F": 0}
{"v": 1	"t": 1273280	"P": 1001.75	"F": 0}
{"v": 1	"t": 1273300	"P": 998.25	"F": 0}
{"v": 1	"t": 1273320	"P": 995.75	"F": 0}
{"v": 1	"t": 1273341	"P": 999.0	"F": 0}
{"v": 1	"t": 1273361	"P": 1001.0	"F": 0}
{"v": 1	"t": 1273381	"P": 999.75	"F": 0}
{"v": 1	"t": 1273402	"P": 995.0	"F": 0}
{"v": 1	"t": 1273422	"P": 996.25	"F": 0}
{"v": 1	"t": 1273442	"P": 1003.25	"F": 0}
{"v": 1	"t": 1273463	"P": 999.5	"F": 0}
{"v": 1	"t": 1273483	"P": 996.5	"F": 0}
{"v": 1	"t": 1273503	"P": 998.5	"F": 0}
{"v": 1	"t": 1273523	"P": 1002.5	"F": 0}
{"v": 1	"t": 1273544	"P": 1000.5	"F": 0}
{"v": 1	"t": 1273564	"P": 997.5	"F": 0}
{"v": 1	"t": 1273584	"P": 995.0	"F": 0}
{"v": 1	"t": 1273605	"P": 1000.5	"F": 0	"C": 46.185	"D": 3128	"sn": 54091779688249	"file": "/data/device_log/data0000.out"}
{"v": 1	"t": 1273625	"P": 1001.5	"F": 0}
{"v": 1	"t": 1273645	"P": 998.25	"F": 0}
{"v": 1	"t": 1273666	"P": 994.75	"F": 0}
{"v": 1	"t": 1273686	"P": 1000.0	"F": 0}
{"v": 1	"t": 1273706	"P": 1002.0	"F": 0}
{"v": 1	"t": 1273726	"P": 996.5	"F": 0}
{"v": 1	"t": 1273747	"P": 997.0	"F": 0}
{"v": 1	"t": 1273767	"P": 996.75	"F": 0}
{"v": 1	"t": 1273787	"P": 1002.75	"F": 0}
{"v": 1	"t": 1273808	"P": 997.5	"F": 0}
{"v": 1	"t": 1273828	"P": 995.5	"F": 0}
{"v": 1	"t": 1273848	"P": 996.5	"F": 0}
{"v": 1	"t": 1273869	"P": 1002.25	"F": 0}
{"v": 1	"t": 1273889	"P": 1000.5	"F": 0}
{"v": 1	"t": 1273909	"P": 995.5	"F": 0}
{"v": 1	"t": 1273929	"P": 997.25	"F": 0}
{"v": 1	"t": 1273950	"P": 1002.5	"F": 0}
{"v": 1	"t": 1273970	"P": 1000.5	"F": 0}
{"v": 1	"t": 1273990	"P": 996.5	"F": 0}
{"v": 1	"t": 1274011	"P": 996.75	"F": 0}
{"v": 1	"t": 1274031	"P": 1002.0	"F": 0}
{"v": 1	"t": 1274051	"P": 1001.0	"F": 0}
{"v": 1	"t": 1274072	"P": 996.25	"F": 0}
{"v": 1	"t": 1274092	"P": 995.25	"F": 0}
{"v": 1	"t": 1274112	"P": 1001.0	"F": 0}
{"v": 1	"t": 1274132	"P": 999.5	"F": 0}
{"v": 1	"t": 1274153	"P": 997.5	"F": 0}
{"v": 1	"t": 1274173	"P": 995.25	"F": 0}
{"v": 1	"t": 1274193	"P": 999.75	"F": 0}
{"v": 1	"t": 1274214	"P": 1001.0	"F": 0}
{"v": 1	"t": 1274234	"P": 998.25	"F": 0}
{"v": 1	"t": 1274254	"P": 994.75	"F": 0}
{"v": 1	"t": 1274275	"P": 999.75	"F": 0}
{"v": 1	"t": 1274295	"P": 1001.5	"F": 0}
{"v": 1	"t": 1274315	"P": 998.75	"F": 0}
{"v": 1	"t": 1274335	"P": 996.75	"F": 0}
{"v": 1	"t": 1274356	"P": 997.75	"F": 0}
{"v": 1	"t": 1274376	"P": 1001.75	"F": 0}
{"v": 1	"t": 1274396	"P": 997.5	"F": 0}
{"v": 1	"t": 1274417	"P": 995.25	"F": 0}
{"v": 1	"t": 1274437	"P": 996.5	"F": 0}
{"v": 1	"t": 1274457	"P": 1001.25	"F": 0}
{"v": 1	"t": 1274477	"P": 999.5	"F": 0}
{"v": 1	"t": 1274498	"P": 995.0	"F": 0}
{"v": 1	"t": 1274518	"P": 995.5	"F": 0}
{"v": 1	"t": 1274538	"P": 1000.0	"F": 0}
{"v": 1	"t": 1274559	"P": 1000.25	"F": 0}
{"v": 1	"t": 1274579	"P": 996.25	"F": 0}
{"v": 1	"t": 1274599	"P": 996.5	"F": 0}
{"v": 1	"t": 1274620	"P": 1001.5	"F": 0	"C": 46.18	"D": 3128	"sn": 54091779688249	"file": "/data/device_log/data0000.out"}
{"v": 1	"t": 1274640	"P": 999.25	"F": 0}
{"v": 1	"t": 1274660	"P": 993.75	"F": 0}
{"v": 1	"t": 1274681	"P": 994.5	"F": 0}
{"v": 1	"t": 1274701	"P": 991.0	"F": 0}
{"v": 1	"t": 1274721	"P": 998.75	"F": 0}
{"v": 1	"t": 1274742	"P": 995.25	"F": 0}
{"v": 1	"t": 1274762	"P": 996.0	"F": 0}
{"v": 1	"t": 1274782	"P": 999.75	"F": 0}
{"v": 1	"t": 1274802	"P": 999.5	"F": 0}
{"v": 1	"t": 1274823	"P": 997.25	"F": 0}
{"v": 1	"t": 1274843	"P": 992.75	"F": 0}
{"v": 1	"t": 1274863	"P": 999.0	"F": 0}
{"v": 1	"t": 1274884	"P": 1000.0	"F": 0}
{"v": 1	"t": 1274904	"P": 998.0	"F": 0}
{"v": 1	"t": 1274924	"P": 994.75	"F": 0}
{"v": 1	"t": 1274945	"P": 1000.0	"F": 0}
{"v": 1	"t": 1274965	"P": 999.5	"F": 0}
{"v": 1	"t": 1274985	"P": 998.5	"F": 0}
{"v": 1	"t": 1275005	"P": 994.25	"F": 0}
{"v": 1	"t": 1275026	"P": 997.5	"F": 0}
{"v": 1	"t": 1275046	"P": 1001.0	"F": 0}
{"v": 1	"t": 1275066	"P": 998.75	"F": 0}
{"v": 1	"t": 1275087	"P": 996.25	"F": 0}
{"v": 1	"t": 1275107	"P": 995.25	"F": 0}
{"v": 1	"t": 1275127	"P": 1003.0	"F": 0}
{"v": 1	"t": 1275148	"P": 1000.75	"F": 0}
{"v": 1	"t": 1275168	"P": 996.25	"F": 0}
{"v": 1	"t": 1275188	"P": 995.0	"F": 0}
{"v": 1	"t": 1275208	"P": 1000.75	"F": 0}
{"v": 1	"t": 1275229	"P": 1001.75	"F": 0}
{"v": 1	"t": 1275249	"P": 999.0	"F": 0}
{"v": 1	"t": 1275269	"P": 996.5	"F": 0}
{"v": 1	"t": 1275290	"P": 1001.0	"F": 0}
{"v": 1	"t": 1275310	"P": 998.0	"F": 0}
{"v": 1	"t": 1275330	"P": 995.0	"F": 0}
{"v": 1	"t": 1275351	"P": 998.25	"F": 0}
{"v": 1	"t": 1275371	"P": 1000.25	"F": 1}
{"v": 1	"t": 1275391	"P": 998.0	"F": 0}
{"v": 1	"t": 1275412	"P": 994.5	"F": 0}
{"v": 1	"t": 1275432	"P": 996.25	"F": 0}
{"v": 1	"t": 1275452	"P": 1001.5	"F": 0}
{"v": 1	"t": 1275473	"P": 1000.0	"F": 0}
{"v": 1	"t": 1275493	"P": 994.0	"F": 0}
{"v": 1	"t": 1275513	"P": 994.5	"F": 0}
{"v": 1	"t": 1275533	"P": 1000.5	"F": 0}
{"v": 1	"t": 1275554	"P": 998.5	"F": 0}
{"v": 1	"t": 1275574	"P": 996.5	"F": 0}
{"v": 1	"t": 1275594	"P": 995.0	"F": 0}
{"v": 1	"t": 1275615	"P": 998.25	"F": 0}
{"v": 1	"t": 1275635	"P": 998.25	"F": 0	"C": 46.185	"D": 3128	"sn": 54091779688249	"file": "/data/device_log/data0000.out"}
{"v": 1	"t": 1275655	"P": 996.5	"F": 1}
{"v": 1	"t": 1275676	"P": 995.25	"F": 0}
{"v": 1	"t": 1275696	"P": 997.25	"F": 0}
{"v": 1	"t": 1275716	"P": 1002.0	"F": -1}
{"v": 1	"t": 1275736	"P": 996.75	"F": 0}
{"v": 1	"t": 1275757	"P": 996.75	"F": 0}
{"v": 1	"t": 1275777	"P": 996.5	"F": 1}
{"v": 1	"t": 1275797	"P": 1001.5	"F": 0}
{"v": 1	"t": 1275818	"P": 996.75	"F": 0}
{"v": 1	"t": 1275838	"P": 995.0	"F": 0}
{"v": 1	"t": 1275858	"P": 993.75	"F": 0}
{"v": 1	"t": 1275878	"P": 1000.5	"F": 0}
{"v": 1	"t": 1275899	"P": 998.25	"F": 0}
{"v": 1	"t": 1275919	"P": 994.75	"F": 0}
{"v": 1	"t": 1275939	"P": 997.0	"F": 0}
{"v": 1	"t": 1275960	"P": 1000.75	"F": 1}
{"v": 1	"t": 1275980	"P": 997.75	"F": 0}
{"v": 1	"t": 1276000	"P": 995.5	"F": 0}
{"v": 1	"t": 1276021	"P": 997.5	"F": 0}
{"v": 1	"t": 1276041	"P": 1001.5	"F": 0}
{"v": 1	"t": 1276061	"P": 997.5	"F": 0}
{"v": 1	"t": 1276082	"P": 996.0	"F": 0}
{"v": 1	"t": 1276102	"P": 997.5	"F": 1}
{"v": 1	"t": 1276122	"P": 1001.0	"F": 0}
{"v": 1	"t": 1276143	"P": 998.5	"F": 0}
{"v": 1	"t": 1276163	"P": 996.0	"F": 0}
{"v": 1	"t": 1276183	"P": 996.0	"F": 0}
{"v": 1	"t": 1276203	"P": 1001.25	"F": 0}
{"v": 1	"t": 1276224	"P": 997.75	"F": 1}
{"v": 1	"t": 1276244	"P": 998.0	"F": -1}
{"v": 1	"t": 1276264	"P": 995.0	"F": 0}
{"v": 1	"t": 1276285	"P": 1001.75	"F": 1}
{"v": 1	"t": 1276305	"P": 1001.25	"F": 0}
{"v": 1	"t": 1276325	"P": 999.25	"F": 0}
{"v": 1	"t": 1276346	"P": 996.75	"F": 0}
{"v": 1	"t": 1276366	"P": 999.75	"F": 0}
{"v": 1	"t": 1276386	"P": 1003.25	"F": 0}
{"v": 1	"t": 1276406	"P": 999.75	"F": 0}
{"v": 1	"t": 1276427	"P": 996.0	"F": 0}
{"v": 1	"t": 1276447	"P": 998.0	"F": 0}
{"v": 1	"t": 1276467	"P": 1003.25	"F": 0}
{"v": 1	"t": 1276488	"P": 1000.75	"F": 0}
{"v": 1	"t": 1276508	"P": 996.25	"F": 1}
{"v": 1	"t": 1276528	"P": 996.25	"F": 0}
{"v": 1	"t": 1276548	"P": 1001.75	"F": 0}
{"v": 1	"t": 1276569	"P": 1000.75	"F": 0}
{"v": 1	"t": 1276589	"P": 998.75	"F": 0}
{"v": 1	"t": 1276609	"P": 996.25	"F": 1}
{"v": 1	"t": 1276630	"P": 1002.75	"F": 0}
{"v": 1	"t": 1276650	"P": 1002.25	"F": 0	"C": 46.17	"D": 3128	"sn": 54091779688249	"file": "/data/device_log/data0000.out"}
{"v": 1	"t": 1276670	"P": 999.5	"F": 0}
{"v": 1	"t": 1276691	"P": 998.5	"F": 0}
{"v": 1	"t": 1276711	"P": 1002.75	"F": 0}
{"v": 1	"t": 1276731	"P": 1001.0	"F": 0}
{"v": 1	"t": 1276752	"P": 998.0	"F": 0}
{"v": 1	"t": 1276772	"P": 999.25	"F": 0}
{"v": 1	"t": 1276792	"P": 1004.75	"F": 1}
{"v": 1	"t": 1276813	"P": 1000.0	"F": -1}
{"v": 1	"t": 1276833	"P": 996.75	"F": 1}
{"v": 1	"t": 1276853	"P": 1000.75	"F": -1}
{"v": 1	"t": 1276874	"P": 1002.5	"F": 0}
{"v": 1	"t": 1276894	"P": 1000.75	"F": 0}
{"v": 1	"t": 1276914	"P": 997.25	"F": 1}
{"v": 1	"t": 1276935	"P": 1000.75	"F": -2}
{"v": 1	"t": 1276955	"P": 998.75	"F": 1}
{"v": 1	"t": 1276975	"P": 994.75	"F": -1}
{"v": 1	"t": 1276996	"P": 999.0	"F": 1}
{"v": 1	"t": 1277016	"P": 1001.5	"F": 0}
{"v": 1	"t": 1277036	"P": 998.25	"F": 0}
{"v": 1	"t": 1277057	"P": 995.75	"F": 0}
{"v": 1	"t": 1277077	"P": 999.0	"F": 0}
{"v": 1	"t": 1277097	"P": 1002.25	"F": 1}
{"v": 1	"t": 1277118	"P": 999.25	"F": 0}
{"v": 1	"t": 1277138	"P": 997.0	"F": 1}
{"v": 1	"t": 1277158	"P": 997.25	"F": -1}
{"v": 1	"t": 1277178	"P": 1002.5	"F": 1}
{"v": 1	"t": 1277199	"P": 999.0	"F": 0}
{"v": 1	"t": 1277219	"P": 996.0	"F": 0}
{"v": 1	"t": 1277239	"P": 998.75	"F": 0}
{"v": 1	"t": 1277260	"P": 1002.5	"F": 0}
{"v": 1	"t": 1277280	"P": 999.0	"F": 1}
{"v": 1	"t": 1277300	"P": 996.5	"F": -1}
{"v": 1	"t": 1277321	"P": 996.5	"F": 0}
{"v": 1	"t": 1277341	"P": 1001.5	"F": 0}
{"v": 1	"t": 1277361	"P": 1001.75	"F": 1}
{"v": 1	"t": 1277382	"P": 998.75	"F": -1}
{"v": 1	"t": 1277402	"P": 996.75	"F": 0}
{"v": 1	"t": 1277422	"P": 1000.0	"F": 0}
{"v": 1	"t": 1277442	"P": 999.75	"F": 0}
{"v": 1	"t": 1277463	"P": 997.25	"F": 0}
{"v": 1	"t": 1277483	"P": 994.75	"F": 1}
{"v": 1	"t": 1277503	"P": 999.0	"F": 1}
{"v": 1	"t": 1277524	"P": 1001.0	"F": -2}
{"v": 1	"t": 1277544	"P": 998.0	"F": 1}
{"v": 1	"t": 1277564	"P": 993.75	"F": 0}
{"v": 1	"t": 1277584	"P": 996.5	"F": 1}
{"v": 1	"t": 1277605	"P": 999.5	"F": -1}
{"v": 1	"t": 1277625	"P": 997.0	"F": 1}
{"v": 1	"t": 1277645	"P": 995.25	"F": 0}
{"v": 1	"t": 1277666	"P": 996.0	"F": 0	"C": 46.215	"D": 3128	"sn": 54091779688249	"file": "/data/device_log/data0000.out"}
{"v": 1	"t": 1277686	"P": 1002.5	"F": -1}
{"v": 1	"t": 1277706	"P": 998.0	"F": 1}
{"v": 1	"t": 1277727	"P": 995.75	"F": -1}
{"v": 1	"t": 1277747	"P": 995.5	"F": 0}
{"v": 1	"t": 1277767	"P": 1001.5	"F": -1}
{"v": 1	"t": 1277787	"P": 998.0	"F": 1}
{"v": 1	"t": 1277808	"P": 996.25	"F": -1}
{"v": 1	"t": 1277828	"P": 995.75	"F": 1}
{"v": 1	"t": 1277848	"P": 1000.0	"F": 0}
{"v": 1	"t": 1277869	"P": 998.75	"F": 0}
{"v": 1	"t": 1277889	"P": 995.75	"F": -1}
{"v": 1	"t": 1277909	"P": 994.75	"F": 1}
{"v": 1	"t": 1277930	"P": 1001.25	"F": -1}
{"v": 1	"t": 1277950	"P": 998.5	"F": 0}
{"v": 1	"t": 1277970	"P": 997.0	"F": -1}
{"v": 1	"t": 1277991	"P": 996.25	"F": 0}
{"v": 1	"t": 1278011	"P": 1001.0	"F": 0}
{"v": 1	"t": 1278031	"P": 1001.25	"F": -1}
{"v": 1	"t": 1278051	"P": 998.5	"F": 0}
{"v": 1	"t": 1278072	"P": 994.25	"F": 4}
{"v": 1	"t": 1278092	"P": 1000.25	"F": -3}
{"v": 1	"t": 1278112	"P": 1001.25	"F": 2}
{"v": 1	"t": 1278133	"P": 996.25	"F": -1}
{"v": 1	"t": 1278153	"P": 992.75	"F": 1}
{"v": 1	"t": 1278173	"P": 996.75	"F": -1}
{"v": 1	"t": 1278194	"P": 999.5	"F": 1}
{"v": 1	"t": 1278214	"P": 996.0	"F": -1}
{"v": 1	"t": 1278234	"P": 993.25	"F": 1}
{"v": 1	"t": 1278254	"P": 994.25	"F": -1}
{"v": 1	"t": 1278275	"P": 999.25	"F": 1}
{"v": 1	"t": 1278295	"P": 997.0	"F": 0}
{"v": 1	"t": 1278315	"P": 994.0	"F": 0}
{"v": 1	"t": 1278336	"P": 993.5	"F": 0}
{"v": 1	"t": 1278356	"P": 999.0	"F": 0}
{"v": 1	"t": 1278376	"P": 995.75	"F": 1}
{"v": 1	"t": 1278397	"P": 994.0	"F": 0}
{"v": 1	"t": 1278417	"P": 993.5	"F": 0}
{"v": 1	"t": 1278437	"P": 996.5	"F": 0}
{"v": 1	"t": 1278457	"P": 1000.0	"F": 0}
{"v": 1	"t": 1278478	"P": 995.0	"F": 0}
{"v": 1	"t": 1278498	"P": 994.5	"F": 0}
{"v": 1	"t": 1278518	"P": 996.5	"F": 0}
{"v": 1	"t": 1278539	"P": 999.0	"F": 0}
{"v": 1	"t": 1278559	"P": 996.5	"F": 0}
{"v": 1	"t": 1278579	"P": 993.25	"F": 0}
{"v": 1	"t": 1278600	"P": 995.25	"F": 0}
{"v": 1	"t": 1278620	"P": 998.5	"F": 0}
{"v": 1	"t": 1278640	"P": 995.75	"F": 0}
{"v": 1	"t": 1278660	"P": 992.75	"F": 0}
{"v": 1	"t": 1278681	"P": 995.0	"F": 0	"C": 46.225	"D": 3128	"sn": 54091779688249	"file": "/data/device_log/data0000.out"}
{"v": 1	"t": 1278701	"P": 998.25	"F": 0}
{"v": 1	"t": 1278721	"P": 994.75	"F": 0}
{"v": 1	"t": 1278742	"P": 991.75	"F": 0}
{"v": 1	"t": 1278762	"P": 995.5	"F": 0}
{"v": 1	"t": 1278782	"P": 998.0	"F": 0}
{"v": 1	"t": 1278803	"P": 993.25	"F": 0}
{"v": 1	"t": 1278823	"P": 992.25	"F": 0}
{"v": 1	"t": 1278843	"P": 995.0	"F": 0}
{"v": 1	"t": 1278864	"P": 997.25	"F": 0}
{"v": 1	"t": 1278884	"P": 996.75	"F": 0}
{"v": 1	"t": 1278904	"P": 992.75	"F": 0}
{"v": 1	"t": 1278924	"P": 995.0	"F": 0}
{"v": 1	"t": 1278945	"P": 1001.0	"F": 0}
{"v": 1	"t": 1278965	"P": 998.5	"F": 0}
{"v": 1	"t": 1278985	"P": 995.0	"F": 0}
{"v": 1	"t": 1279006	"P": 992.0	"F": 0}
{"v": 1	"t": 1279026	"P": 1000.0	"F": 0}
{"v": 1	"t": 1279046	"P": 998.5	"F": 0}
{"v": 1	"t": 1279067	"P": 996.0	"F": 0}
{"v": 1	"t": 1279087	"P": 994.75	"F": 0}
{"v": 1	"t": 1279107	"P": 999.75	"F": 0}
{"v": 1	"t": 1279127	"P": 1000.25	"F": 0}
{"v": 1	"t": 1279148	"P": 996.0	"F": 0}
{"v": 1	"t": 1279168	"P": 994.0	"F": 0}
{"v": 1	"t": 1279188	"P": 997.75	"F": 0}
{"v": 1	"t": 1279209	"P": 999.25	"F": 0}
{"v": 1	"t": 1279229	"P": 994.75	"F": 0}
{"v": 1	"t": 1279249	"P": 993.25	"F": 0}
{"v": 1	"t": 1279269	"P": 996.75	"F": 0}
{"v": 1	"t": 1279290	"P": 997.5	"F": 0}
{"v": 1	"t": 1279310	"P": 994.75	"F": 0}
{"v": 1	"t": 1279330	"P": 992.75	"F": 0}
{"v": 1	"t": 1279351	"P": 996.5	"F": 0}
{"v": 1	"t": 1279371	"P": 998.5	"F": 0}
{"v": 1	"t": 1279391	"P": 997.5	"F": 0}
{"v": 1	"t": 1279412	"P": 992.75	"F": 0}
{"v": 1	"t": 1279432	"P": 994.25	"F": 0}
{"v": 1	"t": 1279452	"P": 999.25	"F": 0}
{"v": 1	"t": 1279473	"P": 995.5	"F": 0}
{"v": 1	"t": 1279493	"P": 992.5	"F": 0}
{"v": 1	"t": 1279513	"P": 992.75	"F": 0}
{"v": 1	"t": 1279533	"P": 998.75	"F": 0}
{"v": 1	"t": 1279554	"P": 996.75	"F": 0}
{"v": 1	"t": 1279574	"P": 994.75	"F": 0}
{"v": 1	"t": 1279594	"P": 993.75	"F": 0}
{"v": 1	"t": 1279615	"P": 998.75	"F": 0}
{"v": 1	"t": 1279635	"P": 997.75	"F": 0}
{"v": 1	"t": 1279655	"P": 994.0	"F": 0}
{"v": 1	"t": 1279676	"P": 992.75	"F": 0}
{"v": 1	"t": 1279696	"P": 994.5	"F": 0	"C": 46.235	"D": 3128	"sn": 54091779688249	"file": "/data/device_log/data0000.out"}
{"v": 1	"t": 1279716	"P": 999.0	"F": 0}
{"v": 1	"t": 1279736	"P": 996.5	"F": 0}
{"v": 1	"t": 1279757	"P": 991.75	"F": 0}
{"v": 1	"t": 1279777	"P": 994.5	"F": 0}
{"v": 1	"t": 1279797	"P": 999.0	"F": 0}
{"v": 1	"t": 1279818	"P": 996.5	"F": 0}
{"v": 1	"t": 1279838	"P": 993.25	"F": 0}
{"v": 1	"t": 1279858	"P": 994.0	"F": 0}
{"v": 1	"t": 1279878	"P": 1000.0	"F": 0}
{"v": 1	"t": 1279899	"P": 996.0	"F": 0}
{"v": 1	"t": 1279919	"P": 994.5	"F": 0}
{"v": 1	"t": 1279939	"P": 992.0	"F": 0}
{"v": 1	"t": 1279960	"P": 1000.25	"F": 0}
{"v": 1	"t": 1279980	"P": 996.0	"F": 0}
{"v": 1	"t": 1280000	"P": 995.5	"F": 0}
{"v": 1	"t": 1280021	"P": 992.75	"F": 0}
{"v": 1	"t": 1280041	"P": 998.0	"F": 0}
{"v": 1	"t": 1280061	"P": 998.0	"F": 0}
{"v": 1	"t": 1280082	"P": 994.25	"F": 0}
{"v": 1	"t": 1280102	"P": 992.25	"F": 0}
{"v": 1	"t": 1280122	"P": 999.75	"F": 0}
{"v": 1	"t": 1280142	"P": 999.0	"F": 0}
{"v": 1	"t": 1280163	"P": 994.5	"F": 0}
{"v": 1	"t": 1280183	"P": 992.5	"F": 0}
{"v": 1	"t": 1280203	"P": 996.5	"F": 0}
{"v": 1	"t": 1280224	"P": 998.25	"F": 0}
{"v": 1	"t": 1280244	"P": 994.0	"F": 0}
{"v": 1	"t": 1280264	"P": 992.0	"F": 0}
{"v": 1	"t": 1280285	"P": 994.0	"F": 0}
{"v": 1	"t": 1280305	"P": 998.5	"F": 0}
{"v": 1	"t": 1280325	"P": 995.0	"F": 0}
{"v": 1	"t": 1280345	"P": 992.75	"F": 0}
{"v": 1	"t": 1280366	"P": 995.5	"F": 0}
{"v": 1	"t": 1280386	"P": 998.75	"F": 0}
{"v": 1	"t": 1280406	"P": 996.25	"F": 0}
{"v": 1	"t": 1280427	"P": 992.75	"F": 0}
{"v": 1	"t": 1280447	"P": 994.25	"F": 0}
{"v": 1	"t": 1280467	"P": 998.0	"F": 0}
{"v": 1	"t": 1280487	"P": 997.75	"F": 0}
{"v": 1	"t": 1280508	"P": 994.0	"F": 0}
{"v": 1	"t": 1280528	"P": 992.0	"F": 0}
{"v": 1	"t": 1280548	"P": 998.25	"F": 0}
{"v": 1	"t": 1280569	"P": 998.5	"F": 0}
{"v": 1	"t": 1280589	"P": 996.25	"F": 0}
{"v": 1	"t": 1280609	"P": 992.5	"F": 0}
{"v": 1	"t": 1280630	"P": 997.0	"F": 0}
{"v": 1	"t": 1280650	"P": 1000.25	"F": 0}
{"v": 1	"t": 1280670	"P": 996.5	"F": 0}
{"v": 1	"t": 1280690	"P": 992.75	"F": 0}
{"v": 1	"t": 1280711	"P": 995.75	"F": 0	"C": 46.22	"D": 3128	"sn": 54091779688249	"file": "/data/device_log/data0000.out"}
{"v": 1	"t": 1280731	"P": 999.0	"F": 0}
{"v": 1	"t": 1280751	"P": 996.0	"F": 0}
{"v": 1	"t": 1280772	"P": 991.0	"F": 0}
{"v": 1	"t": 1280792	"P": 996.25	"F": 0}
{"v": 1	"t": 1280812	"P": 997.5	"F": 0}
{"v": 1	"t": 1280833	"P": 994.75	"F": 0}
{"v": 1	"t": 1280853	"P": 992.75	"F": 0}
{"v": 1	"t": 1280873	"P": 998.25	"F": 0}
{"v": 1	"t": 1280894	"P": 998.0	"F": 0}
{"v": 1	"t": 1280914	"P": 993.25	"F": 0}
{"v": 1	"t": 1280934	"P": 993.0	"F": 0}
{"v": 1	"t": 1280955	"P": 999.0	"F": 0}
{"v": 1	"t": 1280975	"P": 995.75	"F": 0}
{"v": 1	"t": 1280995	"P": 992.5	"F": 0}
{"v": 1	"t": 1281016	"P": 994.25	"F": 0}
{"v": 1	"t": 1281036	"P": 1000.75	"F": 0}
{"v": 1	"t": 1281056	"P": 995.25	"F": 0}
{"v": 1	"t": 1281077	"P": 992.25	"F": 0}
{"v": 1	"t": 1281097	"P": 997.75	"F": 0}
{"v": 1	"t": 1281118	"P": 998.0	"F": 0}
{"v": 1	"t": 1281138	"P": 994.5	"F": 0}
{"v": 1	"t": 1281158	"P": 994.5	"F": 0}
{"v": 1	"t": 1281178	"P": 997.25	"F": 0}
{"v": 1	"t": 1281199	"P": 996.0	"F": 0}
{"v": 1	"t": 1281219	"P": 992.75	"F": 0}
{"v": 1	"t": 1281239	"P": 993.75	"F": 0}
{"v": 1	"t": 1281260	"P": 999.5	"F": 0}
{"v": 1	"t": 1281280	"P": 996.0	"F": 0}
{"v": 1	"t": 1281300	"P": 995.0	"F": 0}
{"v": 1	"t": 1281321	"P": 995.0	"F": 0}
{"v": 1	"t": 1281341	"P": 998.75	"F": 0}
{"v": 1	"t": 1281361	"P": 997.25	"F": 0}
{"v": 1	"t": 1281382	"P": 994.25	"F": 0}
{"v": 1	"t": 1281402	"P": 993.25	"F": 0}
{"v": 1	"t": 1281422	"P": 998.5	"F": 0}
{"v": 1	"t": 1281442	"P": 999.75	"F": 1}
{"v": 1	"t": 1281463	"P": 997.0	"F": 0}
{"v": 1	"t": 1281483	"P": 995.5	"F": 0}
{"v": 1	"t": 1281503	"P": 1000.25	"F": 0}
{"v": 1	"t": 1281524	"P": 998.5	"F": 0}
{"v": 1	"t": 1281544	"P": 995.5	"F": 0}
{"v": 1	"t": 1281564	"P": 992.5	"F": 1}
{"v": 1	"t": 1281585	"P": 997.0	"F": 0}
{"v": 1	"t": 1281605	"P": 998.25	"F": 1}
{"v": 1	"t": 1281625	"P": 996.0	"F": 0}
{"v": 1	"t": 1281645	"P": 992.5	"F": 0}
{"v": 1	"t": 1281666	"P": 995.0	"F": 0}
{"v": 1	"t": 1281686	"P": 998.5	"F": 0}
{"v": 1	"t": 1281706	"P": 996.75	"F": 0}
{"v": 1	"t": 1281727	"P": 992.75	"F": 0	"C": 46.245	"D": 3128	"sn": 54091779688249	"file": "/data/device_log/data0000.out"}
{"v": 1	"t": 1281747	"P": 995.0	"F": 0}
{"v": 1	"t": 1281767	"P": 998.0	"F": 0}
{"v": 1	"t": 1281788	"P": 998.0	"F": 0}
{"v": 1	"t": 1281808	"P": 993.25	"F": 0}
{"v": 1	"t": 1281828	"P": 993.75	"F": 0}
{"v": 1	"t": 1281848	"P": 998.25	"F": 0}
{"v": 1	"t": 1281869	"P": 996.25	"F": 0}
{"v": 1	"t": 1281889	"P": 994.0	"F": 1}
{"v": 1	"t": 1281909	"P": 994.75	"F": 0}
{"v": 1	"t": 1281930	"P": 998.5	"F": 0}
{"v": 1	"t": 1281950	"P": 994.5	"F": 0}
{"v": 1	"t": 1281970	"P": 993.5	"F": 0}
{"v": 1	"t": 1281991	"P": 994.0	"F": 1}
{"v": 1	"t": 1282011	"P": 997.5	"F": 0}
{"v": 1	"t": 1282031	"P": 999.0	"F": 0}
{"v": 1	"t": 1282052	"P": 994.75	"F": 1}
{"v": 1	"t": 1282072	"P": 993.75	"F": -1}
{"v": 1	"t": 1282092	"P": 998.5	"F": 1}
{"v": 1	"t": 1282112	"P": 998.0	"F": -1}
{"v": 1	"t": 1282133	"P": 996.0	"F": 1}
{"v": 1	"t": 1282153	"P": 993.0	"F": -1}
{"v": 1	"t": 1282173	"P": 996.0	"F": 0}
{"v": 1	"t": 1282194	"P": 998.75	"F": 0}
{"v": 1	"t": 1282214	"P": 994.5	"F": 0}
{"v": 1	"t": 1282234	"P": 992.25	"F": 0}
{"v": 1	"t": 1282255	"P": 997.5	"F": 0}
{"v": 1	"t": 1282275	"P": 997.25	"F": 0}
{"v": 1	"t": 1282295	"P": 997.0	"F": 0}
{"v": 1	"t": 1282315	"P": 992.75	"F": 0}
{"v": 1	"t": 1282336	"P": 993.0	"F": 0}
{"v": 1	"t": 1282356	"P": 999.0	"F": 0}
{"v": 1	"t": 1282376	"P": 995.25	"F": 0}
{"v": 1	"t": 1282397	"P": 994.0	"F": 0}
{"v": 1	"t": 1282417	"P": 993.75	"F": 0}
{"v": 1	"t": 1282437	"P": 998.0	"F": 0}
{"v": 1	"t": 1282457	"P": 995.75	"F": 0}
{"v": 1	"t": 1282478	"P": 994.25	"F": 0}
{"v": 1	"t": 1282498	"P": 991.75	"F": 0}
{"v": 1	"t": 1282518	"P": 997.25	"F": 0}
{"v": 1	"t": 1282539	"P": 996.25	"F": 0}
{"v": 1	"t": 1282559	"P": 993.75	"F": 0}
{"v": 1	"t": 1282579	"P": 993.5	"F": 0}
{"v": 1	"t": 1282600	"P": 996.75	"F": -1}
{"v": 1	"t": 1282620	"P": 998.25	"F": 1}
{"v": 1	"t": 1282640	"P": 994.75	"F": 0}
{"v": 1	"t": 1282661	"P": 994.25	"F": 0}
{"v": 1	"t": 1282681	"P": 997.5	"F": 0}
{"v": 1	"t": 1282701	"P": 997.25	"F": 0}
{"v": 1	"t": 1282722	"P": 993.0	"F": 0}
{"v": 1	"t": 1282742	"P": 992.0	"F": 0	"C": 46.215	"D": 3128	"sn": 54091779688249	"file": "/data/device_log/data0000.out"}
{"v": 1	"t": 1282762	"P": 998.75	"F": 0}
{"v": 1	"t": 1282782	"P": 996.25	"F": 0}
{"v": 1	"t": 1282803	"P": 993.0	"F": 0}
{"v": 1	"t": 1282823	"P": 992.25	"F": 0}
{"v": 1	"t": 1282843	"P": 998.25	"F": 0}
{"v": 1	"t": 1282864	"P": 998.25	"F": 0}
{"v": 1	"t": 1282884	"P": 994.5	"F": 0}
{"v": 1	"t": 1282904	"P": 993.75	"F": 0}
{"v": 1	"t": 1282925	"P": 997.0	"F": 0}
{"v": 1	"t": 1282945	"P": 997.5	"F": 0}
{"v": 1	"t": 1282965	"P": 997.5	"F": 0}
{"v": 1	"t": 1282985	"P": 992.5	"F": 0}
{"v": 1	"t": 1283006	"P": 994.75	"F": 0}
{"v": 1	"t": 1283026	"P": 997.5	"F": 0}
{"v": 1	"t": 1283046	"P": 995.5	"F": 0}
{"v": 1	"t": 1283067	"P": 992.25	"F": 0}
{"v": 1	"t": 1283087	"P": 995.5	"F": 0}
{"v": 1	"t": 1283107	"P": 999.0	"F": 0}
{"v": 1	"t": 1283128	"P": 996.0	"F": 0}
{"v": 1	"t": 1283148	"P": 993.0	"F": 0}
{"v": 1	"t": 1283168	"P": 993.0	"F": 0}
{"v": 1	"t": 1283188	"P": 999.0	"F": 0}
{"v": 1	"t": 1283209	"P": 997.5	"F": 0}
{"v": 1	"t": 1283229	"P": 993.75	"F": 0}
{"v": 1	"t": 1283249	"P": 992.25	"F": 0}
{"v": 1	"t": 1283270	"P": 996.25	"F": 0}
{"v": 1	"t": 1283290	"P": 997.5	"F": 0}
{"v": 1	"t": 1283310	"P": 992.5	"F": 0}
{"v": 1	"t": 1283331	"P": 995.25	"F": 0}
{"v": 1	"t": 1283351	"P": 998.0	"F": 0}
{"v": 1	"t": 1283371	"P": 996.25	"F": 0}
{"v": 1	"t": 1283392	"P": 991.75	"F": 0}
{"v": 1	"t": 1283412	"P": 994.0	"F": 0}
{"v": 1	"t": 1283432	"P": 999.0	"F": 0}
{"v": 1	"t": 1283453	"P": 997.0	"F": 0}
{"v": 1	"t": 1283473	"P": 994.75	"F": 0}
{"v": 1	"t": 1283493	"P": 994.25	"F": 0}
{"v": 1	"t": 1283513	"P": 997.25	"F": 0}
{"v": 1	"t": 1283534	"P": 998.0	"F": 0}
{"v": 1	"t": 1283554	"P": 994.0	"F": 0}
{"v": 1	"t": 1283574	"P": 992.5	"F": 0}
{"v": 1	"t": 1283595	"P": 996.5	"F": 0}
{"v": 1	"t": 1283615	"P": 998.0	"F": 0}
{"v": 1	"t": 1283635	"P": 995.0	"F": 0}
{"v": 1	"t": 1283655	"P": 993.5	"F": 0}
{"v": 1	"t": 1283676	"P": 995.0	"F": 0}
{"v": 1	"t": 1283696	"P": 999.75	"F": 0}
{"v": 1	"t": 1283716	"P": 995.75	"F": 0}
{"v": 1	"t": 1283737	"P": 992.75	"F": 0}
{"v": 1	"t": 1283757	"P": 994.0	"F": 0	"C": 46.22	"D": 3128	"sn": 54091779688249	"file": "/data/device_log/data0000.out"}
{"v": 1	"t": 1283777	"P": 999.5	"F": 0}
{"v": 1	"t": 1283798	"P": 996.5	"F": 0}
{"v": 1	"t": 1283818	"P": 994.25	"F": 0}
{"v": 1	"t": 1283838	"P": 993.5	"F": 0}
{"v": 1	"t": 1283858	"P": 998.75	"F": 0}
{"v": 1	"t": 1283879	"P": 997.5	"F": 0}
{"v": 1	"t": 1283899	"P": 992.5	"F": 0}
{"v": 1	"t": 1283919	"P": 993.5	"F": 0}
{"v": 1	"t": 1283940	"P": 999.5	"F": 0}
{"v": 1	"t": 1283960	"P": 997.0	"F": 0}
{"v": 1	"t": 1283980	"P": 992.25	"F": 0}
{"v": 1	"t": 1284001	"P": 993.0	"F": 0}
{"v": 1	"t": 1284021	"P": 998.25	"F": 0}
{"v": 1	"t": 1284041	"P": 998.25	"F": 0}
{"v": 1	"t": 1284062	"P": 994.75	"F": 0}
{"v": 1	"t": 1284082	"P": 993.25	"F": 0}
{"v": 1	"t": 1284102	"P": 999.75	"F": 0}
{"v": 1	"t": 1284122	"P": 998.5	"F": 0}
{"v": 1	"t": 1284143	"P": 993.25	"F": 0}
{"v": 1	"t": 1284163	"P": 992.5	"F": 0}
{"v": 1	"t": 1284183	"P": 996.75	"F": 0}
{"v": 1	"t": 1284204	"P": 997.75	"F": 0}
{"v": 1	"t": 1284224	"P": 994.5	"F": 0}
{"v": 1	"t": 1284244	"P": 991.75	"F": 0}
{"v": 1	"t": 1284265	"P": 996.75	"F": 0}
{"v": 1	"t": 1284285	"P": 1001.25	"F": 0}
{"v": 1	"t": 1284305	"P": 995.5	"F": 0}
{"v": 1	"t": 1284325	"P": 992.25	"F": 0}
{"v": 1	"t": 1284346	"P": 995.75	"F": 0}
{"v": 1	"t": 1284366	"P": 1000.0	"F": 0}
{"v": 1	"t": 1284386	"P": 996.25	"F": 0}
{"v": 1	"t": 1284407	"P": 993.25	"F": 0}
{"v": 1	"t": 1284427	"P": 994.5	"F": 0}
{"v": 1	"t": 1284447	"P": 1000.75	"F": 0}
{"v": 1	"t": 1284467	"P": 997.5	"F": 0}
{"v": 1	"t": 1284488	"P": 993.75	"F": 0}
{"v": 1	"t": 1284508	"P": 991.5	"F": 0}
{"v": 1	"t": 1284528	"P": 996.75	"F": 0}
{"v": 1	"t": 1284549	"P": 997.0	"F": 0}
{"v": 1	"t": 1284569	"P": 994.5	"F": 0}
{"v": 1	"t": 1284589	"P": 990.5	"F": 0}
{"v": 1	"t": 1284610	"P": 997.25	"F": 0}
{"v": 1	"t": 1284630	"P": 997.5	"F": 0}
{"v": 1	"t": 1284650	"P": 996.0	"F": 0}
{"v": 1	"t": 1284671	"P": 993.5	"F": 0}
{"v": 1	"t": 1284691	"P": 996.25	"F": 0}
{"v": 1	"t": 1284711	"P": 999.75	"F": -1}
{"v": 1	"t": 1284731	"P": 995.25	"F": 1}
{"v": 1	"t": 1284752	"P": 994.0	"F": -1}
{"v": 1	"t": 1284772	"P": 997.25	"F": 2	"C": 46.235	"D": 3128	"sn": 54091779688249	"file": "/data/device_log/data0000.out"}
{"v": 1	"t": 1284792	"P": 998.0	"F": -1}
{"v": 1	"t": 1284813	"P": 993.5	"F": 1}
{"v": 1	"t": 1284833	"P": 993.0	"F": 0}
{"v": 1	"t": 1284854	"P": 998.25	"F": 0}
{"v": 1	"t": 1284874	"P": 995.75	"F": 0}
{"v": 1	"t": 1284894	"P": 994.0	"F": -1}
{"v": 1	"t": 1284914	"P": 993.75	"F": 1}
{"v": 1	"t": 1284935	"P": 999.5	"F": -1}
{"v": 1	"t": 1284955	"P": 996.75	"F": 0}
{"v": 1	"t": 1284975	"P": 992.25	"F": 0}
{"v": 1	"t": 1284996	"P": 994.0	"F": 0}
{"v": 1	"t": 1285016	"P": 998.5	"F": -1}
{"v": 1	"t": 1285036	"P": 994.75	"F": 1}
{"v": 1	"t": 1285057	"P": 993.25	"F": 0}
{"v": 1	"t": 1285077	"P": 998.25	"F": 1}
{"v": 1	"t": 1285098	"P": 997.25	"F": -1}
{"v": 1	"t": 1285118	"P": 993.0	"F": 0}
{"v": 1	"t": 1285138	"P": 993.25	"F": 0}
{"v": 1	"t": 1285158	"P": 999.25	"F": 0}
{"v": 1	"t": 1285179	"P": 997.0	"F": 0}
{"v": 1	"t": 1285199	"P": 994.0	"F": 0}
{"v": 1	"t": 1285219	"P": 994.75	"F": 0}
{"v": 1	"t": 1285240	"P": 999.0	"F": 0}
{"v": 1	"t": 1285260	"P": 998.0	"F": 0}
{"v": 1	"t": 1285280	"P": 993.25	"F": 0}
{"v": 1	"t": 1285301	"P": 994.0	"F": 1}
{"v": 1	"t": 1285321	"P": 999.0	"F": -1}
{"v": 1	"t": 1285341	"P": 1000.5	"F": -4}
{"v": 1	"t": 1285362	"P": 1001.25	"F": 1}
{"v": 1	"t": 1285382	"P": 1000.25	"F": 1}
{"v": 1	"t": 1285402	"P": 1008.25	"F": 0}
{"v": 1	"t": 1285423	"P": 1003.25	"F": 1}
{"v": 1	"t": 1285443	"P": 1001.25	"F": -1}
{"v": 1	"t": 1285463	"P": 1001.75	"F": 0}
{"v": 1	"t": 1285483	"P": 1008.0	"F": 0}
{"v": 1	"t": 1285504	"P": 1004.25	"F": 1}
{"v": 1	"t": 1285524	"P": 1002.0	"F": -1}
{"v": 1	"t": 1285544	"P": 1000.5	"F": 0}
{"v": 1	"t": 1285565	"P": 1006.5	"F": 0}
{"v": 1	"t": 1285585	"P": 1007.75	"F": 1}
{"v": 1	"t": 1285605	"P": 1001.0	"F": 0}
{"v": 1	"t": 1285626	"P": 1001.25	"F": 0}
{"v": 1	"t": 1285646	"P": 1005.5	"F": 0}
{"v": 1	"t": 1285666	"P": 1005.25	"F": 1}
{"v": 1	"t": 1285686	"P": 1000.75	"F": 0}
{"v": 1	"t": 1285707	"P": 1000.5	"F": 1}
{"v": 1	"t": 1285727	"P": 999.0	"F": 0}
{"v": 1	"t": 1285747	"P": 1005.0	"F": 0}
{"v": 1	"t": 1285768	"P": 1003.0	"F": 0}
{"v": 1	"t": 1285788	"P": 999.75	"F": 0	"C": 46.24	"D": 3128	"sn": 54091779688249	"file": "/data/device_log/data0000.out"}
{"v": 1	"t": 1285808	"P": 998.25	"F": 0}
{"v": 1	"t": 1285828	"P": 1004.5	"F": 1}
{"v": 1	"t": 1285849	"P": 1003.25	"F": 0}
{"v": 1	"t": 1285869	"P": 1000.75	"F": 0}
{"v": 1	"t": 1285889	"P": 999.25	"F": 1}
{"v": 1	"t": 1285910	"P": 1003.25	"F": -1}
{"v": 1	"t": 1285930	"P": 1001.0	"F": 0}
{"v": 1	"t": 1285950	"P": 997.75	"F": 0}
{"v": 1	"t": 1285971	"P": 1001.0	"F": 1}
{"v": 1	"t": 1285991	"P": 1004.75	"F": -1}
{"v": 1	"t": 1286011	"P": 1001.75	"F": 0}
{"v": 1	"t": 1286032	"P": 997.5	"F": 0}
{"v": 1	"t": 1286052	"P": 1000.25	"F": 0}
{"v": 1	"t": 1286072	"P": 1005.0	"F": -1}
{"v": 1	"t": 1286092	"P": 1003.75	"F": 0}
{"v": 1	"t": 1286113	"P": 999.0	"F": 0}
{"v": 1	"t": 1286133	"P": 997.75	"F": 0}
{"v": 1	"t": 1286153	"P": 1004.25	"F": 0}
{"v": 1	"t": 1286174	"P": 1005.75	"F": 0}
{"v": 1	"t": 1286194	"P": 1001.75	"F": -1}
{"v": 1	"t": 1286214	"P": 1000.0	"F": -1}
{"v": 1	"t": 1286235	"P": 1006.25	"F": 0}
{"v": 1	"t": 1286255	"P": 1007.25	"F": 0}
{"v": 1	"t": 1286275	"P": 1005.5	"F": 1}
{"v": 1	"t": 1286295	"P": 1001.0	"F": 0}
{"v": 1	"t": 1286316	"P": 1007.5	"F": 0}
{"v": 1	"t": 1286336	"P": 1007.75	"F": 0}
{"v": 1	"t": 1286356	"P": 1004.75	"F": 1}
{"v": 1	"t": 1286377	"P": 1003.0	"F": -1}
{"v": 1	"t": 1286397	"P": 1005.0	"F": 1}
{"v": 1	"t": 1286417	"P": 1009.25	"F": -1}
{"v": 1	"t": 1286438	"P": 1007.25	"F": 0}
{"v": 1	"t": 1286458	"P": 1004.25	"F": 1}
{"v": 1	"t": 1286478	"P": 1003.5	"F": 0}
{"v": 1	"t": 1286498	"P": 1008.5	"F": 1}
{"v": 1	"t": 1286519	"P": 1002.25	"F": 1}
{"v": 1	"t": 1286539	"P": 1000.0	"F": -1}
{"v": 1	"t": 1286559	"P": 999.5	"F": 1}
{"v": 1	"t": 1286580	"P": 1005.5	"F": -2}
{"v": 1	"t": 1286600	"P": 1005.0	"F": 2}
{"v": 1	"t": 1286620	"P": 1000.5	"F": -1}
{"v": 1	"t": 1286641	"P": 999.25	"F": 1}
{"v": 1	"t": 1286661	"P": 1006.25	"F": 0}
{"v": 1	"t": 1286681	"P": 1005.0	"F": 0}
{"v": 1	"t": 1286702	"P": 1002.75	"F": -1}
{"v": 1	"t": 1286722	"P": 1002.25	"F": 1}
{"v": 1	"t": 1286742	"P": 1004.0	"F": 2}
{"v": 1	"t": 1286762	"P": 1004.25	"F": -1}
{"v": 1	"t": 1286783	"P": 1003.25	"F": -2}
{"v": 1	"t": 1286803	"P": 1000.0	"F": -2	"C": 46.22	"D": 3128	"sn": 54091779688249	"file": "/data/device_log/data0000.out"}
{"v": 1	"t": 1286823	"P": 1007.25	"F": 1}
{"v": 1	"t": 1286844	"P": 1009.75	"F": -4}
{"v": 1	"t": 1286864	"P": 1004.0	"F": 7}
{"v": 1	"t": 1286884	"P": 1001.0	"F": -5}
{"v": 1	"t": 1286905	"P": 1004.25	"F": 2}
{"v": 1	"t": 1286925	"P": 1007.75	"F": -2}
{"v": 1	"t": 1286945	"P": 1004.0	"F": 3}
{"v": 1	"t": 1286965	"P": 1001.25	"F": -2}
{"v": 1	"t": 1286986	"P": 1004.75	"F": 0}
{"v": 1	"t": 1287006	"P": 1007.25	"F": 0}
{"v": 1	"t": 1287026	"P": 1003.25	"F": 0}
{"v": 1	"t": 1287047	"P": 1002.5	"F": -1}
{"v": 1	"t": 1287067	"P": 1003.75	"F": -1}
{"v": 1	"t": 1287087	"P": 1008.5	"F": 1}
{"v": 1	"t": 1287107	"P": 1006.5	"F": 0}
{"v": 1	"t": 1287128	"P": 1004.25	"F": -1}
{"v": 1	"t": 1287148	"P": 1002.5	"F": -1}
{"v": 1	"t": 1287168	"P": 1007.0	"F": 1}
{"v": 1	"t": 1287189	"P": 1008.0	"F": -1}
{"v": 1	"t": 1287209	"P": 1004.75	"F": 2}
{"v": 1	"t": 1287229	"P": 1003.0	"F": 0}
{"v": 1	"t": 1287250	"P": 1008.0	"F": -1}
{"v": 1	"t": 1287270	"P": 1011.0	"F": 0}
{"v": 1	"t": 1287290	"P": 1007.75	"F": 0}
{"v": 1	"t": 1287311	"P": 1004.75	"F": 0}
{"v": 1	"t": 1287331	"P": 1010.75	"F": 0}
{"v": 1	"t": 1287351	"P": 1009.75	"F": 0}
{"v": 1	"t": 1287372	"P": 1008.0	"F": 0}
{"v": 1	"t": 1287392	"P": 1003.75	"F": 0}
{"v": 1	"t": 1287412	"P": 1012.0	"F": 1}
{"v": 1	"t": 1287432	"P": 1008.25	"F": -1}
{"v": 1	"t": 1287453	"P": 1008.0	"F": 1}
{"v": 1	"t": 1287473	"P": 1004.25	"F": 1}
{"v": 1	"t": 1287493	"P": 1007.75	"F": -1}
{"v": 1	"t": 1287514	"P": 1005.75	"F": 1}
{"v": 1	"t": 1287534	"P": 1005.25	"F": -1}
{"v": 1	"t": 1287554	"P": 1002.0	"F": 0}
{"v": 1	"t": 1287575	"P": 1005.5	"F": 0}
{"v": 1	"t": 1287595	"P": 1009.75	"F": 0}
{"v": 1	"t": 1287615	"P": 1008.75	"F": 0}
{"v": 1	"t": 1287635	"P": 1002.75	"F": 0}
{"v": 1	"t": 1287656	"P": 1004.25	"F": 0}
{"v": 1	"t": 1287676	"P": 1009.5	"F": 1}
{"v": 1	"t": 1287696	"P": 1005.75	"F": 0}
{"v": 1	"t": 1287717	"P": 1003.25	"F": 0}
{"v": 1	"t": 1287737	"P": 1004.5	"F": 1}
{"v": 1	"t": 1287757	"P": 1009.75	"F": -2}
{"v": 1	"t": 1287777	"P": 1005.25	"F": 1}
{"v": 1	"t": 1287798	"P": 1001.75	"F": 1}
{"v": 1	"t": 1287818	"P": 1002.25	"F": -1	"C": 46.235	"D": 3128	"sn": 54091779688249	"file": "/data/device_log/data0000.out"}
{"v": 1	"t": 1287838	"P": 1007.5	"F": 0}
{"v": 1	"t": 1287859	"P": 1006.75	"F": 0}
{"v": 1	"t": 1287879	"P": 1004.5	"F": 1}
{"v": 1	"t": 1287899	"P": 1000.75	"F": 0}
{"v": 1	"t": 1287920	"P": 1007.25	"F": -1}
{"v": 1	"t": 1287940	"P": 1010.0	"F": -1}
{"v": 1	"t": 1287960	"P": 1008.25	"F": 0}
{"v": 1	"t": 1287981	"P": 1010.0	"F": 1}
{"v": 1	"t": 1288001	"P": 1013.25	"F": 0}
{"v": 1	"t": 1288021	"P": 1009.5	"F": 0}
{"v": 1	"t": 1288042	"P": 1006.5	"F": -2}
{"v": 1	"t": 1288062	"P": 1004.0	"F": 1}
{"v": 1	"t": 1288082	"P": 1010.5	"F": 0}
{"v": 1	"t": 1288102	"P": 1011.5	"F": 2}
{"v": 1	"t": 1288123	"P": 1008.25	"F": -2}
{"v": 1	"t": 1288143	"P": 1008.5	"F": -1}
{"v": 1	"t": 1288163	"P": 1012.0	"F": -1}
{"v": 1	"t": 1288184	"P": 1013.0	"F": 2}
{"v": 1	"t": 1288204	"P": 1007.75	"F": 0}
{"v": 1	"t": 1288224	"P": 1006.0	"F": 1}
{"v": 1	"t": 1288245	"P": 1009.5	"F": -3}
{"v": 1	"t": 1288265	"P": 1013.25	"F": 1}
{"v": 1	"t": 1288285	"P": 1010.5	"F": 0}
{"v": 1	"t": 1288305	"P": 1008.5	"F": 1}
{"v": 1	"t": 1288326	"P": 1010.0	"F": -1}
{"v": 1	"t": 1288346	"P": 1012.25	"F": 1}
{"v": 1	"t": 1288366	"P": 1011.5	"F": 0}
{"v": 1	"t": 1288387	"P": 1008.25	"F": 0}
{"v": 1	"t": 1288407	"P": 1008.75	"F": 0}
{"v": 1	"t": 1288427	"P": 1013.5	"F": 1}
{"v": 1	"t": 1288447	"P": 1011.25	"F": -2}
{"v": 1	"t": 1288468	"P": 1009.75	"F": 0}
{"v": 1	"t": 1288488	"P": 1006.75	"F": 0}
{"v": 1	"t": 1288508	"P": 1012.25	"F": 0}
{"v": 1	"t": 1288529	"P": 1011.5	"F": 1}
{"v": 1	"t": 1288549	"P": 1008.0	"F": 1}
{"v": 1	"t": 1288569	"P": 1006.25	"F": -1}
{"v": 1	"t": 1288590	"P": 1008.75	"F": 2}
{"v": 1	"t": 1288610	"P": 1011.0	"F": -2}
{"v": 1	"t": 1288630	"P": 1009.0	"F": 2}
{"v": 1	"t": 1288651	"P": 1006.75	"F": -1}
{"v": 1	"t": 1288671	"P": 1012.0	"F": 1}
{"v": 1	"t": 1288691	"P": 1012.75	"F": 1}
{"v": 1	"t": 1288711	"P": 1008.25	"F": 0}
{"v": 1	"t": 1288732	"P": 1006.0	"F": 1}
{"v": 1	"t": 1288752	"P": 1010.0	"F": 0}
{"v": 1	"t": 1288772	"P": 1010.25	"F": -1}
{"v": 1	"t": 1288793	"P": 1008.75	"F": 1}
{"v": 1	"t": 1288813	"P": 1006.25	"F": -1}
{"v": 1	"t": 1288833	"P": 1012.25	"F": 0	"C": 46.255	"D": 3128	"sn": 54091779688249	"file": "/data/device_log/data0000.out"}
{"v": 1	"t": 1288854	"P": 1011.5	"F": -1}
{"v": 1	"t": 1288874	"P": 1006.75	"F": 0}
{"v": 1	"t": 1288895	"P": 1008.25	"F": 0}
{"v": 1	"t": 1288915	"P": 1011.0	"F": 1}
{"v": 1	"t": 1288935	"P": 1007.75	"F": -1}
{"v": 1	"t": 1288956	"P": 1004.5	"F": 0}
{"v": 1	"t": 1288976	"P": 1012.5	"F": -1}
{"v": 1	"t": 1288996	"P": 1012.0	"F": 2}
{"v": 1	"t": 1289016	"P": 1008.5	"F": -1}
{"v": 1	"t": 1289037	"P": 1008.0	"F": 1}
{"v": 1	"t": 1289057	"P": 1010.0	"F": 2}
{"v": 1	"t": 1289077	"P": 1011.0	"F": -2}
{"v": 1	"t": 1289098	"P": 1008.25	"F": 0}
{"v": 1	"t": 1289118	"P": 1008.0	"F": 1}
{"v": 1	"t": 1289138	"P": 1013.25	"F": 0}
{"v": 1	"t": 1289159	"P": 1011.0	"F": 0}
{"v": 1	"t": 1289179	"P": 1008.75	"F": 0}
{"v": 1	"t": 1289199	"P": 1008.5	"F": 1}
{"v": 1	"t": 1289220	"P": 1011.5	"F": 0}
{"v": 1	"t": 1289240	"P": 1008.25	"F": 0}
{"v": 1	"t": 1289260	"P": 1007.5	"F": -1}
{"v": 1	"t": 1289281	"P": 1008.75	"F": 0}
{"v": 1	"t": 1289301	"P": 1017.0	"F": -1}
{"v": 1	"t": 1289321	"P": 1018.75	"F": 0}
{"v": 1	"t": 1289342	"P": 1011.5	"F": 2}
{"v": 1	"t": 1289362	"P": 1005.75	"F": -1}
{"v": 1	"t": 1289382	"P": 1010.0	"F": 2}
{"v": 1	"t": 1289402	"P": 1009.5	"F": -1}
{"v": 1	"t": 1289423	"P": 1009.25	"F": -1}
{"v": 1	"t": 1289443	"P": 1008.25	"F": 1}
{"v": 1	"t": 1289463	"P": 1012.5	"F": -2}
{"v": 1	"t": 1289484	"P": 1012.0	"F": 2}
{"v": 1	"t": 1289504	"P": 1007.75	"F": 0}
{"v": 1	"t": 1289524	"P": 1007.25	"F": 0}
{"v": 1	"t": 1289545	"P": 1009.75	"F": -1}
{"v": 1	"t": 1289565	"P": 1013.0	"F": 0}
{"v": 1	"t": 1289585	"P": 1010.0	"F": -1}
{"v": 1	"t": 1289605	"P": 1006.75	"F": 2}
{"v": 1	"t": 1289626	"P": 1007.75	"F": -1}
{"v": 1	"t": 1289646	"P": 1013.0	"F": 0}
{"v": 1	"t": 1289666	"P": 1011.25	"F": 1}
{"v": 1	"t": 1289687	"P": 1006.25	"F": 0}
{"v": 1	"t": 1289707	"P": 1006.75	"F": -1}
{"v": 1	"t": 1289727	"P": 1011.25	"F": 1}
{"v": 1	"t": 1289747	"P": 1010.0	"F": 1}
{"v": 1	"t": 1289768	"P": 1006.0	"F": 0}
{"v": 1	"t": 1289788	"P": 1006.25	"F": 0}
{"v": 1	"t": 1289808	"P": 1012.5	"F": 0}
{"v": 1	"t": 1289829	"P": 1010.0	"F": 0}
{"v": 1	"t": 1289849	"P": 1007.0	"F": -1	"C": 46.235	"D": 3128	"sn": 54091779688249	"file": "/data/device_log/data0000.out"}
{"v": 1	"t": 1289869	"P": 1003.75	"F": 0}
{"v": 1	"t": 1289890	"P": 1010.25	"F": 1}
{"v": 1	"t": 1289910	"P": 1010.25	"F": 0}
{"v": 1	"t": 1289930	"P": 1007.0	"F": 0}
{"v": 1	"t": 1289951	"P": 1005.0	"F": 0}
{"v": 1	"t": 1289971	"P": 1008.0	"F": 0}
{"v": 1	"t": 1289991	"P": 1010.0	"F": 0}
{"v": 1	"t": 1290011	"P": 1006.75	"F": 0}
{"v": 1	"t": 1290032	"P": 1005.5	"F": 0}
{"v": 1	"t": 1290052	"P": 1007.75	"F": 0}
{"v": 1	"t": 1290072	"P": 1010.25	"F": -2}
{"v": 1	"t": 1290093	"P": 1010.0	"F": 2}
{"v": 1	"t": 1290113	"P": 1005.25	"F": -1}
{"v": 1	"t": 1290133	"P": 1009.0	"F": 1}
{"v": 1	"t": 1290154	"P": 1011.25	"F": 0}
{"v": 1	"t": 1290174	"P": 1007.75	"F": 1}
{"v": 1	"t": 1290194	"P": 1005.25	"F": 0}
{"v": 1	"t": 1290214	"P": 1007.25	"F": 1}
{"v": 1	"t": 1290235	"P": 1012.25	"F": 0}
{"v": 1	"t": 1290255	"P": 1010.25	"F": 0}
{"v": 1	"t": 1290275	"P": 1005.5	"F": -1}
{"v": 1	"t": 1290296	"P": 1009.5	"F": 0}
{"v": 1	"t": 1290316	"P": 1014.5	"F": -2}
{"v": 1	"t": 1290336	"P": 1012.5	"F": 2}
{"v": 1	"t": 1290357	"P": 1008.75	"F": 0}
{"v": 1	"t": 1290377	"P": 1008.75	"F": 1}
{"v": 1	"t": 1290397	"P": 1012.0	"F": 1}
{"v": 1	"t": 1290417	"P": 1011.0	"F": 0}
{"v": 1	"t": 1290438	"P": 1009.0	"F": 1}
{"v": 1	"t": 1290458	"P": 1007.25	"F": -1}
{"v": 1	"t": 1290478	"P": 1011.5	"F": 0}
{"v": 1	"t": 1290499	"P": 1010.75	"F": 0}
{"v": 1	"t": 1290519	"P": 1008.75	"F": -1}
{"v": 1	"t": 1290539	"P": 1006.75	"F": 1}
{"v": 1	"t": 1290560	"P": 1009.25	"F": 0}
{"v": 1	"t": 1290580	"P": 1014.75	"F": 1}
{"v": 1	"t": 1290600	"P": 1009.75	"F": 0}
{"v": 1	"t": 1290620	"P": 1006.75	"F": 1}
{"v": 1	"t": 1290641	"P": 1008.25	"F": 0}
{"v": 1	"t": 1290661	"P": 1012.0	"F": 0}
{"v": 1	"t": 1290681	"P": 1008.75	"F": -1}
{"v": 1	"t": 1290702	"P": 1009.0	"F": -1}
{"v": 1	"t": 1290722	"P": 1011.0	"F": 2}
{"v": 1	"t": 1290742	"P": 1014.5	"F": -2}
{"v": 1	"t": 1290763	"P": 1012.75	"F": 0}
{"v": 1	"t": 1290783	"P": 1010.25	"F": 0}
{"v": 1	"t": 1290803	"P": 1008.0	"F": 4}
{"v": 1	"t": 1290823	"P": 1009.75	"F": -2}
{"v": 1	"t": 1290844	"P": 1011.25	"F": -2}
{"v": 1	"t": 1290864	"P": 1005.25	"F": 3	"C": 46.24	"D": 3128	"sn": 54091779688249	"file": "/data/device_log/data0000.out"}
{"v": 1	"t": 1290884	"P": 1005.0	"F": -1}
{"v": 1	"t": 1290905	"P": 1011.25	"F": 0}
{"v": 1	"t": 1290925	"P": 1008.25	"F": 1}
{"v": 1	"t": 1290945	"P": 1004.0	"F": 0}
{"v": 1	"t": 1290966	"P": 1003.0	"F": -1}
{"v": 1	"t": 1290986	"P": 1007.75	"F": 1}
{"v": 1	"t": 1291006	"P": 1008.0	"F": 0}
{"v": 1	"t": 1291026	"P": 1004.75	"F": 2}
{"v": 1	"t": 1291047	"P": 1001.0	"F": -2}
{"v": 1	"t": 1291067	"P": 1007.0	"F": 1}
{"v": 1	"t": 1291087	"P": 1008.5	"F": -1}
{"v": 1	"t": 1291108	"P": 1006.25	"F": 1}
{"v": 1	"t": 1291128	"P": 1003.0	"F": 1}
{"v": 1	"t": 1291148	"P": 1003.5	"F": 0}
{"v": 1	"t": 1291169	"P": 1009.25	"F": 0}
{"v": 1	"t": 1291189	"P": 1005.75	"F": 1}
{"v": 1	"t": 1291209	"P": 1003.25	"F": 0}
{"v": 1	"t": 1291229	"P": 1006.5	"F": -1}
{"v": 1	"t": 1291250	"P": 1011.5	"F": -1}
{"v": 1	"t": 1291270	"P": 1009.25	"F": 1}
{"v": 1	"t": 1291290	"P": 1007.0	"F": 0}
{"v": 1	"t": 1291311	"P": 1007.75	"F": 0}
{"v": 1	"t": 1291331	"P": 1012.75	"F": 1}
{"v": 1	"t": 1291351	"P": 1012.25	"F": -1}
{"v": 1	"t": 1291372	"P": 1007.75	"F": 0}
{"v": 1	"t": 1291392	"P": 1008.0	"F": 0}
{"v": 1	"t": 1291412	"P": 1015.0	"F": 0}
{"v": 1	"t": 1291432	"P": 1014.0	"F": 0}
{"v": 1	"t": 1291453	"P": 1008.5	"F": 1}
{"v": 1	"t": 1291473	"P": 1004.75	"F": 0}
{"v": 1	"t": 1291493	"P": 1011.0	"F": -1}
{"v": 1	"t": 1291514	"P": 1007.75	"F": 1}
{"v": 1	"t": 1291534	"P": 1004.5	"F": -1}
{"v": 1	"t": 1291554	"P": 1003.5	"F": 1}
{"v": 1	"t": 1291575	"P": 1008.25	"F": 0}
{"v": 1	"t": 1291595	"P": 1008.25	"F": -1}
{"v": 1	"t": 1291615	"P": 1003.5	"F": 1}
{"v": 1	"t": 1291636	"P": 1002.25	"F": -1}
{"v": 1	"t": 1291656	"P": 1006.25	"F": 0}
{"v": 1	"t": 1291676	"P": 1006.5	"F": 1}
{"v": 1	"t": 1291696	"P": 1004.75	"F": -2}
{"v": 1	"t": 1291717	"P": 1002.25	"F": 1}
{"v": 1	"t": 1291737	"P": 1006.0	"F": 0}
{"v": 1	"t": 1291757	"P": 1007.75	"F": 1}
{"v": 1	"t": 1291778	"P": 1006.75	"F": -2}
{"v": 1	"t": 1291798	"P": 1004.0	"F": 2}
{"v": 1	"t": 1291818	"P": 1002.5	"F": 0}
{"v": 1	"t": 1291838	"P": 1006.5	"F": 0}
{"v": 1	"t": 1291859	"P": 1003.25	"F": -2}
{"v": 1	"t": 1291879	"P": 1002.5	"F": 2	"C": 46.24	"D": 3128	"sn": 54091779688249	"file": "/data/device_log/data0000.out"}
{"v": 1	"t": 1291899	"P": 1003.25	"F": 0}
{"v": 1	"t": 1291920	"P": 1008.25	"F": 1}
{"v": 1	"t": 1291940	"P": 1007.75	"F": -3}
{"v": 1	"t": 1291960	"P": 1004.5	"F": 4}
{"v": 1	"t": 1291981	"P": 1003.0	"F": -3}
{"v": 1	"t": 1292001	"P": 1005.0	"F": 1}
{"v": 1	"t": 1292021	"P": 1007.0	"F": 0}
{"v": 1	"t": 1292041	"P": 1004.0	"F": 0}
{"v": 1	"t": 1292062	"P": 1002.25	"F": 0}
{"v": 1	"t": 1292082	"P": 1005.5	"F": 0}
{"v": 1	"t": 1292102	"P": 1007.25	"F": 3}
{"v": 1	"t": 1292123	"P": 1002.25	"F": -4}
{"v": 1	"t": 1292143	"P": 1000.5	"F": 4}
{"v": 1	"t": 1292163	"P": 1004.25	"F": -5}
{"v": 1	"t": 1292184	"P": 1005.25	"F": 5}
{"v": 1	"t": 1292204	"P": 1002.75	"F": -3}
{"v": 1	"t": 1292224	"P": 1000.5	"F": 2}
{"v": 1	"t": 1292245	"P": 1004.75	"F": -1}
{"v": 1	"t": 1292265	"P": 1007.0	"F": 0}
{"v": 1	"t": 1292285	"P": 1005.25	"F": -1}
{"v": 1	"t": 1292305	"P": 1003.0	"F": 1}
{"v": 1	"t": 1292326	"P": 1005.0	"F": 1}
{"v": 1	"t": 1292346	"P": 1007.0	"F": -1}
{"v": 1	"t": 1292366	"P": 1007.25	"F": 1}
{"v": 1	"t": 1292387	"P": 1003.5	"F": 0}
{"v": 1	"t": 1292407	"P": 1002.75	"F": 1}
{"v": 1	"t": 1292427	"P": 1007.75	"F": -1}
{"v": 1	"t": 1292448	"P": 1005.75	"F": 0}
{"v": 1	"t": 1292468	"P": 1002.0	"F": 1}
{"v": 1	"t": 1292488	"P": 994.75	"F": 1}
{"v": 1	"t": 1292508	"P": 1006.0	"F": 0}
{"v": 1	"t": 1292529	"P": 1005.0	"F": 0}
{"v": 1	"t": 1292549	"P": 1003.5	"F": 0}
{"v": 1	"t": 1292569	"P": 1003.0	"F": 0}
{"v": 1	"t": 1292590	"P": 1008.5	"F": 0}
{"v": 1	"t": 1292610	"P": 1010.25	"F": 0}
{"v": 1	"t": 1292630	"P": 1006.25	"F": 0}
{"v": 1	"t": 1292651	"P": 1004.5	"F": 0}
{"v": 1	"t": 1292671	"P": 1006.75	"F": 0}
{"v": 1	"t": 1292691	"P": 1007.5	"F": 0}
{"v": 1	"t": 1292711	"P": 1005.75	"F": 0}
{"v": 1	"t": 1292732	"P": 1004.0	"F": 0}
{"v": 1	"t": 1292752	"P": 1008.0	"F": 0}
{"v": 1	"t": 1292772	"P": 1009.75	"F": 0}
{"v": 1	"t": 1292793	"P": 1007.5	"F": 0}
{"v": 1	"t": 1292813	"P": 1002.5	"F": 0}
{"v": 1	"t": 1292833	"P": 1005.0	"F": 0}
{"v": 1	"t": 1292854	"P": 1008.5	"F": 0}
{"v": 1	"t": 1292874	"P": 1007.0	"F": 1}
{"v": 1	"t": 1292894	"P": 1001.25	"F": 0	"C": 46.245	"D": 3128	"sn": 54091779688249	"file": "/data/device_log/data0000.out"}
{"v": 1	"t": 1292914	"P": 1005.25	"F": 0}
{"v": 1	"t": 1292935	"P": 1009.75	"F": 0}
{"v": 1	"t": 1292955	"P": 1007.5	"F": 0}
{"v": 1	"t": 1292975	"P": 1004.0	"F": 0}
{"v": 1	"t": 1292996	"P": 1005.0	"F": 0}
{"v": 1	"t": 1293016	"P": 1011.0	"F": 0}
{"v": 1	"t": 1293036	"P": 1006.0	"F": 0}
{"v": 1	"t": 1293057	"P": 1002.75	"F": 0}
{"v": 1	"t": 1293077	"P": 1006.75	"F": 0}
{"v": 1	"t": 1293097	"P": 1009.0	"F": 0}
{"v": 1	"t": 1293118	"P": 1006.5	"F": 0}
{"v": 1	"t": 1293138	"P": 1003.0	"F": 0}
{"v": 1	"t": 1293158	"P": 1008.5	"F": 0}
{"v": 1	"t": 1293179	"P": 1007.25	"F": 0}
{"v": 1	"t": 1293199	"P": 1003.5	"F": 0}
{"v": 1	"t": 1293219	"P": 1004.25	"F": 0}
{"v": 1	"t": 1293240	"P": 1010.0	"F": 0}
{"v": 1	"t": 1293260	"P": 1006.75	"F": 0}
{"v": 1	"t": 1293280	"P": 1002.0	"F": 0}
{"v": 1	"t": 1293301	"P": 1003.75	"F": 0}
{"v": 1	"t": 1293321	"P": 1008.25	"F": 0}
{"v": 1	"t": 1293341	"P": 1004.75	"F": 0}
{"v": 1	"t": 1293362	"P": 1003.25	"F": 0}
{"v": 1	"t": 1293382	"P": 1007.5	"F": 0}
{"v": 1	"t": 1293402	"P": 1008.75	"F": 0}
{"v": 1	"t": 1293423	"P": 1005.75	"F": 0}
{"v": 1	"t": 1293443	"P": 1003.5	"F": 0}
{"v": 1	"t": 1293463	"P": 1004.75	"F": 0}
{"v": 1	"t": 1293483	"P": 1009.0	"F": 0}
{"v": 1	"t": 1293504	"P": 1007.5	"F": 0}
{"v": 1	"t": 1293524	"P": 1005.5	"F": 0}
{"v": 1	"t": 1293544	"P": 1004.25	"F": 0}
{"v": 1	"t": 1293565	"P": 1010.0	"F": 0}
{"v": 1	"t": 1293585	"P": 1007.5	"F": 0}
{"v": 1	"t": 1293605	"P": 1005.25	"F": 0}
{"v": 1	"t": 1293626	"P": 1003.75	"F": 0}
{"v": 1	"t": 1293646	"P": 1007.5	"F": 0}
{"v": 1	"t": 1293666	"P": 1009.75	"F": 0}
{"v": 1	"t": 1293686	"P": 1004.25	"F": 0}
{"v": 1	"t": 1293707	"P": 1004.25	"F": 1}
{"v": 1	"t": 1293727	"P": 1009.25	"F": -1}
{"v": 1	"t": 1293747	"P": 1010.25	"F": 0}
{"v": 1	"t": 1293768	"P": 1007.0	"F": 0}
{"v": 1	"t": 1293788	"P": 1003.5	"F": 0}
{"v": 1	"t": 1293808	"P": 1012.75	"F": -6}
{"v": 1	"t": 1293828	"P": 1017.75	"F": 5}
{"v": 1	"t": 1293849	"P": 1009.0	"F": -1}
{"v": 1	"t": 1293869	"P": 1008.25	"F": 0}
{"v": 1	"t": 1293889	"P": 1010.0	"F": 1}
{"v": 1	"t": 1293910	"P": 1011.0	"F": 0	"C": 46.245	"D": 3128	"sn": 54091779688249	"file": "/data/device_log/data0000.out"}
{"v": 1	"t": 1293930	"P": 1009.0	"F": 1}
{"v": 1	"t": 1293950	"P": 1004.5	"F": 0}
{"v": 1	"t": 1293971	"P": 1007.0	"F": 1}
{"v": 1	"t": 1293991	"P": 1006.25	"F": 2}
{"v": 1	"t": 1294011	"P": 1006.0	"F": -2}
{"v": 1	"t": 1294032	"P": 1006.75	"F": -2}
{"v": 1	"t": 1294052	"P": 1008.5	"F": 0}
{"v": 1	"t": 1294072	"P": 1012.75	"F": 2}
{"v": 1	"t": 1294093	"P": 1012.25	"F": -3}
{"v": 1	"t": 1294113	"P": 1009.75	"F": 1}
{"v": 1	"t": 1294133	"P": 1008.25	"F": 2}
{"v": 1	"t": 1294153	"P": 1011.0	"F": -2}
{"v": 1	"t": 1294174	"P": 1011.25	"F": 0}
{"v": 1	"t": 1294194	"P": 1007.5	"F": 1}
{"v": 1	"t": 1294214	"P": 1005.5	"F": 2}
{"v": 1	"t": 1294235	"P": 1010.5	"F": -1}
{"v": 1	"t": 1294255	"P": 1011.0	"F": 0}
{"v": 1	"t": 1294275	"P": 1009.5	"F": 0}
{"v": 1	"t": 1294296	"P": 1004.75	"F": 1}
{"v": 1	"t": 1294316	"P": 1009.5	"F": 0}
{"v": 1	"t": 1294336	"P": 1010.0	"F": -1}
{"v": 1	"t": 1294356	"P": 1009.0	"F": 1}
{"v": 1	"t": 1294377	"P": 1005.5	"F": 0}
{"v": 1	"t": 1294397	"P": 1008.0	"F": -1}
{"v": 1	"t": 1294417	"P": 1011.25	"F": 0}
{"v": 1	"t": 1294438	"P": 1009.0	"F": 1}
{"v": 1	"t": 1294458	"P": 1005.5	"F": -1}
{"v": 1	"t": 1294478	"P": 1006.5	"F": 1}
{"v": 1	"t": 1294498	"P": 1011.75	"F": 0}
{"v": 1	"t": 1294519	"P": 1011.0	"F": 0}
{"v": 1	"t": 1294539	"P": 1007.25	"F": 0}
{"v": 1	"t": 1294559	"P": 1003.75	"F": 1}
{"v": 1	"t": 1294580	"P": 1010.25	"F": -1}
{"v": 1	"t": 1294600	"P": 1009.5	"F": 0}
{"v": 1	"t": 1294620	"P": 1006.5	"F": 0}
{"v": 1	"t": 1294641	"P": 1004.5	"F": 0}
{"v": 1	"t": 1294661	"P": 1012.5	"F": 0}
{"v": 1	"t": 1294681	"P": 1010.75	"F": 1}
{"v": 1	"t": 1294702	"P": 1007.0	"F": -1}
{"v": 1	"t": 1294722	"P": 1005.25	"F": 1}
{"v": 1	"t": 1294742	"P": 1010.25	"F": 1}
{"v": 1	"t": 1294762	"P": 1008.0	"F": -2}
{"v": 1	"t": 1294783	"P": 1004.75	"F": 0}
{"v": 1	"t": 1294803	"P": 1006.25	"F": 0}
{"v": 1	"t": 1294823	"P": 1011.0	"F": -1}
{"v": 1	"t": 1294844	"P": 1009.5	"F": 0}
{"v": 1	"t": 1294864	"P": 1007.25	"F": -1}
{"v": 1	"t": 1294884	"P": 1004.75	"F": 1}
{"v": 1	"t": 1294905	"P": 1009.0	"F": -1}
{"v": 1	"t": 1294925	"P": 1008.25	"F": 2	"C": 46.23	"D": 3128	"sn": 54091779688249	"file": "/data/device_log/data0000.out"}
{"v": 1	"t": 1294945	"P": 1003.5	"F": -2}
{"v": 1	"t": 1294966	"P": 1005.75	"F": 1}
{"v": 1	"t": 1294986	"P": 1008.0	"F": 0}
{"v": 1	"t": 1295006	"P": 1008.75	"F": 0}
{"v": 1	"t": 1295026	"P": 1002.5	"F": 2}
{"v": 1	"t": 1295047	"P": 999.25	"F": -2}
{"v": 1	"t": 1295067	"P": 1002.75	"F": 0}
{"v": 1	"t": 1295087	"P": 1007.5	"F": 1}
{"v": 1	"t": 1295108	"P": 1005.0	"F": 0}
{"v": 1	"t": 1295128	"P": 1004.0	"F": 0}
{"v": 1	"t": 1295148	"P": 1004.75	"F": -2}
{"v": 1	"t": 1295168	"P": 1009.25	"F": 0}
{"v": 1	"t": 1295189	"P": 1007.0	"F": -1}
{"v": 1	"t": 1295209	"P": 1006.75	"F": 0}
{"v": 1	"t": 1295229	"P": 1004.5	"F": 1}
{"v": 1	"t": 1295250	"P": 1010.75	"F": 1}
{"v": 1	"t": 1295270	"P": 1008.25	"F": -1}
{"v": 1	"t": 1295290	"P": 1007.0	"F": 0}
{"v": 1	"t": 1295311	"P": 1006.5	"F": -1}
{"v": 1	"t": 1295331	"P": 1009.5	"F": 2}
{"v": 1	"t": 1295351	"P": 1008.0	"F": -1}
{"v": 1	"t": 1295372	"P": 1004.25	"F": 1}
{"v": 1	"t": 1295392	"P": 1004.0	"F": 0}
{"v": 1	"t": 1295412	"P": 1011.0	"F": 1}
{"v": 1	"t": 1295432	"P": 1009.25	"F": 0}
{"v": 1	"t": 1295453	"P": 1007.0	"F": 0}
{"v": 1	"t": 1295473	"P": 1007.25	"F": -1}
{"v": 1	"t": 1295493	"P": 1010.25	"F": 0}
{"v": 1	"t": 1295514	"P": 1009.5	"F": 0}
{"v": 1	"t": 1295534	"P": 1007.5	"F": 0}
{"v": 1	"t": 1295554	"P": 1004.0	"F": 0}
{"v": 1	"t": 1295575	"P": 1008.75	"F": 1}
{"v": 1	"t": 1295595	"P": 1010.5	"F": -1}
{"v": 1	"t": 1295615	"P": 1007.0	"F": -1}
{"v": 1	"t": 1295635	"P": 1006.0	"F": 0}
{"v": 1	"t": 1295656	"P": 1006.0	"F": 0}
{"v": 1	"t": 1295676	"P": 1010.0	"F": 0}
{"v": 1	"t": 1295696	"P": 1007.25	"F": 0}
{"v": 1	"t": 1295717	"P": 1007.25	"F": 0}
{"v": 1	"t": 1295737	"P": 1005.25	"F": -1}
{"v": 1	"t": 1295757	"P": 1011.25	"F": 0}
{"v": 1	"t": 1295777	"P": 1010.25	"F": 0}
{"v": 1	"t": 1295798	"P": 1009.0	"F": -1}
{"v": 1	"t": 1295818	"P": 1007.5	"F": 2}
{"v": 1	"t": 1295838	"P": 1013.25	"F": 0}
{"v": 1	"t": 1295859	"P": 1014.25	"F": 0}
{"v": 1	"t": 1295879	"P": 1009.0	"F": 0}
{"v": 1	"t": 1295899	"P": 1004.75	"F": 0}
{"v": 1	"t": 1295920	"P": 1009.75	"F": 1}
{"v": 1	"t": 1295940	"P": 1011.0	"F": -1	"C": 46.25	"D": 3128	"sn": 54091779688249	"file": "/data/device_log/data0000.out"}
{"v": 1	"t": 1295960	"P": 1007.25	"F": 1}
{"v": 1	"t": 1295981	"P": 1007.5	"F": -2}
{"v": 1	"t": 1296001	"P": 1014.25	"F": 1}
{"v": 1	"t": 1296021	"P": 1012.0	"F": 1}
{"v": 1	"t": 1296042	"P": 1010.5	"F": 1}
{"v": 1	"t": 1296062	"P": 1006.5	"F": 0}
{"v": 1	"t": 1296082	"P": 1013.25	"F": -1}
{"v": 1	"t": 1296102	"P": 1014.75	"F": 0}
{"v": 1	"t": 1296123	"P": 1012.25	"F": 1}
{"v": 1	"t": 1296143	"P": 1008.0	"F": 0}
{"v": 1	"t": 1296163	"P": 1012.0	"F": 1}
{"v": 1	"t": 1296184	"P": 1013.5	"F": -1}
{"v": 1	"t": 1296204	"P": 1011.0	"F": 0}
{"v": 1	"t": 1296224	"P": 1009.75	"F": -2}
{"v": 1	"t": 1296245	"P": 1011.25	"F": 4}
{"v": 1	"t": 1296265	"P": 1009.75	"F": 3}
{"v": 1	"t": 1296285	"P": 1001.75	"F": -1}
{"v": 1	"t": 1296305	"P": 1000.25	"F": -1}
{"v": 1	"t": 1296326	"P": 1004.25	"F": -4}
{"v": 1	"t": 1296346	"P": 1011.25	"F": 0}
{"v": 1	"t": 1296366	"P": 1010.0	"F": 0}
{"v": 1	"t": 1296387	"P": 1007.0	"F": 2}
{"v": 1	"t": 1296407	"P": 1005.0	"F": -1}
{"v": 1	"t": 1296427	"P": 1009.75	"F": -1}
{"v": 1	"t": 1296447	"P": 1007.75	"F": -1}
{"v": 1	"t": 1296468	"P": 1006.25	"F": 2}
{"v": 1	"t": 1296488	"P": 1003.5	"F": 0}
{"v": 1	"t": 1296508	"P": 1009.5	"F": -1}
{"v": 1	"t": 1296529	"P": 1009.0	"F": 0}
{"v": 1	"t": 1296549	"P": 1006.5	"F": 1}
{"v": 1	"t": 1296569	"P": 1005.25	"F": -2}
{"v": 1	"t": 1296590	"P": 1007.0	"F": 1}
{"v": 1	"t": 1296610	"P": 1009.0	"F": 0}
{"v": 1	"t": 1296630	"P": 1006.0	"F": -1}
{"v": 1	"t": 1296650	"P": 1006.0	"F": 0}
{"v": 1	"t": 1296671	"P": 1006.0	"F": 1}
{"v": 1	"t": 1296691	"P": 1011.25	"F": 0}
{"v": 1	"t": 1296711	"P": 1009.75	"F": 0}
{"v": 1	"t": 1296732	"P": 1004.75	"F": 0}
{"v": 1	"t": 1296752	"P": 1008.5	"F": 1}
{"v": 1	"t": 1296772	"P": 1012.5	"F": 0}
{"v": 1	"t": 1296793	"P": 1006.75	"F": 0}
{"v": 1	"t": 1296813	"P": 1005.75	"F": 0}
{"v": 1	"t": 1296833	"P": 1009.0	"F": 0}
{"v": 1	"t": 1296854	"P": 1010.25	"F": 0}
{"v": 1	"t": 1296874	"P": 1009.75	"F": 0}
{"v": 1	"t": 1296894	"P": 1004.75	"F": 0}
{"v": 1	"t": 1296914	"P": 1006.5	"F": 0}
{"v": 1	"t": 1296935	"P": 1011.25	"F": 0}
{"v": 1	"t": 1296955	"P": 1007.0	"F": 0	"C": 46.225	"D": 3128	"sn": 54091779688249	"file": "/data/device_log/data0000.out"}
{"v": 1	"t": 1296975	"P": 1005.75	"F": 0}
{"v": 1	"t": 1296996	"P": 1009.5	"F": 0}
{"v": 1	"t": 1297016	"P": 1011.0	"F": 0}
{"v": 1	"t": 1297036	"P": 1006.5	"F": 0}
{"v": 1	"t": 1297057	"P": 1005.75	"F": 0}
{"v": 1	"t": 1297077	"P": 1010.0	"F": 0}
{"v": 1	"t": 1297097	"P": 1009.5	"F": 0}
{"v": 1	"t": 1297118	"P": 1007.25	"F": 0}
{"v": 1	"t": 1297138	"P": 1006.25	"F": 0}
{"v": 1	"t": 1297159	"P": 1011.5	"F": 0}
{"v": 1	"t": 1297179	"P": 1007.5	"F": 0}
{"v": 1	"t": 1297199	"P": 1006.5	"F": 0}
{"v": 1	"t": 1297219	"P": 1007.25	"F": 1}
{"v": 1	"t": 1297240	"P": 1010.75	"F": 1}
{"v": 1	"t": 1297260	"P": 1007.0	"F": -1}
{"v": 1	"t": 1297280	"P": 1005.0	"F": 1}
{"v": 1	"t": 1297301	"P": 1006.75	"F": 1}
{"v": 1	"t": 1297321	"P": 1012.75	"F": 0}
{"v": 1	"t": 1297341	"P": 1008.25	"F": 0}
{"v": 1	"t": 1297362	"P": 1004.5	"F": 0}
{"v": 1	"t": 1297382	"P": 1007.75	"F": 0}
{"v": 1	"t": 1297402	"P": 1013.25	"F": 0}
{"v": 1	"t": 1297423	"P": 1008.25	"F": 0}
{"v": 1	"t": 1297443	"P": 1005.5	"F": 0}
{"v": 1	"t": 1297463	"P": 1006.0	"F": 0}
{"v": 1	"t": 1297483	"P": 1012.5	"F": 0}
{"v": 1	"t": 1297504	"P": 1011.25	"F": 0}
{"v": 1	"t": 1297524	"P": 1006.5	"F": 0}
{"v": 1	"t": 1297544	"P": 1006.25	"F": 0}
{"v": 1	"t": 1297565	"P": 1011.5	"F": 0}
{"v": 1	"t": 1297585	"P": 1010.0	"F": 0}
{"v": 1	"t": 1297605	"P": 1006.75	"F": 0}
{"v": 1	"t": 1297626	"P": 1005.25	"F": 0}
{"v": 1	"t": 1297646	"P": 1011.0	"F": 0}
{"v": 1	"t": 1297666	"P": 1011.0	"F": 0}
{"v": 1	"t": 1297686	"P": 1008.0	"F": 0}
{"v": 1	"t": 1297707	"P": 1004.25	"F": 0}
{"v": 1	"t": 1297727	"P": 1007.5	"F": 0}
{"v": 1	"t": 1297747	"P": 1011.5	"F": 0}
{"v": 1	"t": 1297768	"P": 1007.25	"F": 0}
{"v": 1	"t": 1297788	"P": 1005.5	"F": 0}
{"v": 1	"t": 1297808	"P": 1006.75	"F": 0}
{"v": 1	"t": 1297828	"P": 1014.0	"F": 0}
{"v": 1	"t": 1297849	"P": 1010.0	"F": 0}
{"v": 1	"t": 1297869	"P": 1004.75	"F": 0}
{"v": 1	"t": 1297889	"P": 1006.0	"F": 0}
{"v": 1	"t": 1297910	"P": 1011.75	"F": 0}
{"v": 1	"t": 1297930	"P": 1010.0	"F": 0}
{"v": 1	"t": 1297950	"P": 1006.0	"F": 0}
{"v": 1	"t": 1297971	"P": 1006.5	"F": 0	"C": 46.255	"D": 3128	"sn": 54091779688249	"file": "/data/device_log/data0000.out"}
{"v": 1	"t": 1297991	"P": 1011.25	"F": 0}
{"v": 1	"t": 1298011	"P": 1009.5	"F": 1}
{"v": 1	"t": 1298032	"P": 1007.25	"F": 0}
{"v": 1	"t": 1298052	"P": 1008.25	"F": 0}
{"v": 1	"t": 1298072	"P": 1011.75	"F": 0}
{"v": 1	"t": 1298093	"P": 1007.5	"F": 0}
{"v": 1	"t": 1298113	"P": 1007.0	"F": 0}
{"v": 1	"t": 1298133	"P": 1005.5	"F": 0}
{"v": 1	"t": 1298153	"P": 1011.75	"F": 0}
{"v": 1	"t": 1298174	"P": 1009.25	"F": 0}
{"v": 1	"t": 1298194	"P": 1005.25	"F": 0}
{"v": 1	"t": 1298214	"P": 1005.5	"F": 0}
{"v": 1	"t": 1298235	"P": 1011.0	"F": 0}
{"v": 1	"t": 1298255	"P": 1010.25	"F": 0}
{"v": 1	"t": 1298275	"P": 1005.0	"F": 0}
{"v": 1	"t": 1298296	"P": 1004.25	"F": 0}
{"v": 1	"t": 1298316	"P": 1010.5	"F": 0}
{"v": 1	"t": 1298336	"P": 1009.0	"F": 0}
{"v": 1	"t": 1298357	"P": 1006.75	"F": 0}
{"v": 1	"t": 1298377	"P": 1005.75	"F": 0}
{"v": 1	"t": 1298397	"P": 1009.75	"F": 1}
{"v": 1	"t": 1298417	"P": 1009.5	"F": 0}
{"v": 1	"t": 1298438	"P": 1006.5	"F": 0}
{"v": 1	"t": 1298458	"P": 1004.0	"F": 0}
{"v": 1	"t": 1298478	"P": 1008.0	"F": 0}
{"v": 1	"t": 1298499	"P": 1011.0	"F": 0}
{"v": 1	"t": 1298519	"P": 1008.75	"F": 0}
{"v": 1	"t": 1298539	"P": 1003.75	"F": 0}
{"v": 1	"t": 1298559	"P": 1009.0	"F": 0}
{"v": 1	"t": 1298580	"P": 1012.75	"F": 0}
{"v": 1	"t": 1298600	"P": 1006.25	"F": 0}
{"v": 1	"t": 1298620	"P": 1006.5	"F": 0}
{"v": 1	"t": 1298641	"P": 1006.5	"F": -1}
{"v": 1	"t": 1298661	"P": 1009.5	"F": 1}
{"v": 1	"t": 1298681	"P": 1009.25	"F": -1}
{"v": 1	"t": 1298702	"P": 1007.0	"F": 0}
{"v": 1	"t": 1298722	"P": 1009.0	"F": 0}
{"v": 1	"t": 1298742	"P": 1009.75	"F": 0}
{"v": 1	"t": 1298763	"P": 1008.75	"F": 0}
{"v": 1	"t": 1298783	"P": 1006.0	"F": 0}
{"v": 1	"t": 1298803	"P": 1007.5	"F": 0}
{"v": 1	"t": 1298823	"P": 1013.25	"F": 0}
{"v": 1	"t": 1298844	"P": 1010.0	"F": 0}
{"v": 1	"t": 1298864	"P": 1006.5	"F": 0}
{"v": 1	"t": 1298884	"P": 1005.75	"F": 0}
{"v": 1	"t": 1298905	"P": 1012.25	"F": 0}
{"v": 1	"t": 1298925	"P": 1011.0	"F": 0}
{"v": 1	"t": 1298945	"P": 1006.0	"F": 0}
{"v": 1	"t": 1298966	"P": 1006.5	"F": 0}
{"v": 1	"t": 1298986	"P": 1010.75	"F": 0	"C": 46.26	"D": 3128	"sn": 54091779688249	"file": "/data/device_log/data0000.out"}
{"v": 1	"t": 1299006	"P": 1010.75	"F": 0}
{"v": 1	"t": 1299026	"P": 1006.75	"F": 0}
{"v": 1	"t": 1299047	"P": 1004.5	"F": 0}
{"v": 1	"t": 1299067	"P": 1010.0	"F": 0}
{"v": 1	"t": 1299087	"P": 1012.25	"F": 0}
{"v": 1	"t": 1299108	"P": 1007.75	"F": 0}
{"v": 1	"t": 1299128	"P": 1005.75	"F": 0}
{"v": 1	"t": 1299148	"P": 1008.5	"F": 0}
{"v": 1	"t": 1299169	"P": 1009.5	"F": 0}
{"v": 1	"t": 1299189	"P": 1007.5	"F": 0}
{"v": 1	"t": 1299209	"P": 1005.0	"F": 0}
{"v": 1	"t": 1299229	"P": 1005.25	"F": 0}
{"v": 1	"t": 1299250	"P": 1011.5	"F": 0}
{"v": 1	"t": 1299270	"P": 1008.25	"F": 0}
{"v": 1	"t": 1299290	"P": 1005.0	"F": 0}
{"v": 1	"t": 1299311	"P": 1005.0	"F": 0}
{"v": 1	"t": 1299331	"P": 1010.75	"F": 0}
{"v": 1	"t": 1299351	"P": 1007.5	"F": 0}
{"v": 1	"t": 1299372	"P": 1005.75	"F": 0}
{"v": 1	"t": 1299392	"P": 1004.75	"F": 0}
{"v": 1	"t": 1299412	"P": 1011.5	"F": 0}
{"v": 1	"t": 1299433	"P": 1009.5	"F": 0}
{"v": 1	"t": 1299453	"P": 1005.75	"F": 0}
{"v": 1	"t": 1299473	"P": 1005.75	"F": 0}
{"v": 1	"t": 1299493	"P": 1008.75	"F": 0}
{"v": 1	"t": 1299514	"P": 1011.5	"F": 0}
{"v": 1	"t": 1299534	"P": 1005.5	"F": 0}
{"v": 1	"t": 1299554	"P": 1005.0	"F": 0}
{"v": 1	"t": 1299575	"P": 1011.25	"F": 0}
{"v": 1	"t": 1299595	"P": 1009.25	"F": 0}
{"v": 1	"t": 1299615	"P": 1007.5	"F": 0}
{"v": 1	"t": 1299636	"P": 1004.75	"F": 0}
{"v": 1	"t": 1299656	"P": 1009.5	"F": 0}
{"v": 1	"t": 1299676	"P": 1011.25	"F": 0}
{"v": 1	"t": 1299696	"P": 1007.0	"F": 0}
{"v": 1	"t": 1299717	"P": 1004.75	"F": 0}
{"v": 1	"t": 1299737	"P": 1006.25	"F": 0}
{"v": 1	"t": 1299757	"P": 1011.75	"F": 0}
{"v": 1	"t": 1299778	"P": 1009.25	"F": 0}
{"v": 1	"t": 1299798	"P": 1004.5	"F": 0}
{"v": 1	"t": 1299818	"P": 1006.5	"F": 0}
{"v": 1	"t": 1299838	"P": 1010.5	"F": 0}
{"v": 1	"t": 1299859	"P": 1007.5	"F": 0}
{"v": 1	"t": 1299879	"P": 1004.75	"F": 0}
{"v": 1	"t": 1299899	"P": 1004.5	"F": 0}
{"v": 1	"t": 1299920	"P": 1011.0	"F": 0}
{"v": 1	"t": 1299940	"P": 1010.25	"F": 0}
{"v": 1	"t": 1299960	"P": 1005.5	"F": 0}
{"v": 1	"t": 1299981	"P": 1005.0	"F": 0}
{"v": 1	"t": 1300001	"P": 1012.0	"F": 0	"C": 46.28	"D": 3128	"sn": 54091779688249	"file": "/data/device_log/data0000.out"}
{"v": 1	"t": 1300021	"P": 1008.75	"F": 0}
{"v": 1	"t": 1300042	"P": 1006.25	"F": 0}
{"v": 1	"t": 1300062	"P": 1008.0	"F": 0}
{"v": 1	"t": 1300082	"P": 1011.25	"F": 0}
{"v": 1	"t": 1300102	"P": 1009.5	"F": 0}
{"v": 1	"t": 1300123	"P": 1006.5	"F": 0}
{"v": 1	"t": 1300143	"P": 1004.5	"F": 0}
{"v": 1	"t": 1300163	"P": 1010.0	"F": 0}
{"v": 1	"t": 1300184	"P": 1010.25	"F": 0}
{"v": 1	"t": 1300204	"P": 1006.75	"F": 0}
{"v": 1	"t": 1300224	"P": 1005.75	"F": 0}
{"v": 1	"t": 1300245	"P": 1008.5	"F": 0}
{"v": 1	"t": 1300265	"P": 1009.0	"F": 0}
{"v": 1	"t": 1300285	"P": 1006.25	"F": 0}
{"v": 1	"t": 1300306	"P": 1003.75	"F": 0}
{"v": 1	"t": 1300326	"P": 1008.75	"F": 0}
{"v": 1	"t": 1300346	"P": 1011.25	"F": 0}
{"v": 1	"t": 1300367	"P": 1005.75	"F": 0}
{"v": 1	"t": 1300387	"P": 1011.5	"F": 0}
{"v": 1	"t": 1300407	"P": 1011.0	"F": 0}
{"v": 1	"t": 1300428	"P": 1008.0	"F": 0}
{"v": 1	"t": 1300448	"P": 1004.75	"F": 0}
{"v": 1	"t": 1300468	"P": 1008.75	"F": 0}
{"v": 1	"t": 1300489	"P": 1009.25	"F": 0}
{"v": 1	"t": 1300509	"P": 1006.5	"F": 0}
{"v": 1	"t": 1300529	"P": 1005.0	"F": 0}
{"v": 1	"t": 1300550	"P": 1007.25	"F": 0}
{"v": 1	"t": 1300570	"P": 1012.25	"F": 0}
{"v": 1	"t": 1300590	"P": 1008.75	"F": 0}
{"v": 1	"t": 1300610	"P": 1004.75	"F": 0}
{"v": 1	"t": 1300631	"P": 1007.0	"F": 0}
{"v": 1	"t": 1300651	"P": 1010.75	"F": 0}
{"v": 1	"t": 1300671	"P": 1009.75	"F": 0}
{"v": 1	"t": 1300692	"P": 1006.75	"F": 0}
{"v": 1	"t": 1300712	"P": 1006.5	"F": 0}
{"v": 1	"t": 1300732	"P": 1012.5	"F": 0}
{"v": 1	"t": 1300753	"P": 1008.5	"F": 0}
{"v": 1	"t": 1300773	"P": 1004.5	"F": 0}
{"v": 1	"t": 1300793	"P": 1005.25	"F": 0}
{"v": 1	"t": 1300813	"P": 1010.5	"F": 0}
{"v": 1	"t": 1300834	"P": 1008.75	"F": 0}
{"v": 1	"t": 1300854	"P": 1004.25	"F": 0}
{"v": 1	"t": 1300874	"P": 1003.0	"F": 0}
{"v": 1	"t": 1300895	"P": 1010.25	"F": 0}
{"v": 1	"t": 1300915	"P": 1009.25	"F": 0}
{"v": 1	"t": 1300935	"P": 1008.25	"F": 0}
{"v": 1	"t": 1300956	"P": 1004.25	"F": 0}
{"v": 1	"t": 1300976	"P": 1008.75	"F": 0}
{"v": 1	"t": 1300996	"P": 1008.25	"F": 0}
{"v": 1	"t": 1301016	"P": 1006.25	"F": 0	"C": 46.27	"D": 3128	"sn": 54091779688249	"file": "/data/device_log/data0000.out"}
{"v": 1	"t": 1301037	"P": 1006.25	"F": 0}
{"v": 1	"t": 1301057	"P": 1010.25	"F": 0}
{"v": 1	"t": 1301077	"P": 1010.75	"F": 0}
{"v": 1	"t": 1301098	"P": 1005.75	"F": 0}
{"v": 1	"t": 1301118	"P": 1005.25	"F": 0}
{"v": 1	"t": 1301138	"P": 1008.75	"F": 0}
{"v": 1	"t": 1301159	"P": 1009.5	"F": 0}
{"v": 1	"t": 1301179	"P": 1008.75	"F": 0}
{"v": 1	"t": 1301199	"P": 1006.25	"F": 0}
{"v": 1	"t": 1301219	"P": 1006.5	"F": 0}
{"v": 1	"t": 1301240	"P": 1010.75	"F": 0}
{"v": 1	"t": 1301260	"P": 1008.75	"F": 0}
{"v": 1	"t": 1301280	"P": 1006.0	"F": 0}
{"v": 1	"t": 1301301	"P": 1005.25	"F": 0}
{"v": 1	"t": 1301321	"P": 1012.0	"F": 0}
{"v": 1	"t": 1301341	"P": 1009.75	"F": 0}
{"v": 1	"t": 1301362	"P": 1006.75	"F": 0}
{"v": 1	"t": 1301382	"P": 1004.5	"F": 0}
{"v": 1	"t": 1301402	"P": 1010.25	"F": 0}
{"v": 1	"t": 1301422	"P": 1008.0	"F": 0}
{"v": 1	"t": 1301443	"P": 1005.75	"F": 0}
{"v": 1	"t": 1301463	"P": 1005.25	"F": 0}
{"v": 1	"t": 1301483	"P": 1009.0	"F": 0}
{"v": 1	"t": 1301504	"P": 1009.0	"F": 0}
{"v": 1	"t": 1301524	"P": 1005.25	"F": 0}
{"v": 1	"t": 1301544	"P": 1003.75	"F": 0}
{"v": 1	"t": 1301565	"P": 1007.5	"F": 0}
{"v": 1	"t": 1301585	"P": 1011.0	"F": 0}
{"v": 1	"t": 1301605	"P": 1008.0	"F": 0}
{"v": 1	"t": 1301625	"P": 1005.5	"F": 0}
{"v": 1	"t": 1301646	"P": 1006.5	"F": 0}
{"v": 1	"t": 1301666	"P": 1011.25	"F": 0}
{"v": 1	"t": 1301686	"P": 1007.5	"F": 0}
{"v": 1	"t": 1301707	"P": 1005.0	"F": 0}
{"v": 1	"t": 1301727	"P": 1005.5	"F": 0}
{"v": 1	"t": 1301747	"P": 1010.75	"F": 0}
{"v": 1	"t": 1301768	"P": 1009.25	"F": 0}
{"v": 1	"t": 1301788	"P": 1005.25	"F": 0}
{"v": 1	"t": 1301808	"P": 1006.5	"F": 0}
{"v": 1	"t": 1301828	"P": 1010.75	"F": 0}
{"v": 1	"t": 1301849	"P": 1009.25	"F": 0}
{"v": 1	"t": 1301869	"P": 1005.5	"F": 0}
{"v": 1	"t": 1301889	"P": 1004.25	"F": 0}
{"v": 1	"t": 1301910	"P": 1011.5	"F": -1}
{"v": 1	"t": 1301930	"P": 1008.0	"F": 1}
{"v": 1	"t": 1301950	"P": 1006.25	"F": 0}
{"v": 1	"t": 1301971	"P": 1004.0	"F": -1}
{"v": 1	"t": 1301991	"P": 1009.25	"F": 1}
{"v": 1	"t": 1302011	"P": 1011.0	"F": 0}
{"v": 1	"t": 1302031	"P": 1007.75	"F": 0	"C": 46.28	"D": 3128	"sn": 54091779688249	"file": "/data/device_log/data0000.out"}
{"v": 1	"t": 1302052	"P": 1005.0	"F": 0}
{"v": 1	"t": 1302072	"P": 1009.25	"F": 0}
{"v": 1	"t": 1302092	"P": 1009.5	"F": 0}
{"v": 1	"t": 1302113	"P": 1007.5	"F": 0}
{"v": 1	"t": 1302133	"P": 1005.25	"F": 0}
{"v": 1	"t": 1302153	"P": 1009.25	"F": 0}
{"v": 1	"t": 1302174	"P": 1012.0	"F": 0}
{"v": 1	"t": 1302194	"P": 1008.0	"F": 0}
{"v": 1	"t": 1302214	"P": 1005.5	"F": 0}
{"v": 1	"t": 1302234	"P": 1006.75	"F": 0}
{"v": 1	"t": 1302255	"P": 1011.0	"F": 0}
{"v": 1	"t": 1302275	"P": 1009.25	"F": 0}
{"v": 1	"t": 1302295	"P": 1005.5	"F": 0}
{"v": 1	"t": 1302316	"P": 1005.0	"F": 0}
{"v": 1	"t": 1302336	"P": 1010.0	"F": 0}
{"v": 1	"t": 1302356	"P": 1007.25	"F": 0}
{"v": 1	"t": 1302377	"P": 1005.75	"F": 0}
{"v": 1	"t": 1302397	"P": 1007.5	"F": 0}
{"v": 1	"t": 1302417	"P": 1010.25	"F": 0}
{"v": 1	"t": 1302438	"P": 1008.0	"F": 0}
{"v": 1	"t": 1302458	"P": 1005.0	"F": 0}
{"v": 1	"t": 1302478	"P": 1006.5	"F": 0}
{"v": 1	"t": 1302498	"P": 1011.0	"F": 0}
{"v": 1	"t": 1302519	"P": 1009.5	"F": 0}
{"v": 1	"t": 1302539	"P": 1005.25	"F": 0}
{"v": 1	"t": 1302559	"P": 1003.75	"F": 0}
{"v": 1	"t": 1302580	"P": 1010.5	"F": 0}
{"v": 1	"t": 1302600	"P": 1009.75	"F": 0}
{"v": 1	"t": 1302620	"P": 1006.0	"F": 0}
{"v": 1	"t": 1302641	"P": 1006.0	"F": 0}
{"v": 1	"t": 1302661	"P": 1009.25	"F": 0}
{"v": 1	"t": 1302681	"P": 1010.25	"F": 0}
{"v": 1	"t": 1302701	"P": 1008.75	"F": 0}
{"v": 1	"t": 1302722	"P": 1006.0	"F": 0}
{"v": 1	"t": 1302742	"P": 1009.25	"F": 0}
{"v": 1	"t": 1302762	"P": 1011.25	"F": 0}
{"v": 1	"t": 1302783	"P": 1009.25	"F": 0}
{"v": 1	"t": 1302803	"P": 1003.75	"F": 0}
{"v": 1	"t": 1302823	"P": 1007.25	"F": 0}
{"v": 1	"t": 1302844	"P": 1010.75	"F": 0}
{"v": 1	"t": 1302864	"P": 1007.0	"F": 0}
{"v": 1	"t": 1302884	"P": 1005.75	"F": 0}
{"v": 1	"t": 1302905	"P": 1006.0	"F": 0}
{"v": 1	"t": 1302925	"P": 1011.5	"F": 0}
{"v": 1	"t": 1302945	"P": 1005.75	"F": 0}
{"v": 1	"t": 1302966	"P": 1004.5	"F": 0}
{"v": 1	"t": 1302986	"P": 1011.5	"F": 0}
{"v": 1	"t": 1303006	"P": 1009.25	"F": 0}
{"v": 1	"t": 1303027	"P": 1004.25	"F": 0}
{"v": 1	"t": 1303047	"P": 1009.0	"F": 0	"C": 46.22	"D": 3128	"sn": 54091779688249	"file": "/data/device_log/data0000.out"}
{"v": 1	"t": 1303068	"P": 1009.25	"F": 0}
{"v": 1	"t": 1303088	"P": 1006.75	"F": 0}
{"v": 1	"t": 1303108	"P": 1006.5	"F": 0}
{"v": 1	"t": 1303129	"P": 1011.25	"F": 0}
{"v": 1	"t": 1303149	"P": 1007.25	"F": 0}
{"v": 1	"t": 1303169	"P": 1004.25	"F": -1}
{"v": 1	"t": 1303190	"P": 1010.5	"F": 1}
{"v": 1	"t": 1303210	"P": 1008.25	"F": 0}
{"v": 1	"t": 1303230	"P": 1006.75	"F": 0}
{"v": 1	"t": 1303251	"P": 1008.5	"F": 0}
{"v": 1	"t": 1303271	"P": 1010.5	"F": 0}
{"v": 1	"t": 1303292	"P": 1007.75	"F": 0}
{"v": 1	"t": 1303312	"P": 1006.25	"F": 0}
{"v": 1	"t": 1303332	"P": 1010.25	"F": 0}
{"v": 1	"t": 1303353	"P": 1009.25	"F": 0}
{"v": 1	"t": 1303373	"P": 1006.75	"F": 0}
{"v": 1	"t": 1303393	"P": 1009.5	"F": 0}
{"v": 1	"t": 1303414	"P": 1010.5	"F": 0}
{"v": 1	"t": 1303434	"P": 1006.0	"F": 0}
{"v": 1	"t": 1303454	"P": 1007.5	"F": 0}
{"v": 1	"t": 1303475	"P": 1011.25	"F": -1}
{"v": 1	"t": 1303495	"P": 1007.5	"F": 1}
{"v": 1	"t": 1303516	"P": 1006.0	"F": -1}
{"v": 1	"t": 1303536	"P": 1010.0	"F": 1}
{"v": 1	"t": 1303556	"P": 1008.5	"F": -1}
{"v": 1	"t": 1303577	"P": 1004.0	"F": 0}
{"v": 1	"t": 1303597	"P": 1010.75	"F": 1}
{"v": 1	"t": 1303618	"P": 1007.75	"F": 0}
{"v": 1	"t": 1303638	"P": 1006.0	"F": 0}
{"v": 1	"t": 1303659	"P": 1010.25	"F": 1}
{"v": 1	"t": 1303679	"P": 1007.25	"F": 0}
{"v": 1	"t": 1303699	"P": 1001.75	"F": 0}
{"v": 1	"t": 1303720	"P": 1007.25	"F": 0}
{"v": 1	"t": 1303740	"P": 1007.75	"F": 1}
{"v": 1	"t": 1303761	"P": 1002.75	"F": 0}
{"v": 1	"t": 1303781	"P": 1008.0	"F": 0}
{"v": 1	"t": 1303801	"P": 1006.25	"F": 0}
{"v": 1	"t": 1303822	"P": 1003.5	"F": 0}
{"v": 1	"t": 1303842	"P": 1008.25	"F": 1}
{"v": 1	"t": 1303863	"P": 1007.25	"F": 0}
{"v": 1	"t": 1303883	"P": 1003.25	"F": 0}
{"v": 1	"t": 1303903	"P": 1007.25	"F": 0}
{"v": 1	"t": 1303924	"P": 1009.5	"F": 0}
{"v": 1	"t": 1303944	"P": 1005.25	"F": 0}
{"v": 1	"t": 1303965	"P": 1004.75	"F": 0}
{"v": 1	"t": 1303985	"P": 1009.75	"F": 0}
{"v": 1	"t": 1304005	"P": 1005.5	"F": 1}
{"v": 1	"t": 1304026	"P": 1003.0	"F": -1}
{"v": 1	"t": 1304046	"P": 1007.0	"F": 0}
{"v": 1	"t": 1304066	"P": 1009.0	"F": 0	"C": 46.29	"D": 3127	"sn": 54091779688249	"file": "/data/device_log/data0000.out"}
{"v": 1	"t": 1304087	"P": 1003.25	"F": 1}
{"v": 1	"t": 1304107	"P": 1007.0	"F": -1}
{"v": 1	"t": 1304127	"P": 1010.0	"F": 0}
{"v": 1	"t": 1304148	"P": 1004.5	"F": 0}
{"v": 1	"t": 1304168	"P": 1003.75	"F": 0}
{"v": 1	"t": 1304188	"P": 1009.25	"F": 0}
{"v": 1	"t": 1304209	"P": 1006.75	"F": 0}
{"v": 1	"t": 1304229	"P": 1002.75	"F": 0}
{"v": 1	"t": 1304250	"P": 1005.5	"F": 0}
{"v": 1	"t": 1304270	"P": 1009.25	"F": 0}
{"v": 1	"t": 1304290	"P": 1006.0	"F": 0}
{"v": 1	"t": 1304311	"P": 1002.75	"F": 0}
{"v": 1	"t": 1304331	"P": 1008.25	"F": 0}
{"v": 1	"t": 1304351	"P": 1007.0	"F": 0}
{"v": 1	"t": 1304372	"P": 1003.25	"F": 0}
{"v": 1	"t": 1304392	"P": 1007.0	"F": 0}
{"v": 1	"t": 1304412	"P": 1010.5	"F": 0}
{"v": 1	"t": 1304433	"P": 1006.0	"F": 0}
{"v": 1	"t": 1304453	"P": 1003.75	"F": 0}
{"v": 1	"t": 1304473	"P": 1008.75	"F": 0}
{"v": 1	"t": 1304494	"P": 1007.25	"F": 0}
{"v": 1	"t": 1304514	"P": 1002.0	"F": 0}
{"v": 1	"t": 1304535	"P": 1008.5	"F": 0}
{"v": 1	"t": 1304555	"P": 1007.25	"F": 0}
{"v": 1	"t": 1304575	"P": 1004.0	"F": 0}
{"v": 1	"t": 1304596	"P": 1005.0	"F": 0}
{"v": 1	"t": 1304616	"P": 1008.0	"F": 0}
{"v": 1	"t": 1304637	"P": 1004.5	"F": 0}
{"v": 1	"t": 1304657	"P": 1004.75	"F": 0}
{"v": 1	"t": 1304677	"P": 1008.0	"F": 0}
{"v": 1	"t": 1304698	"P": 1007.25	"F": 0}
{"v": 1	"t": 1304718	"P": 1004.5	"F": 0}
{"v": 1	"t": 1304738	"P": 1008.75	"F": 0}
{"v": 1	"t": 1304759	"P": 1008.0	"F": 0}
{"v": 1	"t": 1304779	"P": 1004.25	"F": 0}
{"v": 1	"t": 1304799	"P": 1002.25	"F": 1}
{"v": 1	"t": 1304820	"P": 1009.0	"F": 0}
{"v": 1	"t": 1304840	"P": 1006.25	"F": 0}
{"v": 1	"t": 1304861	"P": 1003.5	"F": 1}
{"v": 1	"t": 1304881	"P": 1008.0	"F": 0}
{"v": 1	"t": 1304901	"P": 1008.25	"F": 0}
{"v": 1	"t": 1304922	"P": 1005.0	"F": 0}
{"v": 1	"t": 1304942	"P": 1005.25	"F": 0}
{"v": 1	"t": 1304962	"P": 1009.0	"F": 0}
{"v": 1	"t": 1304983	"P": 1007.5	"F": 0}
{"v": 1	"t": 1305003	"P": 1006.5	"F": 0}
{"v": 1	"t": 1305023	"P": 1009.0	"F": 0}
{"v": 1	"t": 1305044	"P": 1010.0	"F": -1}
{"v": 1	"t": 1305064	"P": 1005.25	"F": 0}
{"v": 1	"t": 1305084	"P": 1007.25	"F": -1	"C": 46.3	"D": 3127	"sn": 54091779688249	"file": "/data/device_log/data0000.out"}
{"v": 1	"t": 1305105	"P": 1010.25	"F": 1}
{"v": 1	"t": 1305125	"P": 1006.5	"F": -1}
{"v": 1	"t": 1305146	"P": 1005.5	"F": 0}
{"v": 1	"t": 1305166	"P": 1011.75	"F": 0}
{"v": 1	"t": 1305186	"P": 1009.75	"F": 0}
{"v": 1	"t": 1305207	"P": 1007.0	"F": 0}
{"v": 1	"t": 1305227	"P": 1010.0	"F": 0}
{"v": 1	"t": 1305248	"P": 1009.25	"F": 0}
{"v": 1	"t": 1305268	"P": 1007.0	"F": 0}
{"v": 1	"t": 1305288	"P": 1009.25	"F": 0}
{"v": 1	"t": 1305309	"P": 1012.0	"F": 0}
{"v": 1	"t": 1305329	"P": 1008.0	"F": 1}
{"v": 1	"t": 1305349	"P": 1005.5	"F": 0}
{"v": 1	"t": 1305370	"P": 1011.0	"F": 0}
{"v": 1	"t": 1305390	"P": 1009.5	"F": -1}
{"v": 1	"t": 1305411	"P": 1007.25	"F": 1}
{"v": 1	"t": 1305431	"P": 1010.75	"F": 0}
{"v": 1	"t": 1305451	"P": 1010.5	"F": 0}
{"v": 1	"t": 1305472	"P": 1008.75	"F": 0}
{"v": 1	"t": 1305492	"P": 1008.0	"F": 1}
{"v": 1	"t": 1305512	"P": 1012.25	"F": -1}
{"v": 1	"t": 1305533	"P": 1009.25	"F": 1}
{"v": 1	"t": 1305553	"P": 1006.25	"F": -1}
{"v": 1	"t": 1305573	"P": 1009.0	"F": 0}
{"v": 1	"t": 1305594	"P": 1010.25	"F": 0}
{"v": 1	"t": 1305614	"P": 1006.5	"F": 0}
{"v": 1	"t": 1305634	"P": 1008.0	"F": 0}
{"v": 1	"t": 1305655	"P": 1011.75	"F": 0}
{"v": 1	"t": 1305675	"P": 1009.75	"F": 0}
{"v": 1	"t": 1305696	"P": 1007.25	"F": 1}
{"v": 1	"t": 1305716	"P": 1010.5	"F": 0}
{"v": 1	"t": 1305736	"P": 1010.0	"F": 0}
{"v": 1	"t": 1305757	"P": 1007.0	"F": -1}
{"v": 1	"t": 1305777	"P": 1008.0	"F": 1}
{"v": 1	"t": 1305797	"P": 1010.5	"F": 0}
{"v": 1	"t": 1305818	"P": 1004.25	"F": 1}
{"v": 1	"t": 1305838	"P": 1003.75	"F": -2}
{"v": 1	"t": 1305859	"P": 1010.0	"F": 2}
{"v": 1	"t": 1305879	"P": 1004.5	"F": -1}
{"v": 1	"t": 1305899	"P": 1002.25	"F": 1}
{"v": 1	"t": 1305920	"P": 1008.0	"F": -1}
{"v": 1	"t": 1305940	"P": 1006.25	"F": 1}
{"v": 1	"t": 1305961	"P": 1002.5	"F": -1}
{"v": 1	"t": 1305981	"P": 1006.25	"F": 1}
{"v": 1	"t": 1306001	"P": 1006.75	"F": 0}
{"v": 1	"t": 1306022	"P": 1002.75	"F": 0}
{"v": 1	"t": 1306042	"P": 1003.25	"F": 0}
{"v": 1	"t": 1306062	"P": 1005.5	"F": 1}
{"v": 1	"t": 1306083	"P": 1002.0	"F": 0}
{"v": 1	"t": 1306103	"P": 999.75	"F": 0	"C": 46.24	"D": 3127	"sn": 54091779688249	"file": "/data/device_log/data0000.out"}
{"v": 1	"t": 1306123	"P": 1005.0	"F": 0}
{"v": 1	"t": 1306144	"P": 1005.0	"F": 0}
{"v": 1	"t": 1306164	"P": 1001.0	"F": 0}
{"v": 1	"t": 1306185	"P": 1002.75	"F": 0}
{"v": 1	"t": 1306205	"P": 1006.5	"F": 0}
{"v": 1	"t": 1306225	"P": 1002.0	"F": 0}
{"v": 1	"t": 1306246	"P": 1002.25	"F": 0}
{"v": 1	"t": 1306266	"P": 1007.0	"F": 0}
{"v": 1	"t": 1306286	"P": 1004.25	"F": 0}
{"v": 1	"t": 1306307	"P": 1002.75	"F": 0}
{"v": 1	"t": 1306327	"P": 1002.0	"F": 0}
{"v": 1	"t": 1306347	"P": 1007.0	"F": 0}
{"v": 1	"t": 1306368	"P": 1002.75	"F": 0}
{"v": 1	"t": 1306388	"P": 1000.75	"F": 0}
{"v": 1	"t": 1306409	"P": 1006.5	"F": 0}
{"v": 1	"t": 1306429	"P": 1002.25	"F": 0}
{"v": 1	"t": 1306449	"P": 1000.75	"F": 0}
{"v": 1	"t": 1306470	"P": 1007.75	"F": 0}
{"v": 1	"t": 1306490	"P": 1004.25	"F": 0}
{"v": 1	"t": 1306510	"P": 1001.75	"F": 0}
{"v": 1	"t": 1306531	"P": 1005.25	"F": 0}
{"v": 1	"t": 1306551	"P": 1005.25	"F": 0}
{"v": 1	"t": 1306572	"P": 1002.75	"F": 0}
{"v": 1	"t": 1306592	"P": 1000.75	"F": 0}
{"v": 1	"t": 1306612	"P": 1005.5	"F": 0}
{"v": 1	"t": 1306633	"P": 1004.75	"F": 0}
{"v": 1	"t": 1306653	"P": 1002.5	"F": 0}
{"v": 1	"t": 1306673	"P": 1004.25	"F": 0}
{"v": 1	"t": 1306694	"P": 1004.25	"F": 0}
{"v": 1	"t": 1306714	"P": 1002.25	"F": 0}
{"v": 1	"t": 1306735	"P": 1003.25	"F": 0}
{"v": 1	"t": 1306755	"P": 1006.5	"F": 0}
{"v": 1	"t": 1306775	"P": 1005.0	"F": 0}
{"v": 1	"t": 1306796	"P": 1002.0	"F": 0}
{"v": 1	"t": 1306816	"P": 1005.75	"F": 0}
{"v": 1	"t": 1306836	"P": 1005.0	"F": 0}
{"v": 1	"t": 1306857	"P": 1003.75	"F": 0}
{"v": 1	"t": 1306877	"P": 1005.0	"F": 0}
{"v": 1	"t": 1306897	"P": 1008.25	"F": 0}
{"v": 1	"t": 1306918	"P": 1002.0	"F": 0}
{"v": 1	"t": 1306938	"P": 1000.5	"F": 0}
{"v": 1	"t": 1306959	"P": 1005.75	"F": 0}
{"v": 1	"t": 1306979	"P": 1004.25	"F": 0}
{"v": 1	"t": 1306999	"P": 1002.75	"F": 0}
{"v": 1	"t": 1307020	"P": 1008.0	"F": 0}
{"v": 1	"t": 1307040	"P": 1005.0	"F": 0}
{"v": 1	"t": 1307061	"P": 1003.5	"F": 0}
{"v": 1	"t": 1307081	"P": 1008.0	"F": 0}
{"v": 1	"t": 1307101	"P": 1003.5	"F": 0}
{"v": 1	"t": 1307122	"P": 1001.25	"F": -1	"C": 46.24	"D": 3127	"sn": 54091779688249	"file": "/data/device_log/data0000.out"}
{"v": 1	"t": 1307142	"P": 1007.0	"F": 1}
{"v": 1	"t": 1307163	"P": 1005.5	"F": -1}
{"v": 1	"t": 1307183	"P": 1003.75	"F": 0}
{"v": 1	"t": 1307204	"P": 1008.0	"F": 0}
{"v": 1	"t": 1307224	"P": 1005.75	"F": 0}
{"v": 1	"t": 1307244	"P": 1003.0	"F": 0}
{"v": 1	"t": 1307265	"P": 1007.5	"F": 0}
{"v": 1	"t": 1307285	"P": 1006.0	"F": 1}
{"v": 1	"t": 1307306	"P": 1003.0	"F": -1}
{"v": 1	"t": 1307326	"P": 1006.25	"F": 0}
{"v": 1	"t": 1307346	"P": 1005.0	"F": 0}
{"v": 1	"t": 1307367	"P": 1001.5	"F": 0}
{"v": 1	"t": 1307387	"P": 1005.5	"F": 0}
{"v": 1	"t": 1307407	"P": 1008.25	"F": 0}
{"v": 1	"t": 1307428	"P": 1004.0	"F": 0}
{"v": 1	"t": 1307448	"P": 1002.0	"F": 1}
{"v": 1	"t": 1307469	"P": 1006.0	"F": -1}
{"v": 1	"t": 1307489	"P": 1005.25	"F": 1}
{"v": 1	"t": 1307509	"P": 1001.5	"F": 0}
{"v": 1	"t": 1307530	"P": 1005.5	"F": 0}
{"v": 1	"t": 1307550	"P": 1004.75	"F": 0}
{"v": 1	"t": 1307570	"P": 1001.75	"F": 0}
{"v": 1	"t": 1307591	"P": 1002.75	"F": 0}
{"v": 1	"t": 1307611	"P": 1006.5	"F": 0}
{"v": 1	"t": 1307631	"P": 1004.5	"F": 0}
{"v": 1	"t": 1307652	"P": 1000.5	"F": 0}
{"v": 1	"t": 1307672	"P": 1006.75	"F": 0}
{"v": 1	"t": 1307693	"P": 1006.0	"F": 0}
{"v": 1	"t": 1307713	"P": 1002.0	"F": 0}
{"v": 1	"t": 1307733	"P": 1001.5	"F": 0}
{"v": 1	"t": 1307754	"P": 1006.25	"F": 0}
{"v": 1	"t": 1307774	"P": 1003.0	"F": 0}
{"v": 1	"t": 1307794	"P": 1000.5	"F": 0}
{"v": 1	"t": 1307815	"P": 1006.5	"F": 0}
{"v": 1	"t": 1307835	"P": 1004.75	"F": 0}
{"v": 1	"t": 1307855	"P": 1002.25	"F": 0}
{"v": 1	"t": 1307876	"P": 1003.0	"F": 0}
{"v": 1	"t": 1307896	"P": 1006.25	"F": 0}
{"v": 1	"t": 1307917	"P": 1003.25	"F": 0}
{"v": 1	"t": 1307937	"P": 1002.25	"F": 0}
{"v": 1	"t": 1307957	"P": 1007.0	"F": 0}
{"v": 1	"t": 1307978	"P": 1004.25	"F": 0}
{"v": 1	"t": 1307998	"P": 1001.0	"F": 0}
{"v": 1	"t": 1308018	"P": 1005.75	"F": 0}
{"v": 1	"t": 1308039	"P": 1005.5	"F": 0}
{"v": 1	"t": 1308059	"P": 1002.5	"F": 0}
{"v": 1	"t": 1308080	"P": 1002.75	"F": 0}
{"v": 1	"t": 1308100	"P": 1007.0	"F": 0}
{"v": 1	"t": 1308120	"P": 1004.0	"F": 0}
{"v": 1	"t": 1308141	"P": 1001.25	"F": 0	"C": 46.24	"D": 3127	"sn": 54091779688249	"file": "/data/device_log/data0000.out"}
{"v": 1	"t": 1308161	"P": 1007.5	"F": 0}
{"v": 1	"t": 1308181	"P": 1006.75	"F": 0}
{"v": 1	"t": 1308202	"P": 1000.5	"F": 0}
{"v": 1	"t": 1308222	"P": 1004.5	"F": 0}
{"v": 1	"t": 1308242	"P": 1008.25	"F": 0}
{"v": 1	"t": 1308263	"P": 1004.5	"F": 0}
{"v": 1	"t": 1308283	"P": 1002.25	"F": 0}
{"v": 1	"t": 1308303	"P": 1007.0	"F": 0}
{"v": 1	"t": 1308324	"P": 1006.0	"F": 0}
{"v": 1	"t": 1308344	"P": 1003.0	"F": 0}
{"v": 1	"t": 1308365	"P": 1003.75	"F": 0}
{"v": 1	"t": 1308385	"P": 1007.0	"F": 0}
{"v": 1	"t": 1308405	"P": 1003.0	"F": 0}
{"v": 1	"t": 1308426	"P": 1003.0	"F": 0}
{"v": 1	"t": 1308446	"P": 1007.5	"F": 0}
{"v": 1	"t": 1308466	"P": 1003.75	"F": 0}
{"v": 1	"t": 1308487	"P": 1001.5	"F": 0}
{"v": 1	"t": 1308507	"P": 1006.5	"F": 0}
{"v": 1	"t": 1308527	"P": 1006.0	"F": 0}
{"v": 1	"t": 1308548	"P": 1003.75	"F": 0}
{"v": 1	"t": 1308568	"P": 1002.75	"F": 0}
{"v": 1	"t": 1308589	"P": 1005.75	"F": 0}
{"v": 1	"t": 1308609	"P": 1004.5	"F": 0}
{"v": 1	"t": 1308629	"P": 999.5	"F": 0}
{"v": 1	"t": 1308650	"P": 1005.0	"F": 0}
{"v": 1	"t": 1308670	"P": 1006.0	"F": 0}
{"v": 1	"t": 1308690	"P": 1001.5	"F": 0}
{"v": 1	"t": 1308711	"P": 1003.75	"F": 0}
{"v": 1	"t": 1308731	"P": 1007.5	"F": 0}
{"v": 1	"t": 1308751	"P": 1001.5	"F": 0}
{"v": 1	"t": 1308772	"P": 1001.25	"F": 0}
{"v": 1	"t": 1308792	"P": 1005.5	"F": 0}
{"v": 1	"t": 1308813	"P": 1006.25	"F": 0}
{"v": 1	"t": 1308833	"P": 1001.5	"F": 0}
{"v": 1	"t": 1308853	"P": 1004.0	"F": 0}
{"v": 1	"t": 1308874	"P": 1007.0	"F": 0}
{"v": 1	"t": 1308894	"P": 1003.0	"F": 0}
{"v": 1	"t": 1308914	"P": 1002.5	"F": 0}
{"v": 1	"t": 1308935	"P": 1007.0	"F": 0}
{"v": 1	"t": 1308955	"P": 1003.25	"F": 0}
{"v": 1	"t": 1308976	"P": 1001.5	"F": 0}
{"v": 1	"t": 1308996	"P": 1007.25	"F": 0}
{"v": 1	"t": 1309016	"P": 1006.75	"F": 0}
{"v": 1	"t": 1309037	"P": 1002.75	"F": 0}
{"v": 1	"t": 1309057	"P": 1002.5	"F": 0}
{"v": 1	"t": 1309077	"P": 1006.5	"F": 0}
{"v": 1	"t": 1309098	"P": 1002.75	"F": 0}
{"v": 1	"t": 1309118	"P": 1002.0	"F": 0}
{"v": 1	"t": 1309139	"P": 1007.75	"F": 0}
{"v": 1	"t": 1309159	"P": 1003.5	"F": 0	"C": 46.295	"D": 3126	"sn": 54091779688249	"file": "/data/device_log/data0000.out"}
{"v": 1	"t": 1309179	"P": 1001.25	"F": 0}
{"v": 1	"t": 1309200	"P": 1006.75	"F": 0}
{"v": 1	"t": 1309220	"P": 1005.5	"F": 0}
{"v": 1	"t": 1309240	"P": 1001.25	"F": 0}
{"v": 1	"t": 1309261	"P": 1006.0	"F": 0}
{"v": 1	"t": 1309281	"P": 1007.25	"F": 0}
{"v": 1	"t": 1309302	"P": 1002.25	"F": 0}
{"v": 1	"t": 1309322	"P": 1002.25	"F": 0}
{"v": 1	"t": 1309342	"P": 1007.75	"F": 0}
{"v": 1	"t": 1309363	"P": 1003.25	"F": 0}
{"v": 1	"t": 1309383	"P": 1002.25	"F": 0}
{"v": 1	"t": 1309403	"P": 1006.75	"F": 0}
{"v": 1	"t": 1309424	"P": 1005.25	"F": 0}
{"v": 1	"t": 1309444	"P": 1001.5	"F": 0}
{"v": 1	"t": 1309465	"P": 1004.75	"F": 0}
{"v": 1	"t": 1309485	"P": 1006.0	"F": 0}
{"v": 1	"t": 1309505	"P": 1005.25	"F": 0}
{"v": 1	"t": 1309525	"P": 1000.75	"F": 0}
{"v": 1	"t": 1309546	"P": 1005.0	"F": 0}
{"v": 1	"t": 1309566	"P": 1006.75	"F": 0}
{"v": 1	"t": 1309586	"P": 1005.25	"F": 0}
{"v": 1	"t": 1309607	"P": 1002.5	"F": 0}
{"v": 1	"t": 1309627	"P": 1003.0	"F": 0}
{"v": 1	"t": 1309647	"P": 1007.25	"F": 0}
{"v": 1	"t": 1309668	"P": 1005.25	"F": 0}
{"v": 1	"t": 1309688	"P": 1000.25	"F": 0}
{"v": 1	"t": 1309708	"P": 1003.0	"F": 0}
{"v": 1	"t": 1309729	"P": 1007.5	"F": 0}
{"v": 1	"t": 1309749	"P": 1004.25	"F": 0}
{"v": 1	"t": 1309769	"P": 1002.0	"F": 0}
{"v": 1	"t": 1309790	"P": 1005.75	"F": 0}
{"v": 1	"t": 1309810	"P": 1006.5	"F": 0}
{"v": 1	"t": 1309830	"P": 1004.25	"F": 0}
{"v": 1	"t": 1309851	"P": 1001.25	"F": 0}
{"v": 1	"t": 1309871	"P": 1007.25	"F": 0}
{"v": 1	"t": 1309891	"P": 1007.5	"F": 0}
{"v": 1	"t": 1309911	"P": 1003.75	"F": 0}
{"v": 1	"t": 1309932	"P": 1001.75	"F": 0}
{"v": 1	"t": 1309952	"P": 1006.75	"F": 0}
{"v": 1	"t": 1309972	"P": 1006.0	"F": 0}
{"v": 1	"t": 1309993	"P": 1006.25	"F": 0}
{"v": 1	"t": 1310013	"P": 1002.5	"F": 0}
{"v": 1	"t": 1310033	"P": 1003.75	"F": 0}
{"v": 1	"t": 1310054	"P": 1009.25	"F": 0}
{"v": 1	"t": 1310074	"P": 1005.25	"F": 0}
{"v": 1	"t": 1310094	"P": 1002.5	"F": 0}
{"v": 1	"t": 1310114	"P": 1001.5	"F": 0}
{"v": 1	"t": 1310135	"P": 1008.0	"F": 0}
{"v": 1	"t": 1310155	"P": 1005.25	"F": 0}
{"v": 1	"t": 1310175	"P": 1003.0	"F": 0	"C": 46.27	"D": 3126	"sn": 54091779688249	"file": "/data/device_log/data0000.out"}
{"v": 1	"t": 1310196	"P": 1001.25	"F": 0}
{"v": 1	"t": 1310216	"P": 1009.5	"F": 0}
{"v": 1	"t": 1310236	"P": 1005.5	"F": 0}
{"v": 1	"t": 1310257	"P": 1002.75	"F": 0}
{"v": 1	"t": 1310277	"P": 1005.5	"F": 0}
{"v": 1	"t": 1310298	"P": 1004.0	"F": 0}
{"v": 1	"t": 1310318	"P": 1001.75	"F": 0}
{"v": 1	"t": 1310338	"P": 1006.0	"F": 0}
{"v": 1	"t": 1310358	"P": 1007.5	"F": 0}
{"v": 1	"t": 1310379	"P": 1006.25	"F": 0}
{"v": 1	"t": 1310399	"P": 1003.75	"F": 0}
{"v": 1	"t": 1310419	"P": 1002.0	"F": 0}
{"v": 1	"t": 1310440	"P": 1008.25	"F": 0}
{"v": 1	"t": 1310460	"P": 1006.5	"F": 0}
{"v": 1	"t": 1310480	"P": 1004.75	"F": 0}
{"v": 1	"t": 1310501	"P": 1002.75	"F": 0}
{"v": 1	"t": 1310521	"P": 1008.75	"F": 0}
{"v": 1	"t": 1310541	"P": 1005.5	"F": 0}
{"v": 1	"t": 1310562	"P": 1001.0	"F": 0}
{"v": 1	"t": 1310582	"P": 1003.25	"F": 0}
{"v": 1	"t": 1310602	"P": 1007.75	"F": 0}
{"v": 1	"t": 1310623	"P": 1005.25	"F": 0}
{"v": 1	"t": 1310643	"P": 1003.5	"F": 0}
{"v": 1	"t": 1310663	"P": 1003.25	"F": 0}
{"v": 1	"t": 1310684	"P": 1007.75	"F": 0}
{"v": 1	"t": 1310704	"P": 1004.5	"F": 0}
{"v": 1	"t": 1310724	"P": 1001.0	"F": 0}
{"v": 1	"t": 1310744	"P": 1002.0	"F": 0}
{"v": 1	"t": 1310765	"P": 1006.75	"F": 0}
{"v": 1	"t": 1310785	"P": 1005.25	"F": 0}
{"v": 1	"t": 1310806	"P": 1004.5	"F": 0}
{"v": 1	"t": 1310826	"P": 1007.25	"F": 0}
{"v": 1	"t": 1310847	"P": 1005.25	"F": 0}
{"v": 1	"t": 1310867	"P": 1006.0	"F": 0}
{"v": 1	"t": 1310888	"P": 1004.5	"F": 0}
{"v": 1	"t": 1310908	"P": 1004.0	"F": 0}
{"v": 1	"t": 1310929	"P": 1005.5	"F": 0}
{"v": 1	"t": 1310949	"P": 999.75	"F": 0}
{"v": 1	"t": 1310970	"P": 1005.25	"F": 0}
{"v": 1	"t": 1310990	"P": 1006.75	"F": 0}
{"v": 1	"t": 1311010	"P": 1002.0	"F": 0}
{"v": 1	"t": 1311031	"P": 1003.0	"F": 0}
{"v": 1	"t": 1311051	"P": 1007.5	"F": 0}
{"v": 1	"t": 1311071	"P": 1005.0	"F": 0}
{"v": 1	"t": 1311092	"P": 1002.25	"F": 0}
{"v": 1	"t": 1311112	"P": 1004.0	"F": 0}
{"v": 1	"t": 1311132	"P": 1008.75	"F": 1}
{"v": 1	"t": 1311153	"P": 1005.5	"F": 0}
{"v": 1	"t": 1311173	"P": 1003.5	"F": 0}
{"v": 1	"t": 1311193	"P": 1001.5	"F": 0	"C": 46.29	"D": 3126	"sn": 54091779688249	"file": "/data/device_log/data0000.out"}
{"v": 1	"t": 1311213	"P": 1007.25	"F": 0}
{"v": 1	"t": 1311234	"P": 1005.5	"F": 0}
{"v": 1	"t": 1311254	"P": 1003.0	"F": 0}
{"v": 1	"t": 1311274	"P": 1003.0	"F": 0}
{"v": 1	"t": 1311295	"P": 1006.5	"F": 0}
{"v": 1	"t": 1311315	"P": 1003.75	"F": 0}
{"v": 1	"t": 1311335	"P": 1003.75	"F": 0}
{"v": 1	"t": 1311356	"P": 1002.75	"F": 0}
{"v": 1	"t": 1311376	"P": 1008.25	"F": 0}
{"v": 1	"t": 1311396	"P": 1007.0	"F": 0}
{"v": 1	"t": 1311417	"P": 1002.5	"F": 0}
{"v": 1	"t": 1311437	"P": 1001.25	"F": 0}
{"v": 1	"t": 1311457	"P": 1005.0	"F": 0}
{"v": 1	"t": 1311477	"P": 1005.75	"F": 0}
{"v": 1	"t": 1311498	"P": 1003.5	"F": 0}
{"v": 1	"t": 1311518	"P": 1003.75	"F": 0}
{"v": 1	"t": 1311539	"P": 1005.75	"F": 0}
{"v": 1	"t": 1311559	"P": 1001.75	"F": 0}
{"v": 1	"t": 1311580	"P": 1005.5	"F": 0}
{"v": 1	"t": 1311600	"P": 1006.5	"F": 0}
{"v": 1	"t": 1311620	"P": 1003.75	"F": 0}
{"v": 1	"t": 1311641	"P": 1002.0	"F": 0}
{"v": 1	"t": 1311661	"P": 1008.0	"F": 0}
{"v": 1	"t": 1311681	"P": 1006.75	"F": 0}
{"v": 1	"t": 1311702	"P": 1003.75	"F": 0}
{"v": 1	"t": 1311722	"P": 1002.0	"F": 0}
{"v": 1	"t": 1311742	"P": 1005.75	"F": 0}
{"v": 1	"t": 1311762	"P": 1005.5	"F": 0}
{"v": 1	"t": 1311783	"P": 1004.25	"F": 0}
{"v": 1	"t": 1311803	"P": 1002.25	"F": 0}
{"v": 1	"t": 1311823	"P": 1007.5	"F": 0}
{"v": 1	"t": 1311844	"P": 1008.5	"F": 0}
{"v": 1	"t": 1311864	"P": 1005.75	"F": 0}
{"v": 1	"t": 1311884	"P": 1001.75	"F": 0}
{"v": 1	"t": 1311905	"P": 1005.0	"F": 0}
{"v": 1	"t": 1311925	"P": 1005.75	"F": 0}
{"v": 1	"t": 1311945	"P": 1003.5	"F": 0}
{"v": 1	"t": 1311966	"P": 1000.5	"F": 0}
{"v": 1	"t": 1311986	"P": 1005.75	"F": -1}
{"v": 1	"t": 1312006	"P": 1007.0	"F": 0}
{"v": 1	"t": 1312026	"P": 1004.25	"F": 0}
{"v": 1	"t": 1312047	"P": 1002.75	"F": 0}
{"v": 1	"t": 1312067	"P": 1007.25	"F": -1}
{"v": 1	"t": 1312088	"P": 1007.0	"F": 0}
{"v": 1	"t": 1312108	"P": 1001.5	"F": 0}
{"v": 1	"t": 1312128	"P": 1006.75	"F": 0}
{"v": 1	"t": 1312149	"P": 1007.25	"F": 0}
{"v": 1	"t": 1312169	"P": 1003.5	"F": 0}
{"v": 1	"t": 1312189	"P": 1000.75	"F": 0}
{"v": 1	"t": 1312210	"P": 1006.25	"F": 0	"C": 46.255	"D": 3126	"sn": 54091779688249	"file": "/data/device_log/data0000.out"}
{"v": 1	"t": 1312230	"P": 1006.25	"F": 0}
{"v": 1	"t": 1312250	"P": 1005.0	"F": 0}
{"v": 1	"t": 1312271	"P": 1003.25	"F": 0}
{"v": 1	"t": 1312291	"P": 1000.75	"F": 0}
{"v": 1	"t": 1312311	"P": 1009.0	"F": 0}
{"v": 1	"t": 1312331	"P": 1005.0	"F": 0}
{"v": 1	"t": 1312352	"P": 1002.25	"F": 0}
{"v": 1	"t": 1312372	"P": 1005.75	"F": 0}
{"v": 1	"t": 1312392	"P": 1007.5	"F": 0}
{"v": 1	"t": 1312413	"P": 1005.5	"F": 0}
{"v": 1	"t": 1312433	"P": 1002.75	"F": 0}
{"v": 1	"t": 1312453	"P": 1006.75	"F": 0}
{"v": 1	"t": 1312474	"P": 1008.0	"F": 0}
{"v": 1	"t": 1312494	"P": 1004.5	"F": 0}
{"v": 1	"t": 1312514	"P": 1002.0	"F": 0}
{"v": 1	"t": 1312535	"P": 1003.5	"F": 0}
{"v": 1	"t": 1312555	"P": 1008.0	"F": 0}
{"v": 1	"t": 1312575	"P": 1003.75	"F": 0}
{"v": 1	"t": 1312595	"P": 1002.0	"F": 0}
{"v": 1	"t": 1312616	"P": 1005.25	"F": 0}
{"v": 1	"t": 1312636	"P": 1006.25	"F": 0}
{"v": 1	"t": 1312657	"P": 1004.0	"F": 0}
{"v": 1	"t": 1312677	"P": 1006.0	"F": 0}
{"v": 1	"t": 1312698	"P": 1006.75	"F": 0}
{"v": 1	"t": 1312718	"P": 1004.0	"F": 0}
{"v": 1	"t": 1312738	"P": 1004.25	"F": 0}
{"v": 1	"t": 1312758	"P": 1009.75	"F": 0}
{"v": 1	"t": 1312779	"P": 1008.0	"F": 0}
{"v": 1	"t": 1312799	"P": 1004.0	"F": 0}
{"v": 1	"t": 1312819	"P": 1002.75	"F": 0}
{"v": 1	"t": 1312840	"P": 1007.0	"F": 0}
{"v": 1	"t": 1312860	"P": 1007.75	"F": 0}
{"v": 1	"t": 1312880	"P": 1003.75	"F": 0}
{"v": 1	"t": 1312901	"P": 1002.75	"F": 0}
{"v": 1	"t": 1312921	"P": 1007.5	"F": 0}
{"v": 1	"t": 1312941	"P": 1007.25	"F": 1}
{"v": 1	"t": 1312961	"P": 1004.75	"F": 0}
{"v": 1	"t": 1312982	"P": 1002.5	"F": 0}
{"v": 1	"t": 1313002	"P": 1006.25	"F": 0}
{"v": 1	"t": 1313022	"P": 1006.0	"F": 0}
{"v": 1	"t": 1313043	"P": 1005.75	"F": 0}
{"v": 1	"t": 1313063	"P": 1003.25	"F": 0}
{"v": 1	"t": 1313083	"P": 1004.75	"F": 0}
{"v": 1	"t": 1313104	"P": 1007.0	"F": 0}
{"v": 1	"t": 1313124	"P": 1005.5	"F": 0}
{"v": 1	"t": 1313144	"P": 1002.75	"F": 0}
{"v": 1	"t": 1313165	"P": 1003.5	"F": 0}
{"v": 1	"t": 1313185	"P": 1008.25	"F": 0}
{"v": 1	"t": 1313205	"P": 1004.25	"F": 0}
{"v": 1	"t": 1313226	"P": 1004.0	"F": 0	"C": 46.23	"D": 3126	"sn": 54091779688249	"file": "/data/device_log/data0000.out"}
{"v": 1	"t": 1313246	"P": 1008.0	"F": 0}
{"v": 1	"t": 1313267	"P": 1005.25	"F": 0}
{"v": 1	"t": 1313287	"P": 1003.25	"F": 0}
{"v": 1	"t": 1313307	"P": 1007.5	"F": 0}
{"v": 1	"t": 1313328	"P": 1004.5	"F": 0}
{"v": 1	"t": 1313348	"P": 1003.5	"F": 0}
{"v": 1	"t": 1313368	"P": 1005.0	"F": 0}
{"v": 1	"t": 1313389	"P": 1009.0	"F": 0}
{"v": 1	"t": 1313409	"P": 1006.75	"F": 0}
{"v": 1	"t": 1313429	"P": 1004.0	"F": 0}
{"v": 1	"t": 1313449	"P": 1004.5	"F": 0}
{"v": 1	"t": 1313470	"P": 1008.5	"F": 0}
{"v": 1	"t": 1313490	"P": 1007.25	"F": 0}
{"v": 1	"t": 1313510	"P": 1004.0	"F": 0}
{"v": 1	"t": 1313531	"P": 1004.5	"F": 0}
{"v": 1	"t": 1313551	"P": 1008.5	"F": 0}
{"v": 1	"t": 1313571	"P": 1007.5	"F": 0}
{"v": 1	"t": 1313592	"P": 1002.25	"F": 0}
{"v": 1	"t": 1313612	"P": 1005.25	"F": 0}
{"v": 1	"t": 1313632	"P": 1010.25	"F": 0}
{"v": 1	"t": 1313653	"P": 1006.75	"F": 0}
{"v": 1	"t": 1313673	"P": 1003.0	"F": 0}
{"v": 1	"t": 1313693	"P": 1003.75	"F": 0}
{"v": 1	"t": 1313713	"P": 1009.25	"F": 0}
{"v": 1	"t": 1313734	"P": 1006.5	"F": 0}
{"v": 1	"t": 1313754	"P": 1005.0	"F": 0}
{"v": 1	"t": 1313774	"P": 1004.75	"F": 0}
{"v": 1	"t": 1313795	"P": 1008.75	"F": 0}
{"v": 1	"t": 1313815	"P": 1004.5	"F": 0}
{"v": 1	"t": 1313836	"P": 1006.0	"F": 0}
{"v": 1	"t": 1313856	"P": 1009.75	"F": 0}
{"v": 1	"t": 1313876	"P": 1007.25	"F": 0}
{"v": 1	"t": 1313897	"P": 1004.0	"F": 0}
{"v": 1	"t": 1313917	"P": 1008.25	"F": 0}
{"v": 1	"t": 1313937	"P": 1010.25	"F": 0}
{"v": 1	"t": 1313958	"P": 1008.0	"F": 0}
{"v": 1	"t": 1313978	"P": 1005.0	"F": 0}
{"v": 1	"t": 1313998	"P": 1007.5	"F": 0}
{"v": 1	"t": 1314019	"P": 1012.5	"F": 0}
{"v": 1	"t": 1314039	"P": 1009.25	"F": 0}
{"v": 1	"t": 1314059	"P": 1006.0	"F": 0}
{"v": 1	"t": 1314079	"P": 1006.5	"F": 0}
{"v": 1	"t": 1314100	"P": 1011.25	"F": 0}
{"v": 1	"t": 1314120	"P": 1008.0	"F": 0}
{"v": 1	"t": 1314140	"P": 1007.5	"F": 0}
{"v": 1	"t": 1314161	"P": 1007.75	"F": 0}
{"v": 1	"t": 1314181	"P": 1011.0	"F": 0}
{"v": 1	"t": 1314201	"P": 1011.5	"F": 0}
{"v": 1	"t": 1314222	"P": 1007.5	"F": 0}
{"v": 1	"t": 1314242	"P": 1006.75	"F": 0	"C": 46.285	"D": 3125	"sn": 54091779688249	"file": "/data/device_log/data0000.out"}
{"v": 1	"t": 1314262	"P": 1013.75	"F": 0}
{"v": 1	"t": 1314283	"P": 1011.5	"F": 0}
{"v": 1	"t": 1314303	"P": 1007.25	"F": 0}
{"v": 1	"t": 1314323	"P": 1006.0	"F": 0}
{"v": 1	"t": 1314344	"P": 1013.5	"F": 0}
{"v": 1	"t": 1314364	"P": 1009.5	"F": 0}
{"v": 1	"t": 1314385	"P": 1009.5	"F": 0}
{"v": 1	"t": 1314405	"P": 1012.75	"F": 0}
{"v": 1	"t": 1314425	"P": 1007.0	"F": 0}
{"v": 1	"t": 1314446	"P": 1010.0	"F": 0}
{"v": 1	"t": 1314466	"P": 1009.5	"F": 0}
{"v": 1	"t": 1314487	"P": 1004.5	"F": 0}
{"v": 1	"t": 1314507	"P": 1010.5	"F": 0}
{"v": 1	"t": 1314527	"P": 1014.0	"F": 0}
{"v": 1	"t": 1314548	"P": 1010.75	"F": 0}
{"v": 1	"t": 1314568	"P": 1007.0	"F": 0}
{"v": 1	"t": 1314588	"P": 1008.0	"F": 0}
{"v": 1	"t": 1314609	"P": 1012.75	"F": 0}
{"v": 1	"t": 1314629	"P": 1011.25	"F": 0}
{"v": 1	"t": 1314649	"P": 1009.0	"F": 0}
{"v": 1	"t": 1314669	"P": 1007.75	"F": 0}
{"v": 1	"t": 1314690	"P": 1013.25	"F": 0}
{"v": 1	"t": 1314710	"P": 1011.25	"F": 0}
{"v": 1	"t": 1314730	"P": 1007.75	"F": 0}
{"v": 1	"t": 1314751	"P": 1008.0	"F": 0}
{"v": 1	"t": 1314771	"P": 1013.25	"F": 0}
{"v": 1	"t": 1314791	"P": 1010.5	"F": 0}
{"v": 1	"t": 1314812	"P": 1006.25	"F": 0}
{"v": 1	"t": 1314832	"P": 1008.0	"F": 0}
{"v": 1	"t": 1314852	"P": 1013.25	"F": 0}
{"v": 1	"t": 1314873	"P": 1012.0	"F": 0}
{"v": 1	"t": 1314893	"P": 1007.0	"F": 0}
{"v": 1	"t": 1314913	"P": 1008.0	"F": 0}
{"v": 1	"t": 1314933	"P": 1011.25	"F": 0}
{"v": 1	"t": 1314954	"P": 1011.5	"F": 0}
{"v": 1	"t": 1314974	"P": 1007.0	"F": 0}
{"v": 1	"t": 1314995	"P": 1011.0	"F": 0}
{"v": 1	"t": 1315015	"P": 1011.5	"F": 0}
{"v": 1	"t": 1315035	"P": 1009.0	"F": 0}
{"v": 1	"t": 1315056	"P": 1009.5	"F": 0}
{"v": 1	"t": 1315076	"P": 1013.25	"F": 0}
{"v": 1	"t": 1315096	"P": 1009.75	"F": 0}
{"v": 1	"t": 1315117	"P": 1006.5	"F": 0}
{"v": 1	"t": 1315137	"P": 1008.75	"F": 0}
{"v": 1	"t": 1315157	"P": 1012.25	"F": 0}
{"v": 1	"t": 1315178	"P": 1011.0	"F": 0}
{"v": 1	"t": 1315198	"P": 1006.5	"F": 0}
{"v": 1	"t": 1315218	"P": 1006.0	"F": 0}
{"v": 1	"t": 1315238	"P": 1012.25	"F": 0}
{"v": 1	"t": 1315259	"P": 1012.0	"F": 0	"C": 46.305	"D": 3125	"sn": 54091779688249	"file": "/data/device_log/data0000.out"}
{"v": 1	"t": 1315279	"P": 1009.0	"F": 0}
{"v": 1	"t": 1315299	"P": 1007.75	"F": 0}
{"v": 1	"t": 1315320	"P": 1013.0	"F": 0}
{"v": 1	"t": 1315340	"P": 1010.75	"F": 0}
{"v": 1	"t": 1315360	"P": 1008.25	"F": 0}
{"v": 1	"t": 1315381	"P": 1005.75	"F": 0}
{"v": 1	"t": 1315401	"P": 1011.75	"F": 0}
{"v": 1	"t": 1315421	"P": 1010.25	"F": 0}
{"v": 1	"t": 1315442	"P": 1008.5	"F": 0}
{"v": 1	"t": 1315462	"P": 1006.25	"F": 0}
{"v": 1	"t": 1315482	"P": 1010.0	"F": 0}
{"v": 1	"t": 1315502	"P": 1010.75	"F": 0}
{"v": 1	"t": 1315523	"P": 1007.5	"F": 0}
{"v": 1	"t": 1315543	"P": 1009.75	"F": 0}
{"v": 1	"t": 1315564	"P": 1010.5	"F": 0}
{"v": 1	"t": 1315584	"P": 1005.25	"F": 0}
{"v": 1	"t": 1315605	"P": 1008.75	"F": 0}
{"v": 1	"t": 1315625	"P": 1011.75	"F": 0}
{"v": 1	"t": 1315645	"P": 1009.25	"F": 0}
{"v": 1	"t": 1315665	"P": 1007.25	"F": 0}
{"v": 1	"t": 1315686	"P": 1007.75	"F": 0}
{"v": 1	"t": 1315706	"P": 1013.25	"F": 0}
{"v": 1	"t": 1315726	"P": 1011.5	"F": 0}
{"v": 1	"t": 1315747	"P": 1007.75	"F": 0}
{"v": 1	"t": 1315767	"P": 1009.0	"F": 0}
{"v": 1	"t": 1315787	"P": 1012.25	"F": 0}
{"v": 1	"t": 1315807	"P": 1011.25	"F": 0}
{"v": 1	"t": 1315828	"P": 1007.75	"F": 0}
{"v": 1	"t": 1315848	"P": 1006.25	"F": 0}
{"v": 1	"t": 1315868	"P": 1011.5	"F": 0}
{"v": 1	"t": 1315889	"P": 1011.5	"F": 0}
{"v": 1	"t": 1315909	"P": 1007.75	"F": 0}
{"v": 1	"t": 1315929	"P": 1005.75	"F": 0}
{"v": 1	"t": 1315950	"P": 1011.25	"F": 0}
{"v": 1	"t": 1315970	"P": 1012.5	"F": 0}
{"v": 1	"t": 1315990	"P": 1009.25	"F": 0}
{"v": 1	"t": 1316011	"P": 1005.25	"F": 0}
{"v": 1	"t": 1316031	"P": 1010.5	"F": 0}
{"v": 1	"t": 1316051	"P": 1009.25	"F": 0}
{"v": 1	"t": 1316071	"P": 1008.5	"F": 0}
{"v": 1	"t": 1316092	"P": 1008.25	"F": 0}
{"v": 1	"t": 1316113	"P": 1011.25	"F": 0}
{"v": 1	"t": 1316133	"P": 1007.5	"F": 0}
{"v": 1	"t": 1316153	"P": 1007.5	"F": 0}
{"v": 1	"t": 1316174	"P": 1011.5	"F": 0}
{"v": 1	"t": 1316194	"P": 1006.5	"F": 0}
{"v": 1	"t": 1316214	"P": 1005.0	"F": 0}
{"v": 1	"t": 1316235	"P": 1010.75	"F": 0}
{"v": 1	"t": 1316255	"P": 1011.5	"F": 0}
{"v": 1	"t": 1316275	"P": 1007.5	"F": 0	"C": 46.305	"D": 3125	"sn": 54091779688249	"file": "/data/device_log/data0000.out"}
{"v": 1	"t": 1316296	"P": 1007.5	"F": 0}
{"v": 1	"t": 1316316	"P": 1010.5	"F": 0}
{"v": 1	"t": 1316336	"P": 1013.0	"F": 0}
{"v": 1	"t": 1316356	"P": 1009.0	"F": 0}
{"v": 1	"t": 1316377	"P": 1004.5	"F": 0}
{"v": 1	"t": 1316397	"P": 1010.75	"F": 0}
{"v": 1	"t": 1316417	"P": 1012.5	"F": 0}
{"v": 1	"t": 1316438	"P": 1009.0	"F": 0}
{"v": 1	"t": 1316458	"P": 1005.0	"F": 0}
{"v": 1	"t": 1316478	"P": 1010.0	"F": 0}
{"v": 1	"t": 1316499	"P": 1012.75	"F": 0}
{"v": 1	"t": 1316519	"P": 1010.0	"F": 0}
{"v": 1	"t": 1316539	"P": 1004.75	"F": 0}
{"v": 1	"t": 1316560	"P": 1010.0	"F": 0}
{"v": 1	"t": 1316580	"P": 1010.75	"F": 0}
{"v": 1	"t": 1316600	"P": 1008.25	"F": 0}
{"v": 1	"t": 1316620	"P": 1006.5	"F": 0}
{"v": 1	"t": 1316641	"P": 1009.5	"F": 0}
{"v": 1	"t": 1316661	"P": 1012.75	"F": 0}
{"v": 1	"t": 1316682	"P": 1009.0	"F": 0}
{"v": 1	"t": 1316702	"P": 1008.25	"F": 0}
{"v": 1	"t": 1316722	"P": 1010.75	"F": 0}
{"v": 1	"t": 1316743	"P": 1008.5	"F": 0}
{"v": 1	"t": 1316763	"P": 1005.75	"F": 0}
{"v": 1	"t": 1316783	"P": 1010.75	"F": 0}
{"v": 1	"t": 1316804	"P": 1010.25	"F": 0}
{"v": 1	"t": 1316824	"P": 1009.5	"F": 0}
{"v": 1	"t": 1316844	"P": 1005.25	"F": 0}
{"v": 1	"t": 1316865	"P": 1011.25	"F": 0}
{"v": 1	"t": 1316885	"P": 1011.0	"F": 0}
{"v": 1	"t": 1316905	"P": 1008.25	"F": 0}
{"v": 1	"t": 1316925	"P": 1007.0	"F": 0}
{"v": 1	"t": 1316946	"P": 1008.75	"F": 0}
{"v": 1	"t": 1316966	"P": 1010.5	"F": 0}
{"v": 1	"t": 1316986	"P": 1008.25	"F": 0}
{"v": 1	"t": 1317007	"P": 1005.0	"F": 0}
{"v": 1	"t": 1317027	"P": 1007.25	"F": 0}
{"v": 1	"t": 1317047	"P": 1013.25	"F": 0}
{"v": 1	"t": 1317068	"P": 1009.0	"F": 0}
{"v": 1	"t": 1317088	"P": 1007.0	"F": 0}
{"v": 1	"t": 1317108	"P": 1007.75	"F": 0}
{"v": 1	"t": 1317129	"P": 1012.0	"F": 0}
{"v": 1	"t": 1317149	"P": 1009.25	"F": 0}
{"v": 1	"t": 1317169	"P": 1007.25	"F": 0}
{"v": 1	"t": 1317189	"P": 1009.0	"F": 0}
{"v": 1	"t": 1317210	"P": 1012.5	"F": 0}
{"v": 1	"t": 1317230	"P": 1007.75	"F": 0}
{"v": 1	"t": 1317251	"P": 1008.25	"F": 0}
{"v": 1	"t": 1317271	"P": 1010.0	"F": 0}
{"v": 1	"t": 1317292	"P": 1008.5	"F": 0	"C": 46.28	"D": 3125	"sn": 54091779688249	"file": "/data/device_log/data0000.out"}
{"v": 1	"t": 1317312	"P": 1004.25	"F": 0}
{"v": 1	"t": 1317332	"P": 1010.75	"F": 0}
{"v": 1	"t": 1317352	"P": 1011.25	"F": 0}
{"v": 1	"t": 1317373	"P": 1008.75	"F": 0}
{"v": 1	"t": 1317393	"P": 1004.5	"F": 0}
{"v": 1	"t": 1317413	"P": 1008.25	"F": 0}
{"v": 1	"t": 1317434	"P": 1011.5	"F": 0}
{"v": 1	"t": 1317454	"P": 1009.0	"F": 0}
{"v": 1	"t": 1317474	"P": 1007.0	"F": 0}
{"v": 1	"t": 1317495	"P": 1007.0	"F": 0}
{"v": 1	"t": 1317515	"P": 1011.0	"F": 0}
{"v": 1	"t": 1317535	"P": 1009.75	"F": 0}
{"v": 1	"t": 1317555	"P": 1005.0	"F": 0}
{"v": 1	"t": 1317576	"P": 1008.0	"F": 0}
{"v": 1	"t": 1317596	"P": 1012.0	"F": 0}
{"v": 1	"t": 1317616	"P": 1008.5	"F": 0}
{"v": 1	"t": 1317637	"P": 1006.5	"F": 0}
{"v": 1	"t": 1317657	"P": 1006.0	"F": 0}
{"v": 1	"t": 1317677	"P": 1012.0	"F": 0}
{"v": 1	"t": 1317698	"P": 1009.75	"F": 0}
{"v": 1	"t": 1317718	"P": 1006.25	"F": 0}
{"v": 1	"t": 1317738	"P": 1008.25	"F": 0}
{"v": 1	"t": 1317758	"P": 1012.0	"F": 0}
{"v": 1	"t": 1317779	"P": 1009.0	"F": 0}
{"v": 1	"t": 1317799	"P": 1005.0	"F": 0}
{"v": 1	"t": 1317820	"P": 1009.25	"F": 0}
{"v": 1	"t": 1317840	"P": 1009.5	"F": 0}
{"v": 1	"t": 1317861	"P": 1004.25	"F": 0}
{"v": 1	"t": 1317881	"P": 1010.25	"F": 0}
{"v": 1	"t": 1317901	"P": 1009.25	"F": 0}
{"v": 1	"t": 1317922	"P": 1006.25	"F": 0}
{"v": 1	"t": 1317942	"P": 1012.5	"F": 0}
{"v": 1	"t": 1317963	"P": 1004.5	"F": 0}
{"v": 1	"t": 1317983	"P": 1007.5	"F": 0}
{"v": 1	"t": 1318004	"P": 1009.5	"F": 0}
{"v": 1	"t": 1318024	"P": 1006.25	"F": 0}
{"v": 1	"t": 1318045	"P": 1008.25	"F": 0}
{"v": 1	"t": 1318065	"P": 1009.25	"F": 0}
{"v": 1	"t": 1318085	"P": 1005.75	"F": 0}
{"v": 1	"t": 1318106	"P": 1005.25	"F": 0}
{"v": 1	"t": 1318126	"P": 1012.5	"F": 0}
{"v": 1	"t": 1318146	"P": 1008.5	"F": 0}
{"v": 1	"t": 1318167	"P": 1006.25	"F": 0}
{"v": 1	"t": 1318187	"P": 1005.25	"F": 0}
{"v": 1	"t": 1318207	"P": 1009.75	"F": 0}
{"v": 1	"t": 1318227	"P": 1009.5	"F": 0}
{"v": 1	"t": 1318248	"P": 1006.5	"F": 0}
{"v": 1	"t": 1318268	"P": 1004.25	"F": 0}
{"v": 1	"t": 1318288	"P": 1009.5	"F": 0}
{"v": 1	"t": 1318309	"P": 1010.0	"F": 0	"C": 46.295	"D": 3125	"sn": 54091779688249	"file": "/data/device_log/data0000.out"}
{"v": 1	"t": 1318329	"P": 1006.25	"F": 0}
{"v": 1	"t": 1318349	"P": 1006.25	"F": 0}
{"v": 1	"t": 1318370	"P": 1010.5	"F": 0}
{"v": 1	"t": 1318390	"P": 1011.75	"F": 0}
{"v": 1	"t": 1318410	"P": 1007.5	"F": 0}
{"v": 1	"t": 1318431	"P": 1005.25	"F": 0}
{"v": 1	"t": 1318451	"P": 1011.75	"F": 0}
{"v": 1	"t": 1318471	"P": 1010.75	"F": 0}
{"v": 1	"t": 1318492	"P": 1009.25	"F": 0}
{"v": 1	"t": 1318512	"P": 1006.0	"F": 0}
{"v": 1	"t": 1318532	"P": 1012.5	"F": 0}
{"v": 1	"t": 1318552	"P": 1012.75	"F": 0}
{"v": 1	"t": 1318573	"P": 1008.25	"F": 0}
{"v": 1	"t": 1318593	"P": 1008.25	"F": 0}
{"v": 1	"t": 1318614	"P": 1011.0	"F": 0}
{"v": 1	"t": 1318634	"P": 1006.5	"F": 0}
{"v": 1	"t": 1318654	"P": 1008.0	"F": 0}
{"v": 1	"t": 1318675	"P": 1013.0	"F": 0}
{"v": 1	"t": 1318695	"P": 1010.5	"F": 0}
{"v": 1	"t": 1318715	"P": 1007.0	"F": 0}
{"v": 1	"t": 1318736	"P": 1007.0	"F": 0}
{"v": 1	"t": 1318756	"P": 1012.0	"F": 0}
{"v": 1	"t": 1318776	"P": 1010.25	"F": 0}
{"v": 1	"t": 1318797	"P": 1008.0	"F": 0}
{"v": 1	"t": 1318817	"P": 1005.5	"F": 0}
{"v": 1	"t": 1318837	"P": 1010.75	"F": 0}
{"v": 1	"t": 1318857	"P": 1007.75	"F": 0}
{"v": 1	"t": 1318878	"P": 1006.25	"F": 0}
{"v": 1	"t": 1318898	"P": 1003.5	"F": 0}
{"v": 1	"t": 1318918	"P": 1006.0	"F": 0}
{"v": 1	"t": 1318939	"P": 1009.5	"F": 0}
{"v": 1	"t": 1318959	"P": 1006.75	"F": 0}
{"v": 1	"t": 1318979	"P": 1003.5	"F": 0}
{"v": 1	"t": 1319000	"P": 1006.0	"F": 0}
{"v": 1	"t": 1319020	"P": 1008.25	"F": 0}
{"v": 1	"t": 1319040	"P": 1008.25	"F": 0}
{"v": 1	"t": 1319060	"P": 1004.0	"F": 0}
{"v": 1	"t": 1319081	"P": 1005.5	"F": 0}
{"v": 1	"t": 1319101	"P": 1009.25	"F": 0}
{"v": 1	"t": 1319121	"P": 1007.0	"F": 0}
{"v": 1	"t": 1319142	"P": 1005.5	"F": 0}
{"v": 1	"t": 1319162	"P": 1009.75	"F": 0}
{"v": 1	"t": 1319183	"P": 1008.25	"F": 0}
{"v": 1	"t": 1319203	"P": 1004.25	"F": 0}
{"v": 1	"t": 1319223	"P": 1010.5	"F": 0}
{"v": 1	"t": 1319244	"P": 1008.75	"F": 0}
{"v": 1	"t": 1319264	"P": 1006.5	"F": 0}
{"v": 1	"t": 1319284	"P": 1002.75	"F": 0}
{"v": 1	"t": 1319305	"P": 1010.25	"F": 0}
{"v": 1	"t": 1319325	"P": 1009.25	"F": 0	"C": 46.32	"D": 3125	"sn": 54091779688249	"file": "/data/device_log/data0000.out"}
{"v": 1	"t": 1319345	"P": 1006.5	"F": -1}
{"v": 1	"t": 1319366	"P": 1005.25	"F": 0}
{"v": 1	"t": 1319386	"P": 1009.25	"F": 0}
{"v": 1	"t": 1319406	"P": 1011.0	"F": 0}
{"v": 1	"t": 1319426	"P": 1007.75	"F": 0}
{"v": 1	"t": 1319447	"P": 1005.25	"F": 1}
{"v": 1	"t": 1319467	"P": 1009.0	"F": 0}
{"v": 1	"t": 1319487	"P": 1006.25	"F": 1}
{"v": 1	"t": 1319508	"P": 1006.0	"F": 0}
{"v": 1	"t": 1319528	"P": 1002.0	"F": 0}
{"v": 1	"t": 1319548	"P": 1006.75	"F": 0}
{"v": 1	"t": 1319569	"P": 1007.5	"F": 0}
{"v": 1	"t": 1319589	"P": 1004.75	"F": -1}
{"v": 1	"t": 1319609	"P": 1004.25	"F": 0}
{"v": 1	"t": 1319630	"P": 1005.5	"F": 0}
{"v": 1	"t": 1319650	"P": 1008.25	"F": 0}
{"v": 1	"t": 1319670	"P": 1006.25	"F": 0}
{"v": 1	"t": 1319691	"P": 1002.25	"F": 0}
{"v": 1	"t": 1319711	"P": 1007.5	"F": 0}
{"v": 1	"t": 1319731	"P": 1005.5	"F": 0}
{"v": 1	"t": 1319752	"P": 1003.5	"F": 0}
{"v": 1	"t": 1319772	"P": 1005.5	"F": 0}
{"v": 1	"t": 1319792	"P": 1008.5	"F": 0}
{"v": 1	"t": 1319813	"P": 1006.25	"F": 0}
{"v": 1	"t": 1319833	"P": 1002.25	"F": -2}
{"v": 1	"t": 1319853	"P": 1011.25	"F": -3}
{"v": 1	"t": 1319874	"P": 1006.0	"F": 6}
{"v": 1	"t": 1319894	"P": 1005.5	"F": -7}
{"v": 1	"t": 1319914	"P": 1004.75	"F": 6}
{"v": 1	"t": 1319935	"P": 1005.75	"F": 4}
{"v": 1	"t": 1319955	"P": 1009.25	"F": -10}
{"v": 1	"t": 1319975	"P": 1008.75	"F": 5}
{"v": 1	"t": 1319995	"P": 1003.25	"F": 2}
{"v": 1	"t": 1320016	"P": 1005.25	"F": -6}
{"v": 1	"t": 1320036	"P": 1011.5	"F": 5}
{"v": 1	"t": 1320056	"P": 1004.5	"F": 5}
{"v": 1	"t": 1320077	"P": 1003.25	"F": -12}
{"v": 1	"t": 1320097	"P": 1007.0	"F": 4}
{"v": 1	"t": 1320117	"P": 1011.0	"F": 5}
{"v": 1	"t": 1320138	"P": 1005.0	"F": -5}
{"v": 1	"t": 1320158	"P": 1005.0	"F": -3}
{"v": 1	"t": 1320178	"P": 1008.25	"F": 5}
{"v": 1	"t": 1320198	"P": 1008.25	"F": -1}
{"v": 1	"t": 1320219	"P": 1008.25	"F": 0}
{"v": 1	"t": 1320239	"P": 1006.0	"F": 0}
{"v": 1	"t": 1320259	"P": 1005.75	"F": 0}
{"v": 1	"t": 1320280	"P": 1010.75	"F": -1}
{"v": 1	"t": 1320300	"P": 1004.25	"F": 1}
{"v": 1	"t": 1320321	"P": 1006.0	"F": -2}
{"v": 1	"t": 1320341	"P": 1010.25	"F": 0	"C": 46.3	"D": 3125	"sn": 54091779688249	"file": "/data/device_log/data0000.out"}
{"v": 1	"t": 1320361	"P": 1007.5	"F": 2}
{"v": 1	"t": 1320382	"P": 1003.5	"F": -1}
{"v": 1	"t": 1320402	"P": 1007.25	"F": -1}
{"v": 1	"t": 1320422	"P": 1009.75	"F": 1}
{"v": 1	"t": 1320443	"P": 1007.0	"F": 0}
{"v": 1	"t": 1320463	"P": 1004.0	"F": -1}
{"v": 1	"t": 1320483	"P": 1006.25	"F": 0}
{"v": 1	"t": 1320504	"P": 1008.5	"F": 0}
{"v": 1	"t": 1320524	"P": 1008.5	"F": 0}
{"v": 1	"t": 1320544	"P": 1004.75	"F": 0}
{"v": 1	"t": 1320564	"P": 1003.5	"F": -1}
{"v": 1	"t": 1320585	"P": 1010.0	"F": 0}
{"v": 1	"t": 1320605	"P": 1008.25	"F": 1}
{"v": 1	"t": 1320625	"P": 1006.25	"F": 4}
{"v": 1	"t": 1320646	"P": 1004.25	"F": 0}
{"v": 1	"t": 1320666	"P": 1009.25	"F": -2}
{"v": 1	"t": 1320686	"P": 1006.5	"F": 3}
{"v": 1	"t": 1320707	"P": 1003.0	"F": -1}
{"v": 1	"t": 1320727	"P": 1001.25	"F": -5}
{"v": 1	"t": 1320747	"P": 1013.75	"F": 6}
{"v": 1	"t": 1320768	"P": 1007.75	"F": -1}
{"v": 1	"t": 1320788	"P": 1007.0	"F": 3}
{"v": 1	"t": 1320808	"P": 999.5	"F": -3}
{"v": 1	"t": 1320829	"P": 1006.5	"F": -7}
{"v": 1	"t": 1320849	"P": 1007.75	"F": -7}
{"v": 1	"t": 1320869	"P": 1012.5	"F": 15}
{"v": 1	"t": 1320890	"P": 1009.75	"F": 5}
{"v": 1	"t": 1320910	"P": 1002.5	"F": -10}
{"v": 1	"t": 1320931	"P": 1004.25	"F": -5}
{"v": 1	"t": 1320951	"P": 1008.5	"F": 10}
{"v": 1	"t": 1320971	"P": 1006.75	"F": -5}
{"v": 1	"t": 1320991	"P": 1009.5	"F": 7}
{"v": 1	"t": 1321012	"P": 999.25	"F": -6}
{"v": 1	"t": 1321032	"P": 1003.25	"F": 1}
{"v": 1	"t": 1321052	"P": 1012.25	"F": 5}
{"v": 1	"t": 1321073	"P": 1002.75	"F": -1}
{"v": 1	"t": 1321093	"P": 1004.5	"F": 6}
{"v": 1	"t": 1321113	"P": 1006.25	"F": -3}
{"v": 1	"t": 1321134	"P": 1011.0	"F": 5}
{"v": 1	"t": 1321154	"P": 1003.0	"F": -8}
{"v": 1	"t": 1321174	"P": 999.5	"F": 0}
{"v": 1	"t": 1321195	"P": 1007.0	"F": 14}
{"v": 1	"t": 1321215	"P": 1005.25	"F": -7}
{"v": 1	"t": 1321235	"P": 1000.0	"F": -12}
{"v": 1	"t": 1321255	"P": 1000.5	"F": 8}
{"v": 1	"t": 1321276	"P": 1002.0	"F": 12}
{"v": 1	"t": 1321296	"P": 1005.75	"F": -23}
{"v": 1	"t": 1321316	"P": 1007.25	"F": 14}
{"v": 1	"t": 1321337	"P": 998.5	"F": -3}
{"v": 1	"t": 1321357	"P": 1002.75	"F": -7	"C": 46.34	"D": 3125	"sn": 54091779688249	"file": "/data/device_log/data0000.out"}
{"v": 1	"t": 1321377	"P": 1009.25	"F": 3}
{"v": 1	"t": 1321398	"P": 1003.75	"F": 9}
{"v": 1	"t": 1321418	"P": 999.0	"F": -5}
{"v": 1	"t": 1321439	"P": 1006.75	"F": 1}
{"v": 1	"t": 1321459	"P": 1005.75	"F": 6}
{"v": 1	"t": 1321480	"P": 1003.5	"F": -2}
{"v": 1	"t": 1321500	"P": 1001.5	"F": -7}
{"v": 1	"t": 1321521	"P": 1002.5	"F": 4}
{"v": 1	"t": 1321541	"P": 1008.0	"F": -3}
{"v": 1	"t": 1321561	"P": 1007.5	"F": -2}
{"v": 1	"t": 1321582	"P": 1004.75	"F": 0}
{"v": 1	"t": 1321602	"P": 1003.5	"F": 3}
{"v": 1	"t": 1321622	"P": 1009.0	"F": -4}
{"v": 1	"t": 1321642	"P": 1007.0	"F": 4}
{"v": 1	"t": 1321663	"P": 1003.0	"F": 0}
{"v": 1	"t": 1321683	"P": 1002.25	"F": 1}
{"v": 1	"t": 1321703	"P": 1008.25	"F": -4}
{"v": 1	"t": 1321724	"P": 1009.0	"F": 1}
{"v": 1	"t": 1321744	"P": 1003.75	"F": 2}
{"v": 1	"t": 1321764	"P": 1002.5	"F": 2}
{"v": 1	"t": 1321785	"P": 1007.5	"F": 1}
{"v": 1	"t": 1321805	"P": 1008.0	"F": 1}
{"v": 1	"t": 1321825	"P": 1001.75	"F": -7}
{"v": 1	"t": 1321846	"P": 1004.25	"F": 2}
{"v": 1	"t": 1321866	"P": 1007.75	"F": 4}
{"v": 1	"t": 1321886	"P": 1008.75	"F": 3}
{"v": 1	"t": 1321906	"P": 1006.75	"F": -2}
{"v": 1	"t": 1321927	"P": 1002.0	"F": -2}
{"v": 1	"t": 1321947	"P": 1006.75	"F": 1}
{"v": 1	"t": 1321967	"P": 1007.0	"F": 2}
{"v": 1	"t": 1321988	"P": 1005.5	"F": -2}
{"v": 1	"t": 1322008	"P": 1003.25	"F": 1}
{"v": 1	"t": 1322028	"P": 1007.25	"F": 2}
{"v": 1	"t": 1322049	"P": 1006.0	"F": 1}
{"v": 1	"t": 1322069	"P": 1000.0	"F": 2}
{"v": 1	"t": 1322090	"P": 1002.5	"F": -1}
{"v": 1	"t": 1322110	"P": 1002.5	"F": -2}
{"v": 1	"t": 1322130	"P": 1000.25	"F": -2}
{"v": 1	"t": 1322151	"P": 1003.75	"F": 1}
{"v": 1	"t": 1322171	"P": 1006.5	"F": 1}
{"v": 1	"t": 1322192	"P": 1002.0	"F": -1}
{"v": 1	"t": 1322212	"P": 1000.75	"F": -1}
{"v": 1	"t": 1322232	"P": 1007.0	"F": 2}
{"v": 1	"t": 1322253	"P": 1002.75	"F": -2}
{"v": 1	"t": 1322273	"P": 998.75	"F": 0}
{"v": 1	"t": 1322293	"P": 1006.75	"F": -1}
{"v": 1	"t": 1322314	"P": 1005.5	"F": 1}
{"v": 1	"t": 1322334	"P": 1003.5	"F": 0}
{"v": 1	"t": 1322354	"P": 1001.75	"F": -1}
{"v": 1	"t": 1322375	"P": 1005.5	"F": -3	"C": 46.305	"D": 3125	"sn": 54091779688249	"file": "/data/device_log/data0000.out"}
{"v": 1	"t": 1322395	"P": 1004.75	"F": 0}
{"v": 1	"t": 1322416	"P": 1000.25	"F": -1}
{"v": 1	"t": 1322436	"P": 1005.0	"F": -2}
{"v": 1	"t": 1322456	"P": 1006.75	"F": -1}
{"v": 1	"t": 1322477	"P": 1003.75	"F": 3}
{"v": 1	"t": 1322497	"P": 1007.0	"F": 1}
{"v": 1	"t": 1322517	"P": 1005.25	"F": -1}
{"v": 1	"t": 1322538	"P": 1003.75	"F": 1}
{"v": 1	"t": 1322558	"P": 1004.75	"F": 1}
{"v": 1	"t": 1322579	"P": 1008.75	"F": 1}
{"v": 1	"t": 1322599	"P": 1003.5	"F": -1}
{"v": 1	"t": 1322619	"P": 1003.25	"F": 1}
{"v": 1	"t": 1322640	"P": 1007.25	"F": 3}
{"v": 1	"t": 1322660	"P": 993.75	"F": 2}
{"v": 1	"t": 1322681	"P": 1001.5	"F": -3}
{"v": 1	"t": 1322701	"P": 1007.25	"F": 1}
{"v": 1	"t": 1322721	"P": 1005.75	"F": 1}
{"v": 1	"t": 1322742	"P": 1000.25	"F": -2}
{"v": 1	"t": 1322762	"P": 1005.5	"F": 4}
{"v": 1	"t": 1322782	"P": 1002.25	"F": -5}
{"v": 1	"t": 1322803	"P": 1001.5	"F": -1}
{"v": 1	"t": 1322823	"P": 1000.75	"F": -1}
{"v": 1	"t": 1322844	"P": 1007.75	"F": -2}
{"v": 1	"t": 1322864	"P": 1004.25	"F": 4}
{"v": 1	"t": 1322884	"P": 998.75	"F": -2}
{"v": 1	"t": 1322905	"P": 1007.75	"F": 2}
{"v": 1	"t": 1322925	"P": 1005.25	"F": 1}
{"v": 1	"t": 1322945	"P": 999.75	"F": 0}
{"v": 1	"t": 1322966	"P": 1002.75	"F": -1}
{"v": 1	"t": 1322986	"P": 1007.5	"F": -1}
{"v": 1	"t": 1323007	"P": 1002.25	"F": 1}
{"v": 1	"t": 1323027	"P": 999.25	"F": -4}
{"v": 1	"t": 1323047	"P": 1008.25	"F": 0}
{"v": 1	"t": 1323068	"P": 1003.75	"F": 4}
{"v": 1	"t": 1323088	"P": 1001.0	"F": -2}
{"v": 1	"t": 1323108	"P": 1005.5	"F": -1}
{"v": 1	"t": 1323129	"P": 1005.75	"F": 9}
{"v": 1	"t": 1323149	"P": 1000.5	"F": -1}
{"v": 1	"t": 1323169	"P": 1002.5	"F": -4}
{"v": 1	"t": 1323190	"P": 1007.5	"F": 2}
{"v": 1	"t": 1323210	"P": 1003.0	"F": 3}
{"v": 1	"t": 1323231	"P": 1000.0	"F": -4}
{"v": 1	"t": 1323251	"P": 1005.0	"F": -4}
{"v": 1	"t": 1323271	"P": 1002.25	"F": 7}
{"v": 1	"t": 1323292	"P": 1000.0	"F": 1}
{"v": 1	"t": 1323312	"P": 1008.0	"F": -1}
{"v": 1	"t": 1323333	"P": 1003.0	"F": -1}
{"v": 1	"t": 1323353	"P": 999.25	"F": -2}
{"v": 1	"t": 1323373	"P": 1005.5	"F": 4}
{"v": 1	"t": 1323394	"P": 1005.75	"F": -1	"C": 46.305	"D": 3125	"sn": 54091779688249	"file": "/data/device_log/data0000.out"}
{"v": 1	"t": 1323414	"P": 1002.0	"F": -4}
{"v": 1	"t": 1323435	"P": 1002.0	"F": 2}
{"v": 1	"t": 1323455	"P": 1005.0	"F": 0}
{"v": 1	"t": 1323475	"P": 1002.25	"F": -3}
{"v": 1	"t": 1323496	"P": 1001.0	"F": 3}
{"v": 1	"t": 1323516	"P": 1004.0	"F": -6}
{"v": 1	"t": 1323536	"P": 1004.75	"F": 5}
{"v": 1	"t": 1323557	"P": 999.5	"F": -1}
{"v": 1	"t": 1323577	"P": 1003.75	"F": -3}
{"v": 1	"t": 1323597	"P": 1004.5	"F": 1}
{"v": 1	"t": 1323618	"P": 1002.0	"F": 3}
{"v": 1	"t": 1323638	"P": 1001.25	"F": 0}
{"v": 1	"t": 1323659	"P": 1007.25	"F": 1}
{"v": 1	"t": 1323679	"P": 1001.0	"F": -2}
{"v": 1	"t": 1323699	"P": 999.75	"F": -1}
{"v": 1	"t": 1323720	"P": 1005.5	"F": 1}
{"v": 1	"t": 1323740	"P": 1004.75	"F": 0}
{"v": 1	"t": 1323760	"P": 1002.5	"F": -1}
{"v": 1	"t": 1323781	"P": 1004.25	"F": 4}
{"v": 1	"t": 1323801	"P": 1003.25	"F": -2}
{"v": 1	"t": 1323822	"P": 1002.75	"F": 1}
{"v": 1	"t": 1323842	"P": 1000.25	"F": -1}
{"v": 1	"t": 1323862	"P": 1006.75	"F": 4}
{"v": 1	"t": 1323883	"P": 1001.75	"F": -4}
{"v": 1	"t": 1323903	"P": 999.25	"F": 5}
{"v": 1	"t": 1323923	"P": 1005.5	"F": -2}
{"v": 1	"t": 1323944	"P": 1005.0	"F": 3}
{"v": 1	"t": 1323964	"P": 1000.5	"F": -2}
{"v": 1	"t": 1323985	"P": 1005.0	"F": -5}
{"v": 1	"t": 1324005	"P": 1009.5	"F": 2}
{"v": 1	"t": 1324025	"P": 1001.25	"F": -10}
{"v": 1	"t": 1324046	"P": 1011.0	"F": 15}
{"v": 1	"t": 1324066	"P": 1006.0	"F": -8}
{"v": 1	"t": 1324087	"P": 1006.25	"F": -3}
{"v": 1	"t": 1324107	"P": 999.75	"F": 9}
{"v": 1	"t": 1324127	"P": 1007.25	"F": -23}
{"v": 1	"t": 1324148	"P": 1010.5	"F": 23}
{"v": 1	"t": 1324168	"P": 1004.75	"F": 6}
{"v": 1	"t": 1324188	"P": 1008.75	"F": -15}
{"v": 1	"t": 1324209	"P": 1012.75	"F": 9}
{"v": 1	"t": 1324229	"P": 1006.75	"F": 7}
{"v": 1	"t": 1324249	"P": 1000.75	"F": -11}
{"v": 1	"t": 1324270	"P": 1009.5	"F": 8}
{"v": 1	"t": 1324290	"P": 1001.75	"F": -8}
{"v": 1	"t": 1324311	"P": 1004.0	"F": 1}
{"v": 1	"t": 1324331	"P": 1007.75	"F": 3}
{"v": 1	"t": 1324351	"P": 1006.25	"F": 6}
{"v": 1	"t": 1324372	"P": 1002.0	"F": 4}
{"v": 1	"t": 1324392	"P": 1006.5	"F": -11}
{"v": 1	"t": 1324412	"P": 1006.25	"F": 0	"C": 46.295	"D": 3125	"sn": 54091779688249	"file": "/data/device_log/data0000.out"}
{"v": 1	"t": 1324433	"P": 1000.5	"F": 1}
{"v": 1	"t": 1324453	"P": 1004.0	"F": -3}
{"v": 1	"t": 1324474	"P": 1007.25	"F": -3}
{"v": 1	"t": 1324494	"P": 1007.25	"F": 3}
{"v": 1	"t": 1324514	"P": 1001.25	"F": 1}
{"v": 1	"t": 1324535	"P": 1008.0	"F": -1}
{"v": 1	"t": 1324555	"P": 1006.0	"F": -1}
{"v": 1	"t": 1324575	"P": 1002.0	"F": -3}
{"v": 1	"t": 1324596	"P": 1006.25	"F": 3}
{"v": 1	"t": 1324616	"P": 1006.25	"F": -3}
{"v": 1	"t": 1324637	"P": 1001.0	"F": -3}
{"v": 1	"t": 1324657	"P": 1003.75	"F": 2}
{"v": 1	"t": 1324677	"P": 1005.75	"F": -5}
{"v": 1	"t": 1324698	"P": 1005.25	"F": -5}
{"v": 1	"t": 1324718	"P": 1004.0	"F": -1}
{"v": 1	"t": 1324739	"P": 1006.25	"F": -2}
{"v": 1	"t": 1324759	"P": 1002.0	"F": -4}
{"v": 1	"t": 1324779	"P": 1003.25	"F": 0}
{"v": 1	"t": 1324800	"P": 1008.5	"F": 5}
{"v": 1	"t": 1324820	"P": 1002.75	"F": 0}
{"v": 1	"t": 1324841	"P": 1003.5	"F": -2}
{"v": 1	"t": 1324861	"P": 1011.25	"F": 1}
{"v": 1	"t": 1324882	"P": 1005.75	"F": 3}
{"v": 1	"t": 1324902	"P": 1005.0	"F": 9}
{"v": 1	"t": 1324922	"P": 1008.75	"F": -1}
{"v": 1	"t": 1324943	"P": 1004.25	"F": 0}
{"v": 1	"t": 1324963	"P": 1008.25	"F": 4}
{"v": 1	"t": 1324984	"P": 1006.75	"F": 0}
{"v": 1	"t": 1325004	"P": 1003.75	"F": -5}
{"v": 1	"t": 1325024	"P": 1003.5	"F": 0}
{"v": 1	"t": 1325045	"P": 1010.25	"F": 0}
{"v": 1	"t": 1325065	"P": 1005.25	"F": 3}
{"v": 1	"t": 1325085	"P": 1002.25	"F": -2}
{"v": 1	"t": 1325106	"P": 1006.75	"F": 3}
{"v": 1	"t": 1325126	"P": 1006.75	"F": 0}
{"v": 1	"t": 1325147	"P": 1003.0	"F": -3}
{"v": 1	"t": 1325167	"P": 1003.25	"F": 1}
{"v": 1	"t": 1325187	"P": 1007.25	"F": 2}
{"v": 1	"t": 1325208	"P": 1003.5	"F": 0}
{"v": 1	"t": 1325228	"P": 1002.75	"F": 2}
{"v": 1	"t": 1325248	"P": 1006.5	"F": 5}
{"v": 1	"t": 1325269	"P": 1006.0	"F": -3}
{"v": 1	"t": 1325289	"P": 1002.75	"F": 2}
{"v": 1	"t": 1325310	"P": 1006.75	"F": 1}
{"v": 1	"t": 1325330	"P": 1007.75	"F": -1}
{"v": 1	"t": 1325350	"P": 1003.0	"F": 0}
{"v": 1	"t": 1325371	"P": 1004.0	"F": 0}
{"v": 1	"t": 1325391	"P": 1006.5	"F": -2}
{"v": 1	"t": 1325411	"P": 1000.25	"F": 0}
{"v": 1	"t": 1325432	"P": 1004.75	"F": 1	"C": 46.28	"D": 3125	"sn": 54091779688249	"file": "/data/device_log/data0000.out"}
{"v": 1	"t": 1325452	"P": 1007.25	"F": 3}
{"v": 1	"t": 1325472	"P": 1009.25	"F": 2}
{"v": 1	"t": 1325493	"P": 1001.5	"F": -4}
{"v": 1	"t": 1325513	"P": 1006.25	"F": 2}
{"v": 1	"t": 1325534	"P": 1007.0	"F": 2}
{"v": 1	"t": 1325554	"P": 1002.0	"F": -5}
{"v": 1	"t": 1325574	"P": 1004.25	"F": 6}
{"v": 1	"t": 1325595	"P": 1008.25	"F": 7}
{"v": 1	"t": 1325615	"P": 1003.25	"F": -8}
{"v": 1	"t": 1325636	"P": 1003.5	"F": -2}
{"v": 1	"t": 1325656	"P": 1008.5	"F": 4}
{"v": 1	"t": 1325676	"P": 1008.25	"F": 7}
{"v": 1	"t": 1325697	"P": 1001.75	"F": -13}
{"v": 1	"t": 1325717	"P": 1007.75	"F": 0}
{"v": 1	"t": 1325737	"P": 1010.0	"F": 9}
{"v": 1	"t": 1325758	"P": 1004.25	"F": -4}
{"v": 1	"t": 1325778	"P": 1002.5	"F": -6}
{"v": 1	"t": 1325798	"P": 1009.5	"F": 5}
{"v": 1	"t": 1325819	"P": 1003.75	"F": 4}
{"v": 1	"t": 1325839	"P": 1003.75	"F": -4}
{"v": 1	"t": 1325860	"P": 1005.25	"F": 0}
{"v": 1	"t": 1325880	"P": 1009.75	"F": 2}
{"v": 1	"t": 1325900	"P": 1005.25	"F": -1}
{"v": 1	"t": 1325921	"P": 1003.75	"F": -1}
{"v": 1	"t": 1325941	"P": 1009.5	"F": 1}
{"v": 1	"t": 1325961	"P": 1006.75	"F": 1}
{"v": 1	"t": 1325982	"P": 1003.5	"F": 0}
{"v": 1	"t": 1326002	"P": 1008.5	"F": 0}
{"v": 1	"t": 1326023	"P": 1005.75	"F": 0}
{"v": 1	"t": 1326043	"P": 1004.25	"F": 0}
{"v": 1	"t": 1326063	"P": 1006.0	"F": 0}
{"v": 1	"t": 1326084	"P": 1007.0	"F": 0}
{"v": 1	"t": 1326104	"P": 1003.5	"F": -1}
{"v": 1	"t": 1326125	"P": 1003.5	"F": 0}
{"v": 1	"t": 1326145	"P": 1007.25	"F": -1}
{"v": 1	"t": 1326165	"P": 1005.25	"F": 0}
{"v": 1	"t": 1326186	"P": 1002.5	"F": 1}
{"v": 1	"t": 1326206	"P": 1009.0	"F": 0}
{"v": 1	"t": 1326226	"P": 1005.5	"F": 0}
{"v": 1	"t": 1326247	"P": 1004.25	"F": 0}
{"v": 1	"t": 1326267	"P": 1005.5	"F": 1}
{"v": 1	"t": 1326288	"P": 1006.0	"F": 0}
{"v": 1	"t": 1326308	"P": 1004.75	"F": 0}
{"v": 1	"t": 1326328	"P": 1006.75	"F": 0}
{"v": 1	"t": 1326349	"P": 1006.75	"F": 0}
{"v": 1	"t": 1326369	"P": 1005.0	"F": 0}
{"v": 1	"t": 1326389	"P": 1000.0	"F": 0}
{"v": 1	"t": 1326410	"P": 1007.5	"F": 0}
{"v": 1	"t": 1326430	"P": 1005.25	"F": 0}
{"v": 1	"t": 1326450	"P": 1003.5	"F": 0	"C": 46.315	"D": 3125	"sn": 54091779688249	"file": "/data/device_log/data0000.out"}
{"v": 1	"t": 1326471	"P": 1005.0	"F": 0}
{"v": 1	"t": 1326491	"P": 1005.75	"F": 0}
{"v": 1	"t": 1326512	"P": 1003.5	"F": 0}
{"v": 1	"t": 1326532	"P": 1003.0	"F": 0}
{"v": 1	"t": 1326552	"P": 1009.75	"F": 0}
{"v": 1	"t": 1326573	"P": 1006.25	"F": 0}
{"v": 1	"t": 1326593	"P": 1002.75	"F": 0}
{"v": 1	"t": 1326614	"P": 1008.75	"F": 0}
{"v": 1	"t": 1326634	"P": 1005.5	"F": 0}
{"v": 1	"t": 1326655	"P": 1004.25	"F": 0}
{"v": 1	"t": 1326675	"P": 1007.0	"F": 0}
{"v": 1	"t": 1326695	"P": 1004.0	"F": 0}
{"v": 1	"t": 1326716	"P": 1003.5	"F": 0}
{"v": 1	"t": 1326736	"P": 1008.25	"F": 0}
{"v": 1	"t": 1326756	"P": 1005.75	"F": 0}
{"v": 1	"t": 1326777	"P": 1003.0	"F": 0}
{"v": 1	"t": 1326797	"P": 1006.25	"F": 0}
{"v": 1	"t": 1326818	"P": 1006.75	"F": 0}
{"v": 1	"t": 1326838	"P": 1003.25	"F": 0}
{"v": 1	"t": 1326858	"P": 1003.25	"F": 0}
{"v": 1	"t": 1326879	"P": 1008.0	"F": 0}
{"v": 1	"t": 1326899	"P": 1005.5	"F": 0}
{"v": 1	"t": 1326919	"P": 1003.5	"F": 0}
{"v": 1	"t": 1326940	"P": 1006.75	"F": 0}
{"v": 1	"t": 1326960	"P": 1007.5	"F": 0}
{"v": 1	"t": 1326980	"P": 1004.5	"F": 0}
{"v": 1	"t": 1327001	"P": 1004.25	"F": 0}
{"v": 1	"t": 1327021	"P": 1006.25	"F": 0}
{"v": 1	"t": 1327042	"P": 1003.25	"F": 0}
{"v": 1	"t": 1327062	"P": 1002.5	"F": 0}
{"v": 1	"t": 1327082	"P": 1007.0	"F": 0}
{"v": 1	"t": 1327103	"P": 1005.0	"F": 0}
{"v": 1	"t": 1327123	"P": 1003.75	"F": 0}
{"v": 1	"t": 1327143	"P": 1006.0	"F": 0}
{"v": 1	"t": 1327164	"P": 1007.75	"F": 0}
{"v": 1	"t": 1327184	"P": 1002.5	"F": 1}
{"v": 1	"t": 1327205	"P": 1005.25	"F": -2}
{"v": 1	"t": 1327225	"P": 1004.25	"F": 2}
{"v": 1	"t": 1327246	"P": 1001.75	"F": 0}
{"v": 1	"t": 1327266	"P": 1010.5	"F": -2}
{"v": 1	"t": 1327286	"P": 1006.75	"F": 1}
{"v": 1	"t": 1327307	"P": 1003.75	"F": 1}
{"v": 1	"t": 1327327	"P": 1003.25	"F": -1}
{"v": 1	"t": 1327347	"P": 1008.25	"F": 0}
{"v": 1	"t": 1327368	"P": 1006.25	"F": 0}
{"v": 1	"t": 1327388	"P": 1002.75	"F": 0}
{"v": 1	"t": 1327408	"P": 1005.5	"F": 0}
{"v": 1	"t": 1327429	"P": 1009.25	"F": 0}
{"v": 1	"t": 1327449	"P": 1007.25	"F": 0}
{"v": 1	"t": 1327469	"P": 1003.5	"F": 0	"C": 46.3	"D": 3125	"sn": 54091779688249	"file": "/data/device_log/data0000.out"}
{"v": 1	"t": 1327489	"P": 1004.75	"F": 0}
{"v": 1	"t": 1327510	"P": 1010.25	"F": 0}
{"v": 1	"t": 1327530	"P": 1007.25	"F": 0}
{"v": 1	"t": 1327550	"P": 1003.25	"F": 0}
{"v": 1	"t": 1327571	"P": 1003.75	"F": -1}
{"v": 1	"t": 1327591	"P": 1009.5	"F": 0}
{"v": 1	"t": 1327611	"P": 1005.75	"F": 1}
{"v": 1	"t": 1327632	"P": 1002.75	"F": 0}
{"v": 1	"t": 1327652	"P": 1003.5	"F": 0}
{"v": 1	"t": 1327672	"P": 1008.0	"F": 0}
{"v": 1	"t": 1327692	"P": 1005.5	"F": 0}
{"v": 1	"t": 1327713	"P": 1003.75	"F": 0}
{"v": 1	"t": 1327733	"P": 1000.75	"F": 0}
{"v": 1	"t": 1327753	"P": 1007.5	"F": 0}
{"v": 1	"t": 1327774	"P": 1007.75	"F": 0}
{"v": 1	"t": 1327794	"P": 1003.75	"F": 1}
{"v": 1	"t": 1327814	"P": 1002.25	"F": 0}
{"v": 1	"t": 1327835	"P": 1004.75	"F": 0}
{"v": 1	"t": 1327855	"P": 1006.5	"F": 0}
{"v": 1	"t": 1327875	"P": 1004.75	"F": 0}
{"v": 1	"t": 1327895	"P": 1001.75	"F": 0}
{"v": 1	"t": 1327916	"P": 1005.0	"F": 0}
{"v": 1	"t": 1327936	"P": 1009.0	"F": 0}
{"v": 1	"t": 1327956	"P": 1003.75	"F": 0}
{"v": 1	"t": 1327977	"P": 1002.75	"F": 0}
{"v": 1	"t": 1327997	"P": 1004.75	"F": 0}
{"v": 1	"t": 1328017	"P": 1009.5	"F": 0}
{"v": 1	"t": 1328038	"P": 1005.5	"F": 1}
{"v": 1	"t": 1328058	"P": 1003.0	"F": 0}
{"v": 1	"t": 1328078	"P": 1003.75	"F": -2}
{"v": 1	"t": 1328098	"P": 1009.25	"F": 1}
{"v": 1	"t": 1328119	"P": 1006.5	"F": 1}
{"v": 1	"t": 1328139	"P": 1001.75	"F": -1}
{"v": 1	"t": 1328160	"P": 1003.75	"F": 0}
{"v": 1	"t": 1328180	"P": 1008.75	"F": 0}
{"v": 1	"t": 1328200	"P": 1003.25	"F": 0}
{"v": 1	"t": 1328221	"P": 1002.25	"F": 0}
{"v": 1	"t": 1328241	"P": 1006.75	"F": 0}
{"v": 1	"t": 1328261	"P": 1005.75	"F": 0}
{"v": 1	"t": 1328282	"P": 1003.75	"F": 0}
{"v": 1	"t": 1328302	"P": 1003.75	"F": 1}
{"v": 1	"t": 1328322	"P": 1008.25	"F": 0}
{"v": 1	"t": 1328343	"P": 1004.25	"F": -1}
{"v": 1	"t": 1328363	"P": 1003.0	"F": 0}
{"v": 1	"t": 1328383	"P": 1005.75	"F": 1}
{"v": 1	"t": 1328404	"P": 1009.75	"F": 0}
{"v": 1	"t": 1328424	"P": 1005.75	"F": -1}
{"v": 1	"t": 1328444	"P": 1002.0	"F": 0}
{"v": 1	"t": 1328465	"P": 1005.0	"F": 0}
{"v": 1	"t": 1328485	"P": 1007.0	"F": 0	"C": 46.32	"D": 3125	"sn": 54091779688249	"file": "/data/device_log/data0000.out"}
{"v": 1	"t": 1328505	"P": 1005.25	"F": 0}
{"v": 1	"t": 1328526	"P": 1003.25	"F": 0}
{"v": 1	"t": 1328546	"P": 1005.25	"F": 0}
{"v": 1	"t": 1328566	"P": 1006.75	"F": 0}
{"v": 1	"t": 1328586	"P": 1005.75	"F": 0}
{"v": 1	"t": 1328607	"P": 1001.0	"F": 0}
{"v": 1	"t": 1328627	"P": 1003.5	"F": 0}
{"v": 1	"t": 1328647	"P": 1007.5	"F": 0}
{"v": 1	"t": 1328668	"P": 1005.25	"F": 0}
{"v": 1	"t": 1328688	"P": 1004.5	"F": 0}
{"v": 1	"t": 1328708	"P": 1002.25	"F": 0}
{"v": 1	"t": 1328728	"P": 1008.25	"F": 0}
{"v": 1	"t": 1328749	"P": 1008.0	"F": 0}
{"v": 1	"t": 1328769	"P": 1002.75	"F": 0}
{"v": 1	"t": 1328789	"P": 1001.75	"F": 0}
{"v": 1	"t": 1328810	"P": 1007.5	"F": 0}
{"v": 1	"t": 1328830	"P": 1007.25	"F": 0}
{"v": 1	"t": 1328850	"P": 1002.25	"F": 0}
{"v": 1	"t": 1328871	"P": 1003.0	"F": 0}
{"v": 1	"t": 1328891	"P": 1005.25	"F": 0}
{"v": 1	"t": 1328911	"P": 1008.75	"F": 0}
{"v": 1	"t": 1328931	"P": 1005.25	"F": 0}
{"v": 1	"t": 1328952	"P": 1001.25	"F": 0}
{"v": 1	"t": 1328972	"P": 1005.25	"F": 0}
{"v": 1	"t": 1328992	"P": 1008.5	"F": 0}
{"v": 1	"t": 1329013	"P": 1005.5	"F": 0}
{"v": 1	"t": 1329033	"P": 1001.75	"F": 0}
{"v": 1	"t": 1329053	"P": 1004.75	"F": 0}
{"v": 1	"t": 1329074	"P": 1007.0	"F": 0}
{"v": 1	"t": 1329094	"P": 1003.75	"F": 0}
{"v": 1	"t": 1329114	"P": 1001.25	"F": 0}
{"v": 1	"t": 1329134	"P": 1003.75	"F": 0}
{"v": 1	"t": 1329155	"P": 1008.75	"F": 0}
{"v": 1	"t": 1329175	"P": 1004.75	"F": 0}
{"v": 1	"t": 1329195	"P": 1001.75	"F": 0}
{"v": 1	"t": 1329216	"P": 1003.0	"F": 0}
{"v": 1	"t": 1329236	"P": 1008.5	"F": 0}
{"v": 1	"t": 1329256	"P": 1005.0	"F": 0}
{"v": 1	"t": 1329277	"P": 1002.5	"F": 0}
{"v": 1	"t": 1329297	"P": 1002.0	"F": 0}
{"v": 1	"t": 1329317	"P": 1006.25	"F": 0}
{"v": 1	"t": 1329337	"P": 1006.5	"F": 0}
{"v": 1	"t": 1329358	"P": 1004.0	"F": 0}
{"v": 1	"t": 1329378	"P": 1001.75	"F": 0}
{"v": 1	"t": 1329398	"P": 1006.5	"F": 0}
{"v": 1	"t": 1329419	"P": 1007.5	"F": 0}
{"v": 1	"t": 1329439	"P": 1004.25	"F": 0}
{"v": 1	"t": 1329459	"P": 1001.75	"F": 0}
{"v": 1	"t": 1329480	"P": 1005.0	"F": 0}
{"v": 1	"t": 1329500	"P": 1008.0	"F": 0	"C": 46.31	"D": 3125	"sn": 54091779688249	"file": "/data/device_log/data0000.out"}
{"v": 1	"t": 1329520	"P": 1004.5	"F": 0}
{"v": 1	"t": 1329540	"P": 1002.0	"F": 0}
{"v": 1	"t": 1329561	"P": 1003.75	"F": 0}
{"v": 1	"t": 1329581	"P": 1008.0	"F": 0}
{"v": 1	"t": 1329601	"P": 1006.0	"F": 0}
{"v": 1	"t": 1329622	"P": 1002.25	"F": 0}
{"v": 1	"t": 1329642	"P": 1002.75	"F": 0}
{"v": 1	"t": 1329662	"P": 1007.0	"F": 0}
{"v": 1	"t": 1329683	"P": 1005.75	"F": 0}
{"v": 1	"t": 1329703	"P": 1002.75	"F": 0}
{"v": 1	"t": 1329723	"P": 1002.75	"F": 0}
{"v": 1	"t": 1329743	"P": 1006.75	"F": 0}
{"v": 1	"t": 1329764	"P": 1006.0	"F": 0}
{"v": 1	"t": 1329784	"P": 1003.0	"F": 0}
{"v": 1	"t": 1329804	"P": 1001.5	"F": 0}
{"v": 1	"t": 1329825	"P": 1005.75	"F": 0}
{"v": 1	"t": 1329845	"P": 1004.5	"F": 0}
{"v": 1	"t": 1329865	"P": 1002.0	"F": 0}
{"v": 1	"t": 1329886	"P": 1002.25	"F": 0}
{"v": 1	"t": 1329906	"P": 1007.5	"F": 0}
{"v": 1	"t": 1329926	"P": 1007.0	"F": 0}
{"v": 1	"t": 1329947	"P": 1003.5	"F": 0}
{"v": 1	"t": 1329967	"P": 1002.5	"F": 0}
{"v": 1	"t": 1329987	"P": 1006.75	"F": 0}
{"v": 1	"t": 1330007	"P": 1006.75	"F": 0}
{"v": 1	"t": 1330028	"P": 1003.5	"F": 0}
{"v": 1	"t": 1330048	"P": 1002.5	"F": 0}
{"v": 1	"t": 1330068	"P": 1006.0	"F": 0}
{"v": 1	"t": 1330089	"P": 1006.5	"F": 0}
{"v": 1	"t": 1330109	"P": 1003.25	"F": 0}
{"v": 1	"t": 1330129	"P": 1000.25	"F": 0}
{"v": 1	"t": 1330150	"P": 1004.5	"F": 0}
{"v": 1	"t": 1330170	"P": 1007.25	"F": 0}
{"v": 1	"t": 1330190	"P": 1004.25	"F": 0}
{"v": 1	"t": 1330210	"P": 1000.0	"F": 0}
{"v": 1	"t": 1330231	"P": 1004.5	"F": 0}
{"v": 1	"t": 1330251	"P": 1008.25	"F": 0}
{"v": 1	"t": 1330271	"P": 1006.0	"F": 0}
{"v": 1	"t": 1330292	"P": 1002.5	"F": 0}
{"v": 1	"t": 1330312	"P": 1003.25	"F": 0}
{"v": 1	"t": 1330332	"P": 1008.0	"F": 0}
{"v": 1	"t": 1330353	"P": 1006.25	"F": 0}
{"v": 1	"t": 1330373	"P": 1003.5	"F": 0}
{"v": 1	"t": 1330393	"P": 1001.5	"F": 0}
{"v": 1	"t": 1330413	"P": 1007.25	"F": 0}
{"v": 1	"t": 1330434	"P": 1005.75	"F": 0}
{"v": 1	"t": 1330454	"P": 1004.25	"F": 0}
{"v": 1	"t": 1330474	"P": 1002.25	"F": 0}
{"v": 1	"t": 1330495	"P": 1007.0	"F": 0}
{"v": 1	"t": 1330515	"P": 1006.0	"F": 0	"C": 46.33	"D": 3125	"sn": 54091779688249	"file": "/data/device_log/data0000.out"}
{"v": 1	"t": 1330535	"P": 1004.25	"F": 0}
{"v": 1	"t": 1330556	"P": 1002.75	"F": 0}
{"v": 1	"t": 1330576	"P": 1005.75	"F": 0}
{"v": 1	"t": 1330596	"P": 1008.0	"F": 0}
{"v": 1	"t": 1330616	"P": 1005.5	"F": 0}
{"v": 1	"t": 1330637	"P": 1000.75	"F": 0}
{"v": 1	"t": 1330657	"P": 1006.5	"F": 0}
{"v": 1	"t": 1330677	"P": 1008.5	"F": 0}
{"v": 1	"t": 1330698	"P": 1005.5	"F": 0}
{"v": 1	"t": 1330718	"P": 1001.5	"F": 0}
{"v": 1	"t": 1330738	"P": 1002.25	"F": 0}
{"v": 1	"t": 1330759	"P": 1007.25	"F": 0}
{"v": 1	"t": 1330779	"P": 1005.25	"F": 0}
{"v": 1	"t": 1330799	"P": 1002.25	"F": 0}
{"v": 1	"t": 1330819	"P": 1003.75	"F": 0}
{"v": 1	"t": 1330840	"P": 1009.0	"F": 0}
{"v": 1	"t": 1330860	"P": 1004.25	"F": 0}
{"v": 1	"t": 1330880	"P": 1004.25	"F": 0}
{"v": 1	"t": 1330901	"P": 1002.5	"F": 0}
{"v": 1	"t": 1330921	"P": 1006.5	"F": 0}
{"v": 1	"t": 1330941	"P": 1007.0	"F": 0}
{"v": 1	"t": 1330961	"P": 1004.0	"F": 0}
{"v": 1	"t": 1330982	"P": 1003.5	"F": 1}
{"v": 1	"t": 1331002	"P": 1006.0	"F": 6}
{"v": 1	"t": 1331022	"P": 1003.75	"F": -6}
{"v": 1	"t": 1331043	"P": 1002.75	"F": -6}
{"v": 1	"t": 1331063	"P": 1003.0	"F": 10}
{"v": 1	"t": 1331083	"P": 1003.25	"F": -3}
{"v": 1	"t": 1331104	"P": 1008.0	"F": -2}
{"v": 1	"t": 1331124	"P": 1004.0	"F": 1}
{"v": 1	"t": 1331144	"P": 1002.0	"F": 1}
{"v": 1	"t": 1331165	"P": 1005.25	"F": 1}
{"v": 1	"t": 1331185	"P": 1006.25	"F": -1}
{"v": 1	"t": 1331205	"P": 1005.0	"F": 0}
{"v": 1	"t": 1331225	"P": 1003.0	"F": -1}
{"v": 1	"t": 1331246	"P": 1004.5	"F": 8}
{"v": 1	"t": 1331266	"P": 1004.75	"F": -9}
{"v": 1	"t": 1331286	"P": 1006.5	"F": 0}
{"v": 1	"t": 1331307	"P": 1004.5	"F": 5}
{"v": 1	"t": 1331327	"P": 1003.5	"F": 2}
{"v": 1	"t": 1331347	"P": 1006.25	"F": -9}
{"v": 1	"t": 1331368	"P": 1006.5	"F": 8}
{"v": 1	"t": 1331388	"P": 1002.25	"F": 0}
{"v": 1	"t": 1331408	"P": 1001.5	"F": -1}
{"v": 1	"t": 1331428	"P": 1007.5	"F": 2}
{"v": 1	"t": 1331449	"P": 1007.25	"F": 1}
{"v": 1	"t": 1331469	"P": 1002.5	"F": -4}
{"v": 1	"t": 1331489	"P": 1002.25	"F": 4}
{"v": 1	"t": 1331510	"P": 1006.25	"F": -1}
{"v": 1	"t": 1331530	"P": 1004.0	"F": -1	"C": 46.36	"D": 3125	"sn": 54091779688249	"file": "/data/device_log/data0000.out"}
{"v": 1	"t": 1331551	"P": 1002.25	"F": 0}
{"v": 1	"t": 1331571	"P": 1007.5	"F": -1}
{"v": 1	"t": 1331591	"P": 1005.75	"F": 3}
{"v": 1	"t": 1331612	"P": 1002.0	"F": -1}
{"v": 1	"t": 1331632	"P": 1002.5	"F": 0}
{"v": 1	"t": 1331652	"P": 1007.0	"F": 2}
{"v": 1	"t": 1331672	"P": 1008.25	"F": -1}
{"v": 1	"t": 1331693	"P": 1003.75	"F": -1}
{"v": 1	"t": 1331713	"P": 1002.25	"F": 0}
{"v": 1	"t": 1331733	"P": 1008.5	"F": 0}
{"v": 1	"t": 1331754	"P": 1008.25	"F": -3}
{"v": 1	"t": 1331774	"P": 1006.75	"F": 2}
{"v": 1	"t": 1331794	"P": 1004.5	"F": 4}
{"v": 1	"t": 1331815	"P": 1004.5	"F": -2}
{"v": 1	"t": 1331835	"P": 1009.75	"F": 0}
{"v": 1	"t": 1331855	"P": 1007.75	"F": -2}
{"v": 1	"t": 1331875	"P": 1005.75	"F": 0}
{"v": 1	"t": 1331896	"P": 1007.75	"F": 0}
{"v": 1	"t": 1331916	"P": 1011.25	"F": 5}
{"v": 1	"t": 1331936	"P": 1007.25	"F": -13}
{"v": 1	"t": 1331957	"P": 1012.0	"F": 9}
{"v": 1	"t": 1331977	"P": 1010.5	"F": -4}
{"v": 1	"t": 1331997	"P": 1020.25	"F": 1}
{"v": 1	"t": 1332017	"P": 1019.75	"F": 0}
{"v": 1	"t": 1332038	"P": 1014.5	"F": 4}
{"v": 1	"t": 1332058	"P": 1007.5	"F": -4}
{"v": 1	"t": 1332078	"P": 1014.5	"F": 1}
{"v": 1	"t": 1332099	"P": 1016.0	"F": 1}
{"v": 1	"t": 1332119	"P": 1014.0	"F": 6}
{"v": 1	"t": 1332139	"P": 1008.75	"F": -2}
{"v": 1	"t": 1332160	"P": 1014.25	"F": -5}
{"v": 1	"t": 1332180	"P": 1016.0	"F": -6}
{"v": 1	"t": 1332200	"P": 1012.5	"F": 9}
{"v": 1	"t": 1332221	"P": 1008.25	"F": -3}
{"v": 1	"t": 1332241	"P": 1010.0	"F": -2}
{"v": 1	"t": 1332261	"P": 1010.75	"F": -3}
{"v": 1	"t": 1332282	"P": 1006.0	"F": 11}
{"v": 1	"t": 1332302	"P": 1004.0	"F": -8}
{"v": 1	"t": 1332322	"P": 1012.75	"F": 2}
{"v": 1	"t": 1332342	"P": 1011.25	"F": 0}
{"v": 1	"t": 1332363	"P": 1004.75	"F": 2}
{"v": 1	"t": 1332383	"P": 1004.0	"F": -4}
{"v": 1	"t": 1332403	"P": 1010.75	"F": -1}
{"v": 1	"t": 1332424	"P": 1013.25	"F": 0}
{"v": 1	"t": 1332444	"P": 1004.5	"F": -5}
{"v": 1	"t": 1332464	"P": 997.5	"F": 9}
{"v": 1	"t": 1332484	"P": 993.75	"F": -7}
{"v": 1	"t": 1332505	"P": 1013.25	"F": 11}
{"v": 1	"t": 1332525	"P": 996.75	"F": -15}
{"v": 1	"t": 1332545	"P": 1010.75	"F": -13	"C": 46.29	"D": 3125	"sn": 54091779688249	"file": "/data/device_log/data0000.out"}
{"v": 1	"t": 1332566	"P": 1016.0	"F": 20}
{"v": 1	"t": 1332586	"P": 1006.75	"F": 4}
{"v": 1	"t": 1332607	"P": 999.75	"F": -6}
{"v": 1	"t": 1332627	"P": 1004.75	"F": 13}
{"v": 1	"t": 1332647	"P": 1004.25	"F": -5}
{"v": 1	"t": 1332668	"P": 1005.0	"F": 0}
{"v": 1	"t": 1332688	"P": 1001.75	"F": -3}
{"v": 1	"t": 1332708	"P": 1005.75	"F": -5}
{"v": 1	"t": 1332729	"P": 1009.75	"F": -8}
{"v": 1	"t": 1332749	"P": 1010.25	"F": 1}
{"v": 1	"t": 1332769	"P": 1012.75	"F": 9}
{"v": 1	"t": 1332789	"P": 1008.75	"F": -5}
{"v": 1	"t": 1332810	"P": 1014.5	"F": -6}
{"v": 1	"t": 1332830	"P": 1009.5	"F": 4}
{"v": 1	"t": 1332850	"P": 1008.75	"F": 7}
{"v": 1	"t": 1332871	"P": 1005.75	"F": -1}
{"v": 1	"t": 1332891	"P": 1015.5	"F": -10}
{"v": 1	"t": 1332911	"P": 1020.5	"F": 4}
{"v": 1	"t": 1332932	"P": 1015.75	"F": 0}
{"v": 1	"t": 1332952	"P": 1015.25	"F": 0}
{"v": 1	"t": 1332972	"P": 1018.5	"F": 1}
{"v": 1	"t": 1332993	"P": 1016.75	"F": -5}
{"v": 1	"t": 1333013	"P": 1012.25	"F": 5}
{"v": 1	"t": 1333033	"P": 1008.25	"F": 0}
{"v": 1	"t": 1333054	"P": 1011.25	"F": 10}
{"v": 1	"t": 1333074	"P": 1005.0	"F": 8}
{"v": 1	"t": 1333094	"P": 999.0	"F": -13}
{"v": 1	"t": 1333114	"P": 1007.5	"F": 10}
{"v": 1	"t": 1333135	"P": 1012.0	"F": 2}
{"v": 1	"t": 1333155	"P": 1015.0	"F": -4}
{"v": 1	"t": 1333175	"P": 1020.5	"F": -4}
{"v": 1	"t": 1333196	"P": 1012.5	"F": 4}
{"v": 1	"t": 1333216	"P": 1011.75	"F": -1}
{"v": 1	"t": 1333236	"P": 1008.0	"F": 0}
{"v": 1	"t": 1333257	"P": 1003.0	"F": 4}
{"v": 1	"t": 1333277	"P": 1003.75	"F": 0}
{"v": 1	"t": 1333297	"P": 1007.75	"F": 0}
{"v": 1	"t": 1333317	"P": 1007.75	"F": -3}
{"v": 1	"t": 1333338	"P": 1006.5	"F": 3}
{"v": 1	"t": 1333358	"P": 1007.0	"F": 1}
{"v": 1	"t": 1333378	"P": 1013.5	"F": 1}
{"v": 1	"t": 1333399	"P": 1016.5	"F": -3}
{"v": 1	"t": 1333419	"P": 1017.25	"F": -3}
{"v": 1	"t": 1333439	"P": 1015.0	"F": 0}
{"v": 1	"t": 1333459	"P": 1016.75	"F": 0}
{"v": 1	"t": 1333480	"P": 1024.75	"F": -4}
{"v": 1	"t": 1333500	"P": 1028.75	"F": -2}
{"v": 1	"t": 1333520	"P": 1030.5	"F": -4}
{"v": 1	"t": 1333541	"P": 1034.25	"F": 2}
{"v": 1	"t": 1333561	"P": 1038.25	"F": -2	"C": 46.36	"D": 3124	"sn": 54091779688249	"file": "/data/device_log/data0000.out"}
{"v": 1	"t": 1333581	"P": 1034.0	"F": 4}
{"v": 1	"t": 1333602	"P": 1029.25	"F": 0}
{"v": 1	"t": 1333622	"P": 1032.25	"F": -1}
{"v": 1	"t": 1333642	"P": 1032.75	"F": 4}
{"v": 1	"t": 1333663	"P": 1024.75	"F": 3}
{"v": 1	"t": 1333683	"P": 1013.25	"F": 0}
{"v": 1	"t": 1333703	"P": 1010.25	"F": 4}
{"v": 1	"t": 1333724	"P": 1007.5	"F": 7}
{"v": 1	"t": 1333744	"P": 992.5	"F": -2}
{"v": 1	"t": 1333764	"P": 993.25	"F": -12}
{"v": 1	"t": 1333784	"P": 1006.0	"F": 9}
{"v": 1	"t": 1333805	"P": 1011.5	"F": -8}
{"v": 1	"t": 1333825	"P": 1014.25	"F": -3}
{"v": 1	"t": 1333845	"P": 1013.0	"F": 2}
{"v": 1	"t": 1333866	"P": 1012.25	"F": -2}
{"v": 1	"t": 1333886	"P": 1021.5	"F": 0}
{"v": 1	"t": 1333906	"P": 1019.75	"F": 0}
{"v": 1	"t": 1333926	"P": 1022.0	"F": -4}
{"v": 1	"t": 1333947	"P": 1022.25	"F": 2}
{"v": 1	"t": 1333967	"P": 1024.25	"F": -3}
{"v": 1	"t": 1333987	"P": 1024.75	"F": 4}
{"v": 1	"t": 1334008	"P": 1016.5	"F": 1}
{"v": 1	"t": 1334028	"P": 1010.5	"F": 2}
{"v": 1	"t": 1334048	"P": 1003.0	"F": 2}
{"v": 1	"t": 1334069	"P": 1001.0	"F": -1}
{"v": 1	"t": 1334089	"P": 994.25	"F": 1}
{"v": 1	"t": 1334109	"P": 991.5	"F": 2}
{"v": 1	"t": 1334129	"P": 994.5	"F": -1}
{"v": 1	"t": 1334150	"P": 1001.25	"F": -1}
{"v": 1	"t": 1334170	"P": 994.25	"F": 6}
{"v": 1	"t": 1334190	"P": 999.0	"F": -8}
{"v": 1	"t": 1334211	"P": 994.75	"F": 9}
{"v": 1	"t": 1334231	"P": 1000.25	"F": -7}
{"v": 1	"t": 1334251	"P": 999.0	"F": 6}
{"v": 1	"t": 1334272	"P": 993.25	"F": 0}
{"v": 1	"t": 1334292	"P": 993.75	"F": 3}
{"v": 1	"t": 1334312	"P": 999.5	"F": -3}
{"v": 1	"t": 1334332	"P": 995.5	"F": 2}
{"v": 1	"t": 1334353	"P": 991.5	"F": -3}
{"v": 1	"t": 1334373	"P": 991.5	"F": 1}
{"v": 1	"t": 1334393	"P": 998.5	"F": -4}
{"v": 1	"t": 1334414	"P": 998.0	"F": 1}
{"v": 1	"t": 1334434	"P": 996.0	"F": -3}
{"v": 1	"t": 1334454	"P": 993.5	"F": 1}
{"v": 1	"t": 1334475	"P": 996.0	"F": 0}
{"v": 1	"t": 1334505	"P": 998.5	"F": 1}
{"v": 1	"t": 1334525	"P": 995.25	"F": 2}
{"v": 1	"t": 1334546	"P": 993.25	"F": -3}
{"v": 1	"t": 1334566	"P": 1000.5	"F": 0}
{"v": 1	"t": 1334586	"P": 995.75	"F": 3	"C": 46.34	"D": 3124	"sn": 54091779688249	"file": "/data/device_log/data0000.out"}
{"v": 1	"t": 1334607	"P": 993.5	"F": -2}
{"v": 1	"t": 1334627	"P": 998.25	"F": 1}
{"v": 1	"t": 1334647	"P": 1003.75	"F": -1}
{"v": 1	"t": 1334668	"P": 997.25	"F": 3}
{"v": 1	"t": 1334688	"P": 997.0	"F": -4}
{"v": 1	"t": 1334709	"P": 1003.5	"F": 0}
{"v": 1	"t": 1334729	"P": 1000.25	"F": 4}
{"v": 1	"t": 1334749	"P": 994.75	"F": 7}
{"v": 1	"t": 1334770	"P": 998.0	"F": -4}
{"v": 1	"t": 1334790	"P": 998.5	"F": 0}
{"v": 1	"t": 1334810	"P": 990.75	"F": -2}
{"v": 1	"t": 1334831	"P": 996.25	"F": -2}
{"v": 1	"t": 1334851	"P": 1000.25	"F": 3}
{"v": 1	"t": 1334872	"P": 994.25	"F": -2}
{"v": 1	"t": 1334892	"P": 994.25	"F": 1}
{"v": 1	"t": 1334912	"P": 998.0	"F": -1}
{"v": 1	"t": 1334933	"P": 995.5	"F": -1}
{"v": 1	"t": 1334953	"P": 996.0	"F": 0}
{"v": 1	"t": 1334974	"P": 1003.0	"F": 2}
{"v": 1	"t": 1334994	"P": 997.5	"F": 3}
{"v": 1	"t": 1335014	"P": 992.5	"F": 0}
{"v": 1	"t": 1335035	"P": 998.5	"F": -2}
{"v": 1	"t": 1335055	"P": 995.0	"F": 1}
{"v": 1	"t": 1335076	"P": 994.5	"F": -1}
{"v": 1	"t": 1335096	"P": 999.0	"F": 0}
{"v": 1	"t": 1335116	"P": 996.0	"F": -2}
{"v": 1	"t": 1335137	"P": 995.25	"F": -2}
{"v": 1	"t": 1335157	"P": 998.75	"F": -5}
{"v": 1	"t": 1335178	"P": 997.0	"F": -1}
{"v": 1	"t": 1335198	"P": 994.25	"F": 3}
{"v": 1	"t": 1335218	"P": 1000.5	"F": -1}
{"v": 1	"t": 1335239	"P": 998.75	"F": 2}
{"v": 1	"t": 1335259	"P": 994.0	"F": 1}
{"v": 1	"t": 1335280	"P": 1001.0	"F": -1}
{"v": 1	"t": 1335300	"P": 997.25	"F": 0}
{"v": 1	"t": 1335320	"P": 994.0	"F": 0}
{"v": 1	"t": 1335341	"P": 997.5	"F": -2}
{"v": 1	"t": 1335361	"P": 997.25	"F": 0}
{"v": 1	"t": 1335382	"P": 993.5	"F": 1}
{"v": 1	"t": 1335402	"P": 995.5	"F": 0}
{"v": 1	"t": 1335422	"P": 999.5	"F": -2}
{"v": 1	"t": 1335443	"P": 994.5	"F": 0}
{"v": 1	"t": 1335463	"P": 993.75	"F": 0}
{"v": 1	"t": 1335484	"P": 997.5	"F": 0}
{"v": 1	"t": 1335504	"P": 999.25	"F": 1}
{"v": 1	"t": 1335524	"P": 994.0	"F": -1}
{"v": 1	"t": 1335545	"P": 998.0	"F": 2}
{"v": 1	"t": 1335565	"P": 996.75	"F": 0}
{"v": 1	"t": 1335585	"P": 993.0	"F": -2}
{"v": 1	"t": 1335606	"P": 996.0	"F": 0	"C": 46.4	"D": 3123	"sn": 54091779688249	"file": "/data/device_log/data0000.out"}
{"v": 1	"t": 1335626	"P": 996.5	"F": 3}
{"v": 1	"t": 1335647	"P": 994.75	"F": -3}
{"v": 1	"t": 1335667	"P": 993.25	"F": 1}
{"v": 1	"t": 1335687	"P": 1002.25	"F": -1}
{"v": 1	"t": 1335708	"P": 997.25	"F": 1}
{"v": 1	"t": 1335728	"P": 993.0	"F": -1}
{"v": 1	"t": 1335748	"P": 996.25	"F": -2}
{"v": 1	"t": 1335769	"P": 998.5	"F": 2}
{"v": 1	"t": 1335789	"P": 994.5	"F": -1}
{"v": 1	"t": 1335809	"P": 994.75	"F": 3}
{"v": 1	"t": 1335830	"P": 999.25	"F": 0}
{"v": 1	"t": 1335850	"P": 994.25	"F": 0}
{"v": 1	"t": 1335871	"P": 991.75	"F": 0}
{"v": 1	"t": 1335891	"P": 997.5	"F": 1}
{"v": 1	"t": 1335911	"P": 999.25	"F": -2}
{"v": 1	"t": 1335932	"P": 996.75	"F": 2}
{"v": 1	"t": 1335952	"P": 996.25	"F": 1}
{"v": 1	"t": 1335972	"P": 997.25	"F": -1}
{"v": 1	"t": 1335993	"P": 995.0	"F": 1}
{"v": 1	"t": 1336013	"P": 995.75	"F": 3}
{"v": 1	"t": 1336034	"P": 997.75	"F": 1}
{"v": 1	"t": 1336054	"P": 993.75	"F": 0}
{"v": 1	"t": 1336074	"P": 997.0	"F": 2}
{"v": 1	"t": 1336095	"P": 998.5	"F": 2}
{"v": 1	"t": 1336115	"P": 995.25	"F": -3}
{"v": 1	"t": 1336136	"P": 996.75	"F": 4}
{"v": 1	"t": 1336156	"P": 997.75	"F": 1}
{"v": 1	"t": 1336176	"P": 994.0	"F": 1}
{"v": 1	"t": 1336197	"P": 993.75	"F": 1}
{"v": 1	"t": 1336217	"P": 997.0	"F": -4}
{"v": 1	"t": 1336237	"P": 1000.25	"F": 5}
{"v": 1	"t": 1336258	"P": 993.0	"F": -2}
{"v": 1	"t": 1336278	"P": 993.5	"F": -5}
{"v": 1	"t": 1336299	"P": 1000.0	"F": 4}
{"v": 1	"t": 1336319	"P": 994.5	"F": 2}
{"v": 1	"t": 1336339	"P": 992.75	"F": -1}
{"v": 1	"t": 1336360	"P": 998.5	"F": 1}
{"v": 1	"t": 1336380	"P": 999.25	"F": -3}
{"v": 1	"t": 1336400	"P": 997.0	"F": 1}
{"v": 1	"t": 1336421	"P": 997.75	"F": -1}
{"v": 1	"t": 1336441	"P": 997.5	"F": 2}
{"v": 1	"t": 1336461	"P": 993.5	"F": -3}
{"v": 1	"t": 1336482	"P": 992.75	"F": 1}
{"v": 1	"t": 1336502	"P": 998.75	"F": -2}
{"v": 1	"t": 1336523	"P": 996.0	"F": -1}
{"v": 1	"t": 1336543	"P": 992.0	"F": 1}
{"v": 1	"t": 1336563	"P": 997.25	"F": -3}
{"v": 1	"t": 1336584	"P": 1003.0	"F": -1}
{"v": 1	"t": 1336604	"P": 993.5	"F": 0}
{"v": 1	"t": 1336624	"P": 991.75	"F": -2	"C": 46.345	"D": 3123	"sn": 54091779688249	"file": "/data/device_log/data0000.out"}
{"v": 1	"t": 1336645	"P": 999.5	"F": -1}
{"v": 1	"t": 1336665	"P": 998.0	"F": 0}
{"v": 1	"t": 1336686	"P": 995.5	"F": 0}
{"v": 1	"t": 1336706	"P": 999.5	"F": 0}
{"v": 1	"t": 1336726	"P": 994.75	"F": 0}
{"v": 1	"t": 1336747	"P": 994.25	"F": -2}
{"v": 1	"t": 1336767	"P": 1000.25	"F": 0}
{"v": 1	"t": 1336788	"P": 996.25	"F": 0}
{"v": 1	"t": 1336808	"P": 993.0	"F": 1}
{"v": 1	"t": 1336828	"P": 997.5	"F": 0}
{"v": 1	"t": 1336849	"P": 998.5	"F": -1}
{"v": 1	"t": 1336869	"P": 996.75	"F": 0}
{"v": 1	"t": 1336889	"P": 993.5	"F": -1}
{"v": 1	"t": 1336910	"P": 999.75	"F": 0}
{"v": 1	"t": 1336930	"P": 996.5	"F": 1}
{"v": 1	"t": 1336951	"P": 996.0	"F": 2}
{"v": 1	"t": 1336971	"P": 998.75	"F": 0}
{"v": 1	"t": 1336991	"P": 995.25	"F": -1}
{"v": 1	"t": 1337012	"P": 994.0	"F": -1}
{"v": 1	"t": 1337032	"P": 998.0	"F": 0}
{"v": 1	"t": 1337052	"P": 1001.75	"F": 1}
{"v": 1	"t": 1337073	"P": 995.25	"F": 0}
{"v": 1	"t": 1337093	"P": 993.75	"F": -1}
{"v": 1	"t": 1337113	"P": 999.5	"F": 0}
{"v": 1	"t": 1337134	"P": 997.0	"F": 0}
{"v": 1	"t": 1337154	"P": 995.75	"F": 1}
{"v": 1	"t": 1337175	"P": 998.25	"F": 2}
{"v": 1	"t": 1337195	"P": 1000.0	"F": 1}
{"v": 1	"t": 1337215	"P": 997.5	"F": 1}
{"v": 1	"t": 1337236	"P": 994.75	"F": 1}
{"v": 1	"t": 1337256	"P": 1000.25	"F": 1}
{"v": 1	"t": 1337276	"P": 996.25	"F": 0}
{"v": 1	"t": 1337297	"P": 995.75	"F": 1}
{"v": 1	"t": 1337317	"P": 998.25	"F": 0}
{"v": 1	"t": 1337338	"P": 998.0	"F": 1}
{"v": 1	"t": 1337358	"P": 995.0	"F": 1}
{"v": 1	"t": 1337378	"P": 998.25	"F": 0}
{"v": 1	"t": 1337399	"P": 998.5	"F": 0}
{"v": 1	"t": 1337419	"P": 994.75	"F": 0}
{"v": 1	"t": 1337440	"P": 996.5	"F": 1}
{"v": 1	"t": 1337460	"P": 1000.5	"F": -2}
{"v": 1	"t": 1337480	"P": 994.5	"F": 1}
{"v": 1	"t": 1337501	"P": 996.0	"F": -1}
{"v": 1	"t": 1337521	"P": 999.25	"F": 1}
{"v": 1	"t": 1337541	"P": 997.5	"F": 1}
{"v": 1	"t": 1337562	"P": 992.5	"F": 0}
{"v": 1	"t": 1337582	"P": 999.0	"F": 1}
{"v": 1	"t": 1337603	"P": 997.5	"F": 2}
{"v": 1	"t": 1337623	"P": 992.75	"F": 0}
{"v": 1	"t": 1337643	"P": 997.5	"F": 1	"C": 46.355	"D": 3123	"sn": 54091779688249	"file": "/data/device_log/data0000.out"}
{"v": 1	"t": 1337664	"P": 998.75	"F": 2}
{"v": 1	"t": 1337684	"P": 995.0	"F": 0}
{"v": 1	"t": 1337704	"P": 993.75	"F": 1}
{"v": 1	"t": 1337725	"P": 999.5	"F": 1}
{"v": 1	"t": 1337745	"P": 999.0	"F": -1}
{"v": 1	"t": 1337766	"P": 993.25	"F": 1}
{"v": 1	"t": 1337786	"P": 998.75	"F": 0}
{"v": 1	"t": 1337806	"P": 998.25	"F": 2}
{"v": 1	"t": 1337827	"P": 995.75	"F": -1}
{"v": 1	"t": 1337847	"P": 993.75	"F": 0}
{"v": 1	"t": 1337867	"P": 998.0	"F": 1}
{"v": 1	"t": 1337888	"P": 996.0	"F": 0}
{"v": 1	"t": 1337908	"P": 994.0	"F": -1}
{"v": 1	"t": 1337928	"P": 999.0	"F": 0}
{"v": 1	"t": 1337949	"P": 995.5	"F": 2}
{"v": 1	"t": 1337969	"P": 994.0	"F": -1}
{"v": 1	"t": 1337990	"P": 997.25	"F": 1}
{"v": 1	"t": 1338010	"P": 999.5	"F": -2}
{"v": 1	"t": 1338030	"P": 993.5	"F": 1}
{"v": 1	"t": 1338051	"P": 994.75	"F": 1}
{"v": 1	"t": 1338071	"P": 999.25	"F": -1}
{"v": 1	"t": 1338091	"P": 994.5	"F": 0}
{"v": 1	"t": 1338112	"P": 994.25	"F": 1}
{"v": 1	"t": 1338132	"P": 996.75	"F": -2}
{"v": 1	"t": 1338153	"P": 997.0	"F": 1}
{"v": 1	"t": 1338173	"P": 992.75	"F": -1}
{"v": 1	"t": 1338193	"P": 996.5	"F": 0}
{"v": 1	"t": 1338214	"P": 999.75	"F": -1}
{"v": 1	"t": 1338234	"P": 994.75	"F": -1}
{"v": 1	"t": 1338254	"P": 993.5	"F": -1}
{"v": 1	"t": 1338275	"P": 999.0	"F": 1}
{"v": 1	"t": 1338295	"P": 996.75	"F": 1}
{"v": 1	"t": 1338316	"P": 992.75	"F": 0}
{"v": 1	"t": 1338336	"P": 996.5	"F": 0}
{"v": 1	"t": 1338356	"P": 999.0	"F": -1}
{"v": 1	"t": 1338377	"P": 995.25	"F": 1}
{"v": 1	"t": 1338397	"P": 994.25	"F": -1}
{"v": 1	"t": 1338417	"P": 999.0	"F": 0}
{"v": 1	"t": 1338438	"P": 997.25	"F": 1}
{"v": 1	"t": 1338458	"P": 990.25	"F": 1}
{"v": 1	"t": 1338478	"P": 996.5	"F": -2}
{"v": 1	"t": 1338499	"P": 997.25	"F": 3}
{"v": 1	"t": 1338519	"P": 994.0	"F": 0}
{"v": 1	"t": 1338540	"P": 998.75	"F": 0}
{"v": 1	"t": 1338560	"P": 996.25	"F": 0}
{"v": 1	"t": 1338581	"P": 995.0	"F": -1}
{"v": 1	"t": 1338601	"P": 999.25	"F": 1}
{"v": 1	"t": 1338622	"P": 994.5	"F": -2}
{"v": 1	"t": 1338642	"P": 993.0	"F": -1}
{"v": 1	"t": 1338662	"P": 999.0	"F": 0	"C": 46.355	"D": 3123	"sn": 54091779688249	"file": "/data/device_log/data0000.out"}
{"v": 1	"t": 1338683	"P": 997.75	"F": 1}
{"v": 1	"t": 1338703	"P": 993.0	"F": -1}
{"v": 1	"t": 1338723	"P": 999.25	"F": 1}
{"v": 1	"t": 1338744	"P": 999.0	"F": 0}
{"v": 1	"t": 1338764	"P": 992.25	"F": -1}
{"v": 1	"t": 1338784	"P": 994.25	"F": -1}
{"v": 1	"t": 1338805	"P": 1000.25	"F": 2}
{"v": 1	"t": 1338825	"P": 996.0	"F": 1}
{"v": 1	"t": 1338846	"P": 993.5	"F": -2}
{"v": 1	"t": 1338866	"P": 995.75	"F": -1}
{"v": 1	"t": 1338886	"P": 996.25	"F": -2}
{"v": 1	"t": 1338907	"P": 995.25	"F": 1}
{"v": 1	"t": 1338927	"P": 996.75	"F": 2}
{"v": 1	"t": 1338947	"P": 998.25	"F": 0}
{"v": 1	"t": 1338968	"P": 994.75	"F": -4}
{"v": 1	"t": 1338988	"P": 993.25	"F": -1}
{"v": 1	"t": 1339008	"P": 999.75	"F": 1}
{"v": 1	"t": 1339029	"P": 997.0	"F": 1}
{"v": 1	"t": 1339049	"P": 993.25	"F": 0}
{"v": 1	"t": 1339070	"P": 995.75	"F": 0}
{"v": 1	"t": 1339090	"P": 997.5	"F": -2}
{"v": 1	"t": 1339110	"P": 993.0	"F": 0}
{"v": 1	"t": 1339131	"P": 992.5	"F": -2}
{"v": 1	"t": 1339151	"P": 996.75	"F": -1}
{"v": 1	"t": 1339172	"P": 993.25	"F": 0}
{"v": 1	"t": 1339192	"P": 993.0	"F": -1}
{"v": 1	"t": 1339212	"P": 997.5	"F": -2}
{"v": 1	"t": 1339233	"P": 993.5	"F": 0}
{"v": 1	"t": 1339253	"P": 993.0	"F": -2}
{"v": 1	"t": 1339274	"P": 1000.25	"F": 2}
{"v": 1	"t": 1339294	"P": 992.25	"F": -3}
{"v": 1	"t": 1339314	"P": 991.25	"F": -3}
{"v": 1	"t": 1339335	"P": 1002.75	"F": 3}
{"v": 1	"t": 1339355	"P": 1004.75	"F": 6}
{"v": 1	"t": 1339375	"P": 989.25	"F": -8}
{"v": 1	"t": 1339396	"P": 1001.25	"F": 5}
{"v": 1	"t": 1339416	"P": 998.25	"F": -1}
{"v": 1	"t": 1339437	"P": 991.25	"F": -4}
{"v": 1	"t": 1339457	"P": 993.0	"F": 1}
{"v": 1	"t": 1339477	"P": 998.75	"F": 0}
{"v": 1	"t": 1339498	"P": 996.0	"F": 0}
{"v": 1	"t": 1339518	"P": 996.5	"F": 1}
{"v": 1	"t": 1339538	"P": 995.75	"F": -1}
{"v": 1	"t": 1339559	"P": 997.25	"F": -2}
{"v": 1	"t": 1339579	"P": 995.25	"F": 1}
{"v": 1	"t": 1339599	"P": 1001.5	"F": 3}
{"v": 1	"t": 1339620	"P": 998.75	"F": 4}
{"v": 1	"t": 1339640	"P": 988.75	"F": -5}
{"v": 1	"t": 1339661	"P": 990.5	"F": -1}
{"v": 1	"t": 1339681	"P": 998.0	"F": 1	"C": 46.355	"D": 3123	"sn": 54091779688249	"file": "/data/device_log/data0000.out"}
{"v": 1	"t": 1339701	"P": 997.25	"F": 0}
{"v": 1	"t": 1339722	"P": 998.5	"F": 1}
{"v": 1	"t": 1339742	"P": 1004.75	"F": 2}
{"v": 1	"t": 1339762	"P": 1001.75	"F": 0}
{"v": 1	"t": 1339783	"P": 991.0	"F": -4}
{"v": 1	"t": 1339803	"P": 995.0	"F": 1}
{"v": 1	"t": 1339824	"P": 996.25	"F": 0}
{"v": 1	"t": 1339844	"P": 990.75	"F": -1}
{"v": 1	"t": 1339864	"P": 991.25	"F": -1}
{"v": 1	"t": 1339885	"P": 1001.0	"F": 1}
{"v": 1	"t": 1339905	"P": 1011.25	"F": 7}
{"v": 1	"t": 1339926	"P": 994.25	"F": -4}
{"v": 1	"t": 1339946	"P": 996.5	"F": -2}
{"v": 1	"t": 1339966	"P": 995.5	"F": 1}
{"v": 1	"t": 1339987	"P": 988.0	"F": 0}
{"v": 1	"t": 1340007	"P": 991.5	"F": 0}
{"v": 1	"t": 1340027	"P": 992.75	"F": 0}
{"v": 1	"t": 1340048	"P": 990.0	"F": -2}
{"v": 1	"t": 1340068	"P": 989.25	"F": -1}
{"v": 1	"t": 1340089	"P": 1000.5	"F": 3}
{"v": 1	"t": 1340109	"P": 1004.75	"F": 9}
{"v": 1	"t": 1340129	"P": 989.5	"F": -9}
{"v": 1	"t": 1340150	"P": 996.5	"F": -4}
{"v": 1	"t": 1340170	"P": 998.5	"F": 5}
{"v": 1	"t": 1340190	"P": 990.75	"F": -6}
{"v": 1	"t": 1340211	"P": 995.0	"F": -1}
{"v": 1	"t": 1340231	"P": 999.75	"F": 0}
{"v": 1	"t": 1340252	"P": 997.0	"F": 4}
{"v": 1	"t": 1340272	"P": 1001.0	"F": 13}
{"v": 1	"t": 1340292	"P": 994.0	"F": -9}
{"v": 1	"t": 1340313	"P": 995.25	"F": -5}
{"v": 1	"t": 1340333	"P": 994.0	"F": 3}
{"v": 1	"t": 1340353	"P": 999.25	"F": 1}
{"v": 1	"t": 1340374	"P": 996.75	"F": -1}
{"v": 1	"t": 1340394	"P": 997.0	"F": 1}
{"v": 1	"t": 1340415	"P": 998.75	"F": 0}
{"v": 1	"t": 1340435	"P": 999.25	"F": -2}
{"v": 1	"t": 1340455	"P": 994.5	"F": -1}
{"v": 1	"t": 1340476	"P": 1001.75	"F": 11}
{"v": 1	"t": 1340496	"P": 999.25	"F": -4}
{"v": 1	"t": 1340517	"P": 994.25	"F": -8}
{"v": 1	"t": 1340537	"P": 996.25	"F": 4}
{"v": 1	"t": 1340557	"P": 1000.25	"F": 0}
{"v": 1	"t": 1340578	"P": 996.0	"F": 1}
{"v": 1	"t": 1340598	"P": 993.0	"F": 0}
{"v": 1	"t": 1340618	"P": 999.5	"F": 0}
{"v": 1	"t": 1340639	"P": 1000.0	"F": 2}
{"v": 1	"t": 1340659	"P": 994.25	"F": -1}
{"v": 1	"t": 1340680	"P": 996.75	"F": 0}
{"v": 1	"t": 1340700	"P": 1000.75	"F": 3	"C": 46.36	"D": 3123	"sn": 54091779688249	"file": "/data/device_log/data0000.out"}
{"v": 1	"t": 1340720	"P": 994.75	"F": 2}
{"v": 1	"t": 1340741	"P": 996.0	"F": -1}
{"v": 1	"t": 1340761	"P": 999.5	"F": -1}
{"v": 1	"t": 1340781	"P": 997.5	"F": -3}
{"v": 1	"t": 1340802	"P": 994.5	"F": -2}
{"v": 1	"t": 1340822	"P": 998.25	"F": -2}
{"v": 1	"t": 1340843	"P": 1000.75	"F": 2}
{"v": 1	"t": 1340863	"P": 994.75	"F": 0}
{"v": 1	"t": 1340883	"P": 996.5	"F": 0}
{"v": 1	"t": 1340904	"P": 1000.25	"F": -1}
{"v": 1	"t": 1340924	"P": 996.0	"F": -3}
{"v": 1	"t": 1340944	"P": 996.5	"F": 4}
{"v": 1	"t": 1340965	"P": 1001.25	"F": 7}
{"v": 1	"t": 1340985	"P": 997.25	"F": -4}
{"v": 1	"t": 1341005	"P": 993.25	"F": -1}
{"v": 1	"t": 1341026	"P": 996.5	"F": -3}
{"v": 1	"t": 1341046	"P": 999.5	"F": 1}
{"v": 1	"t": 1341067	"P": 995.75	"F": 2}
{"v": 1	"t": 1341087	"P": 1001.25	"F": 1}
{"v": 1	"t": 1341108	"P": 1000.75	"F": -3}
{"v": 1	"t": 1341128	"P": 996.0	"F": 4}
{"v": 1	"t": 1341148	"P": 997.25	"F": -1}
{"v": 1	"t": 1341169	"P": 998.0	"F": 0}
{"v": 1	"t": 1341189	"P": 997.25	"F": 0}
{"v": 1	"t": 1341209	"P": 996.0	"F": -1}
{"v": 1	"t": 1341230	"P": 998.5	"F": -4}
{"v": 1	"t": 1341250	"P": 1002.0	"F": 2}
{"v": 1	"t": 1341270	"P": 997.5	"F": -1}
{"v": 1	"t": 1341291	"P": 996.25	"F": 3}
{"v": 1	"t": 1341311	"P": 999.75	"F": 1}
{"v": 1	"t": 1341331	"P": 1000.5	"F": 2}
{"v": 1	"t": 1341351	"P": 995.5	"F": -1}
{"v": 1	"t": 1341372	"P": 994.75	"F": -1}
{"v": 1	"t": 1341392	"P": 998.75	"F": 0}
{"v": 1	"t": 1341412	"P": 1000.75	"F": 0}
{"v": 1	"t": 1341433	"P": 996.25	"F": -1}
{"v": 1	"t": 1341453	"P": 993.25	"F": -2}
{"v": 1	"t": 1341473	"P": 996.75	"F": 1}
{"v": 1	"t": 1341494	"P": 1001.75	"F": -1}
{"v": 1	"t": 1341514	"P": 999.25	"F": 3}
{"v": 1	"t": 1341534	"P": 995.25	"F": -2}
{"v": 1	"t": 1341555	"P": 998.5	"F": -1}
{"v": 1	"t": 1341575	"P": 1000.25	"F": -1}
{"v": 1	"t": 1341595	"P": 997.5	"F": 3}
{"v": 1	"t": 1341616	"P": 994.25	"F": -4}
{"v": 1	"t": 1341636	"P": 1001.5	"F": 1}
{"v": 1	"t": 1341656	"P": 997.5	"F": 3}
{"v": 1	"t": 1341677	"P": 997.0	"F": 3}
{"v": 1	"t": 1341697	"P": 996.5	"F": -9}
{"v": 1	"t": 1341718	"P": 1000.0	"F": 6	"C": 46.355	"D": 3123	"sn": 54091779688249	"file": "/data/device_log/data0000.out"}
{"v": 1	"t": 1341738	"P": 995.0	"F": -2}
{"v": 1	"t": 1341759	"P": 1001.75	"F": 1}
{"v": 1	"t": 1341779	"P": 996.75	"F": -1}
{"v": 1	"t": 1341800	"P": 999.0	"F": 2}
{"v": 1	"t": 1341820	"P": 1000.75	"F": 1}
{"v": 1	"t": 1341841	"P": 995.0	"F": 0}
{"v": 1	"t": 1341861	"P": 999.5	"F": -4}
{"v": 1	"t": 1341881	"P": 997.75	"F": 1}
{"v": 1	"t": 1341902	"P": 998.0	"F": 0}
{"v": 1	"t": 1341922	"P": 999.75	"F": 0}
{"v": 1	"t": 1341942	"P": 1000.25	"F": -1}
{"v": 1	"t": 1341963	"P": 996.75	"F": 4}
{"v": 1	"t": 1341983	"P": 996.5	"F": -2}
{"v": 1	"t": 1342003	"P": 999.25	"F": 2}
{"v": 1	"t": 1342024	"P": 1000.25	"F": -1}
{"v": 1	"t": 1342044	"P": 996.75	"F": 0}
{"v": 1	"t": 1342064	"P": 996.75	"F": -1}
{"v": 1	"t": 1342085	"P": 997.25	"F": -2}
{"v": 1	"t": 1342105	"P": 1002.0	"F": 0}
{"v": 1	"t": 1342125	"P": 997.0	"F": 2}
{"v": 1	"t": 1342145	"P": 995.5	"F": 1}
{"v": 1	"t": 1342166	"P": 998.0	"F": -1}
{"v": 1	"t": 1342186	"P": 1002.75	"F": 1}
{"v": 1	"t": 1342206	"P": 998.0	"F": 1}
{"v": 1	"t": 1342227	"P": 994.0	"F": 0}
{"v": 1	"t": 1342247	"P": 995.5	"F": -4}
{"v": 1	"t": 1342267	"P": 1002.0	"F": 1}
{"v": 1	"t": 1342288	"P": 998.0	"F": -1}
{"v": 1	"t": 1342308	"P": 995.0	"F": 3}
{"v": 1	"t": 1342328	"P": 996.0	"F": 2}
{"v": 1	"t": 1342349	"P": 1001.75	"F": 0}
{"v": 1	"t": 1342369	"P": 998.75	"F": -1}
{"v": 1	"t": 1342389	"P": 996.5	"F": -3}
{"v": 1	"t": 1342410	"P": 999.5	"F": 1}
{"v": 1	"t": 1342430	"P": 1002.0	"F": 5}
{"v": 1	"t": 1342450	"P": 996.0	"F": 2}
{"v": 1	"t": 1342471	"P": 995.0	"F": -2}
{"v": 1	"t": 1342491	"P": 998.75	"F": -2}
{"v": 1	"t": 1342511	"P": 999.25	"F": 0}
{"v": 1	"t": 1342532	"P": 998.25	"F": 3}
{"v": 1	"t": 1342552	"P": 996.25	"F": 1}
{"v": 1	"t": 1342572	"P": 1002.75	"F": 4}
{"v": 1	"t": 1342593	"P": 999.25	"F": 1}
{"v": 1	"t": 1342613	"P": 1001.0	"F": 3}
{"v": 1	"t": 1342633	"P": 997.0	"F": 5}
{"v": 1	"t": 1342654	"P": 1001.0	"F": 1}
{"v": 1	"t": 1342674	"P": 998.25	"F": -1}
{"v": 1	"t": 1342694	"P": 995.0	"F": 4}
{"v": 1	"t": 1342714	"P": 995.0	"F": -3}
{"v": 1	"t": 1342735	"P": 1002.0	"F": 4	"C": 46.38	"D": 3123	"sn": 54091779688249	"file": "/data/device_log/data0000.out"}
{"v": 1	"t": 1342755	"P": 996.75	"F": -1}
{"v": 1	"t": 1342775	"P": 996.0	"F": -4}
{"v": 1	"t": 1342796	"P": 997.0	"F": 1}
{"v": 1	"t": 1342816	"P": 1002.0	"F": 2}
{"v": 1	"t": 1342836	"P": 998.5	"F": 3}
{"v": 1	"t": 1342857	"P": 996.0	"F": -1}
{"v": 1	"t": 1342877	"P": 1000.25	"F": 3}
{"v": 1	"t": 1342897	"P": 1003.0	"F": 1}
{"v": 1	"t": 1342918	"P": 999.0	"F": 0}
{"v": 1	"t": 1342938	"P": 995.75	"F": -3}
{"v": 1	"t": 1342958	"P": 996.25	"F": -1}
{"v": 1	"t": 1342979	"P": 999.5	"F": -2}
{"v": 1	"t": 1342999	"P": 998.0	"F": 5}
{"v": 1	"t": 1343019	"P": 997.0	"F": 0}
{"v": 1	"t": 1343040	"P": 1001.5	"F": 4}
{"v": 1	"t": 1343060	"P": 997.0	"F": -4}
{"v": 1	"t": 1343080	"P": 994.5	"F": -2}
{"v": 1	"t": 1343101	"P": 997.0	"F": -2}
{"v": 1	"t": 1343121	"P": 1001.0	"F": 1}
{"v": 1	"t": 1343141	"P": 997.0	"F": 0}
{"v": 1	"t": 1343162	"P": 997.5	"F": -1}
{"v": 1	"t": 1343182	"P": 997.5	"F": 6}
{"v": 1	"t": 1343202	"P": 1002.5	"F": -3}
{"v": 1	"t": 1343223	"P": 1001.25	"F": 1}
{"v": 1	"t": 1343243	"P": 995.25	"F": -1}
{"v": 1	"t": 1343263	"P": 997.75	"F": 0}
{"v": 1	"t": 1343283	"P": 999.75	"F": -1}
{"v": 1	"t": 1343304	"P": 1002.25	"F": 0}
{"v": 1	"t": 1343324	"P": 996.25	"F": 1}
{"v": 1	"t": 1343344	"P": 995.0	"F": 3}
{"v": 1	"t": 1343365	"P": 1001.0	"F": 3}
{"v": 1	"t": 1343385	"P": 1001.75	"F": -2}
{"v": 1	"t": 1343405	"P": 997.5	"F": 0}
{"v": 1	"t": 1343426	"P": 995.5	"F": -1}
{"v": 1	"t": 1343446	"P": 999.25	"F": -1}
{"v": 1	"t": 1343466	"P": 1002.75	"F": 1}
{"v": 1	"t": 1343486	"P": 997.75	"F": 1}
{"v": 1	"t": 1343507	"P": 995.75	"F": 1}
{"v": 1	"t": 1343528	"P": 996.75	"F": 0}
{"v": 1	"t": 1343548	"P": 997.25	"F": 2}
{"v": 1	"t": 1343569	"P": 997.5	"F": -4}
{"v": 1	"t": 1343589	"P": 995.75	"F": -4}
{"v": 1	"t": 1343609	"P": 996.75	"F": 3}
{"v": 1	"t": 1343630	"P": 999.75	"F": 2}
{"v": 1	"t": 1343650	"P": 1000.5	"F": 2}
{"v": 1	"t": 1343670	"P": 996.25	"F": -1}
{"v": 1	"t": 1343690	"P": 992.75	"F": -1}
{"v": 1	"t": 1343711	"P": 997.75	"F": -2}
{"v": 1	"t": 1343731	"P": 1001.5	"F": 1}
{"v": 1	"t": 1343751	"P": 1000.0	"F": -1	"C": 46.335	"D": 3123	"sn": 54091779688249	"file": "/data/device_log/data0000.out"}
{"v": 1	"t": 1343772	"P": 997.75	"F": -1}
{"v": 1	"t": 1343792	"P": 999.0	"F": -2}
{"v": 1	"t": 1343812	"P": 1001.75	"F": 0}
{"v": 1	"t": 1343833	"P": 998.75	"F": -3}
{"v": 1	"t": 1343853	"P": 993.75	"F": -1}
{"v": 1	"t": 1343873	"P": 996.25	"F": -3}
{"v": 1	"t": 1343894	"P": 1000.5	"F": -2}
{"v": 1	"t": 1343914	"P": 998.0	"F": -3}
{"v": 1	"t": 1343934	"P": 996.5	"F": 0}
{"v": 1	"t": 1343954	"P": 997.5	"F": 0}
{"v": 1	"t": 1343975	"P": 1000.75	"F": -3}
{"v": 1	"t": 1343995	"P": 997.5	"F": 1}
{"v": 1	"t": 1344015	"P": 992.0	"F": -6}
{"v": 1	"t": 1344036	"P": 994.5	"F": -3}
{"v": 1	"t": 1344056	"P": 1001.25	"F": -2}
{"v": 1	"t": 1344076	"P": 999.5	"F": 1}
{"v": 1	"t": 1344097	"P": 996.25	"F": -1}
{"v": 1	"t": 1344117	"P": 999.75	"F": -1}
{"v": 1	"t": 1344138	"P": 999.75	"F": 1}
{"v": 1	"t": 1344158	"P": 995.75	"F": -2}
{"v": 1	"t": 1344178	"P": 999.25	"F": 6}
{"v": 1	"t": 1344199	"P": 995.5	"F": -13}
{"v": 1	"t": 1344219	"P": 999.25	"F": 1}
{"v": 1	"t": 1344239	"P": 995.75	"F": 0}
{"v": 1	"t": 1344260	"P": 1000.25	"F": 3}
{"v": 1	"t": 1344280	"P": 1003.0	"F": -1}
{"v": 1	"t": 1344300	"P": 998.5	"F": 1}
{"v": 1	"t": 1344320	"P": 997.5	"F": 1}
{"v": 1	"t": 1344341	"P": 1001.5	"F": 5}
{"v": 1	"t": 1344361	"P": 1003.0	"F": -2}
{"v": 1	"t": 1344381	"P": 1000.0	"F": 2}
{"v": 1	"t": 1344402	"P": 997.5	"F": 4}
{"v": 1	"t": 1344422	"P": 999.75	"F": 6}
{"v": 1	"t": 1344442	"P": 1004.25	"F": 2}
{"v": 1	"t": 1344463	"P": 998.75	"F": 0}
{"v": 1	"t": 1344483	"P": 997.5	"F": 1}
{"v": 1	"t": 1344503	"P": 998.25	"F": 0}
{"v": 1	"t": 1344524	"P": 1002.5	"F": -1}
{"v": 1	"t": 1344544	"P": 999.5	"F": 2}
{"v": 1	"t": 1344564	"P": 997.25	"F": 1}
{"v": 1	"t": 1344584	"P": 996.25	"F": 2}
{"v": 1	"t": 1344605	"P": 1003.0	"F": 4}
{"v": 1	"t": 1344625	"P": 998.0	"F": 3}
{"v": 1	"t": 1344645	"P": 992.5	"F": -2}
{"v": 1	"t": 1344666	"P": 999.0	"F": 2}
{"v": 1	"t": 1344686	"P": 999.0	"F": -2}
{"v": 1	"t": 1344707	"P": 995.25	"F": 1}
{"v": 1	"t": 1344727	"P": 998.5	"F": 2}
{"v": 1	"t": 1344748	"P": 1000.75	"F": -2}
{"v": 1	"t": 1344768	"P": 997.0	"F": -1	"C": 46.34	"D": 3123	"sn": 54091779688249	"file": "/data/device_log/data0000.out"}
{"v": 1	"t": 1344788	"P": 992.25	"F": 2}
{"v": 1	"t": 1344808	"P": 1003.25	"F": -1}
{"v": 1	"t": 1344829	"P": 1002.25	"F": 1}
{"v": 1	"t": 1344849	"P": 997.75	"F": 0}
{"v": 1	"t": 1344869	"P": 994.5	"F": 2}
{"v": 1	"t": 1344890	"P": 1001.25	"F": 0}
{"v": 1	"t": 1344910	"P": 1000.25	"F": 4}
{"v": 1	"t": 1344930	"P": 997.5	"F": -1}
{"v": 1	"t": 1344951	"P": 992.5	"F": -3}
{"v": 1	"t": 1344971	"P": 1001.5	"F": -1}
{"v": 1	"t": 1344991	"P": 1000.25	"F": 3}
{"v": 1	"t": 1345012	"P": 997.5	"F": 2}
{"v": 1	"t": 1345032	"P": 995.75	"F": 0}
{"v": 1	"t": 1345052	"P": 1001.75	"F": -1}
{"v": 1	"t": 1345072	"P": 1001.5	"F": 3}
{"v": 1	"t": 1345093	"P": 996.0	"F": 3}
{"v": 1	"t": 1345113	"P": 996.0	"F": -2}
{"v": 1	"t": 1345133	"P": 1001.25	"F": 3}
{"v": 1	"t": 1345154	"P": 1001.5	"F": 1}
{"v": 1	"t": 1345174	"P": 994.25	"F": -2}
{"v": 1	"t": 1345194	"P": 996.25	"F": 3}
{"v": 1	"t": 1345215	"P": 999.5	"F": -2}
{"v": 1	"t": 1345235	"P": 999.25	"F": 2}
{"v": 1	"t": 1345255	"P": 994.0	"F": -1}
{"v": 1	"t": 1345276	"P": 995.75	"F": 0}
{"v": 1	"t": 1345296	"P": 999.5	"F": 1}
{"v": 1	"t": 1345317	"P": 997.25	"F": 1}
{"v": 1	"t": 1345337	"P": 990.5	"F": -2}
{"v": 1	"t": 1345358	"P": 997.25	"F": 1}
{"v": 1	"t": 1345378	"P": 993.0	"F": -1}
{"v": 1	"t": 1345399	"P": 1000.0	"F": 2}
{"v": 1	"t": 1345419	"P": 996.75	"F": -1}
{"v": 1	"t": 1345439	"P": 997.75	"F": 1}
{"v": 1	"t": 1345460	"P": 1001.0	"F": -1}
{"v": 1	"t": 1345480	"P": 998.25	"F": 1}
{"v": 1	"t": 1345501	"P": 996.75	"F": 0}
{"v": 1	"t": 1345521	"P": 1001.5	"F": -3}
{"v": 1	"t": 1345541	"P": 999.0	"F": 0}
{"v": 1	"t": 1345562	"P": 997.5	"F": 8}
{"v": 1	"t": 1345582	"P": 998.25	"F": -1}
{"v": 1	"t": 1345602	"P": 1001.0	"F": -4}
{"v": 1	"t": 1345623	"P": 1004.0	"F": 4}
{"v": 1	"t": 1345643	"P": 997.0	"F": -2}
{"v": 1	"t": 1345663	"P": 998.25	"F": -2}
{"v": 1	"t": 1345683	"P": 1001.25	"F": 4}
{"v": 1	"t": 1345704	"P": 996.5	"F": 0}
{"v": 1	"t": 1345724	"P": 990.0	"F": -9}
{"v": 1	"t": 1345744	"P": 999.0	"F": 9}
{"v": 1	"t": 1345765	"P": 998.0	"F": 0}
{"v": 1	"t": 1345785	"P": 1003.25	"F": -1	"C": 46.385	"D": 3123	"sn": 54091779688249	"file": "/data/device_log/data0000.out"}
{"v": 1	"t": 1345805	"P": 999.5	"F": 0}
{"v": 1	"t": 1345826	"P": 999.0	"F": -1}
{"v": 1	"t": 1345846	"P": 1001.25	"F": -2}
{"v": 1	"t": 1345866	"P": 1000.5	"F": 7}
{"v": 1	"t": 1345887	"P": 995.5	"F": -8}
{"v": 1	"t": 1345907	"P": 999.0	"F": -1}
{"v": 1	"t": 1345927	"P": 1002.5	"F": 10}
{"v": 1	"t": 1345947	"P": 996.75	"F": -7}
{"v": 1	"t": 1345968	"P": 1000.5	"F": 2}
{"v": 1	"t": 1345988	"P": 995.25	"F": 2}
{"v": 1	"t": 1346009	"P": 1001.75	"F": -4}
{"v": 1	"t": 1346029	"P": 1000.75	"F": 4}
{"v": 1	"t": 1346049	"P": 998.5	"F": -3}
{"v": 1	"t": 1346070	"P": 1001.75	"F": 8}
{"v": 1	"t": 1346090	"P": 997.0	"F": -9}
{"v": 1	"t": 1346110	"P": 998.75	"F": 4}
{"v": 1	"t": 1346131	"P": 994.75	"F": -5}
{"v": 1	"t": 1346151	"P": 1000.75	"F": 1}
{"v": 1	"t": 1346171	"P": 998.75	"F": -2}
{"v": 1	"t": 1346192	"P": 995.75	"F": 1}
{"v": 1	"t": 1346212	"P": 996.0	"F": -2}
{"v": 1	"t": 1346232	"P": 1002.0	"F": 0}
{"v": 1	"t": 1346252	"P": 998.0	"F": -3}
{"v": 1	"t": 1346273	"P": 996.0	"F": 0}
{"v": 1	"t": 1346293	"P": 999.5	"F": 2}
{"v": 1	"t": 1346313	"P": 1000.5	"F": 0}
{"v": 1	"t": 1346334	"P": 998.5	"F": -4}
{"v": 1	"t": 1346354	"P": 999.5	"F": 4}
{"v": 1	"t": 1346374	"P": 992.0	"F": -5}
{"v": 1	"t": 1346395	"P": 998.5	"F": -3}
{"v": 1	"t": 1346415	"P": 999.5	"F": -1}
{"v": 1	"t": 1346435	"P": 997.0	"F": -2}
{"v": 1	"t": 1346456	"P": 994.25	"F": 0}
{"v": 1	"t": 1346476	"P": 999.25	"F": -4}
{"v": 1	"t": 1346496	"P": 1000.5	"F": 1}
{"v": 1	"t": 1346516	"P": 998.25	"F": -4}
{"v": 1	"t": 1346537	"P": 997.5	"F": 2}
{"v": 1	"t": 1346557	"P": 1000.5	"F": 1}
{"v": 1	"t": 1346578	"P": 997.75	"F": 1}
{"v": 1	"t": 1346598	"P": 995.0	"F": -5}
{"v": 1	"t": 1346618	"P": 998.5	"F": -2}
{"v": 1	"t": 1346639	"P": 999.0	"F": -2}
{"v": 1	"t": 1346659	"P": 994.5	"F": -4}
{"v": 1	"t": 1346679	"P": 993.5	"F": -3}
{"v": 1	"t": 1346700	"P": 999.25	"F": -2}
{"v": 1	"t": 1346720	"P": 997.5	"F": -1}
{"v": 1	"t": 1346740	"P": 995.5	"F": -3}
{"v": 1	"t": 1346761	"P": 992.25	"F": 0}
{"v": 1	"t": 1346781	"P": 993.0	"F": -7}
{"v": 1	"t": 1346801	"P": 995.25	"F": -3	"C": 46.35	"D": 3123	"sn": 54091779688249	"file": "/data/device_log/data0000.out"}
{"v": 1	"t": 1346821	"P": 995.0	"F": -2}
{"v": 1	"t": 1346842	"P": 993.75	"F": -2}
{"v": 1	"t": 1346862	"P": 998.0	"F": -2}
{"v": 1	"t": 1346882	"P": 999.5	"F": -1}
{"v": 1	"t": 1346903	"P": 1002.25	"F": 10}
{"v": 1	"t": 1346923	"P": 992.25	"F": 2}
{"v": 1	"t": 1346943	"P": 990.75	"F": -12}
{"v": 1	"t": 1346964	"P": 1002.5	"F": 8}
{"v": 1	"t": 1346984	"P": 1000.25	"F": 3}
{"v": 1	"t": 1347004	"P": 997.0	"F": -2}
{"v": 1	"t": 1347025	"P": 1000.0	"F": 6}
{"v": 1	"t": 1347045	"P": 1000.25	"F": -3}
{"v": 1	"t": 1347065	"P": 1000.25	"F": 4}
{"v": 1	"t": 1347085	"P": 995.25	"F": -1}
{"v": 1	"t": 1347106	"P": 998.75	"F": 6}
{"v": 1	"t": 1347126	"P": 994.5	"F": -3}
{"v": 1	"t": 1347147	"P": 996.75	"F": 4}
{"v": 1	"t": 1347167	"P": 1000.25	"F": 1}
{"v": 1	"t": 1347187	"P": 1000.0	"F": -1}
{"v": 1	"t": 1347208	"P": 998.0	"F": 7}
{"v": 1	"t": 1347228	"P": 994.75	"F": -7}
{"v": 1	"t": 1347248	"P": 1004.0	"F": 9}
{"v": 1	"t": 1347269	"P": 995.25	"F": -10}
{"v": 1	"t": 1347289	"P": 1000.75	"F": 10}
{"v": 1	"t": 1347309	"P": 988.25	"F": -5}
{"v": 1	"t": 1347330	"P": 1001.0	"F": 4}
{"v": 1	"t": 1347350	"P": 1000.25	"F": 0}
{"v": 1	"t": 1347370	"P": 995.25	"F": -2}
{"v": 1	"t": 1347391	"P": 994.5	"F": 0}
{"v": 1	"t": 1347411	"P": 999.75	"F": 3}
{"v": 1	"t": 1347431	"P": 994.75	"F": -6}
{"v": 1	"t": 1347452	"P": 996.75	"F": 4}
{"v": 1	"t": 1347472	"P": 993.5	"F": -4}
{"v": 1	"t": 1347492	"P": 1002.0	"F": 9}
{"v": 1	"t": 1347512	"P": 998.25	"F": -6}
{"v": 1	"t": 1347533	"P": 995.0	"F": 2}
{"v": 1	"t": 1347553	"P": 994.5	"F": -4}
{"v": 1	"t": 1347573	"P": 998.0	"F": 1}
{"v": 1	"t": 1347594	"P": 999.25	"F": 2}
{"v": 1	"t": 1347614	"P": 992.75	"F": -6}
{"v": 1	"t": 1347634	"P": 992.75	"F": -2}
{"v": 1	"t": 1347655	"P": 996.25	"F": 1}
{"v": 1	"t": 1347675	"P": 996.0	"F": -3}
{"v": 1	"t": 1347696	"P": 990.75	"F": -5}
{"v": 1	"t": 1347716	"P": 998.25	"F": -1}
{"v": 1	"t": 1347736	"P": 993.0	"F": -4}
{"v": 1	"t": 1347757	"P": 991.0	"F": -4}
{"v": 1	"t": 1347777	"P": 992.25	"F": 0}
{"v": 1	"t": 1347797	"P": 995.75	"F": -4}
{"v": 1	"t": 1347818	"P": 993.0	"F": -3	"C": 46.4	"D": 3123	"sn": 54091779688249	"file": "/data/device_log/data0000.out"}
{"v": 1	"t": 1347838	"P": 990.25	"F": -2}
{"v": 1	"t": 1347858	"P": 992.25	"F": 0}
{"v": 1	"t": 1347878	"P": 996.5	"F": -4}
{"v": 1	"t": 1347899	"P": 996.5	"F": -1}
{"v": 1	"t": 1347919	"P": 992.5	"F": -2}
{"v": 1	"t": 1347939	"P": 993.5	"F": 4}
{"v": 1	"t": 1347960	"P": 998.5	"F": 4}
{"v": 1	"t": 1347980	"P": 997.5	"F": -4}
{"v": 1	"t": 1348000	"P": 992.75	"F": -2}
{"v": 1	"t": 1348021	"P": 995.25	"F": 6}
{"v": 1	"t": 1348041	"P": 998.0	"F": -1}
{"v": 1	"t": 1348061	"P": 1000.25	"F": 0}
{"v": 1	"t": 1348082	"P": 997.5	"F": 2}
{"v": 1	"t": 1348102	"P": 994.0	"F": -1}
{"v": 1	"t": 1348122	"P": 1000.5	"F": 5}
{"v": 1	"t": 1348142	"P": 997.0	"F": -3}
{"v": 1	"t": 1348163	"P": 995.25	"F": 2}
{"v": 1	"t": 1348183	"P": 992.75	"F": -2}
{"v": 1	"t": 1348203	"P": 999.0	"F": 3}
{"v": 1	"t": 1348224	"P": 999.25	"F": 2}
{"v": 1	"t": 1348244	"P": 996.5	"F": 2}
{"v": 1	"t": 1348265	"P": 998.25	"F": 3}
{"v": 1	"t": 1348285	"P": 997.5	"F": 0}
{"v": 1	"t": 1348305	"P": 996.0	"F": 4}
{"v": 1	"t": 1348326	"P": 995.25	"F": 1}
{"v": 1	"t": 1348346	"P": 998.75	"F": 1}
{"v": 1	"t": 1348366	"P": 995.0	"F": 0}
{"v": 1	"t": 1348387	"P": 992.25	"F": 2}
{"v": 1	"t": 1348407	"P": 993.25	"F": 0}
{"v": 1	"t": 1348427	"P": 998.0	"F": 1}
{"v": 1	"t": 1348448	"P": 995.75	"F": 0}
{"v": 1	"t": 1348468	"P": 990.75	"F": 2}
{"v": 1	"t": 1348488	"P": 991.0	"F": 0}
{"v": 1	"t": 1348508	"P": 999.25	"F": 2}
{"v": 1	"t": 1348529	"P": 998.0	"F": 0}
{"v": 1	"t": 1348549	"P": 994.75	"F": 1}
{"v": 1	"t": 1348569	"P": 992.5	"F": -2}
{"v": 1	"t": 1348590	"P": 997.5	"F": -1}
{"v": 1	"t": 1348610	"P": 994.75	"F": -4}
{"v": 1	"t": 1348630	"P": 992.5	"F": -4}
{"v": 1	"t": 1348651	"P": 986.25	"F": -6}
{"v": 1	"t": 1348671	"P": 989.25	"F": -8}
{"v": 1	"t": 1348691	"P": 981.75	"F": -11}
{"v": 1	"t": 1348712	"P": 976.0	"F": -13}
{"v": 1	"t": 1348732	"P": 970.75	"F": -15}
{"v": 1	"t": 1348752	"P": 977.25	"F": -15}
{"v": 1	"t": 1348773	"P": 974.0	"F": -15}
{"v": 1	"t": 1348793	"P": 1001.75	"F": 16}
{"v": 1	"t": 1348813	"P": 1009.25	"F": 21}
{"v": 1	"t": 1348834	"P": 998.0	"F": 0	"C": 46.355	"D": 3123	"sn": 54091779688249	"file": "/data/device_log/data0000.out"}
{"v": 1	"t": 1348854	"P": 993.75	"F": -1}
{"v": 1	"t": 1348875	"P": 1017.25	"F": 20}
{"v": 1	"t": 1348895	"P": 1014.25	"F": 13}
{"v": 1	"t": 1348916	"P": 987.75	"F": -8}
{"v": 1	"t": 1348936	"P": 997.5	"F": -1}
{"v": 1	"t": 1348957	"P": 995.0	"F": 4}
{"v": 1	"t": 1348977	"P": 999.5	"F": 6}
{"v": 1	"t": 1348998	"P": 997.75	"F": 0}
{"v": 1	"t": 1349018	"P": 991.25	"F": 2}
{"v": 1	"t": 1349038	"P": 993.75	"F": 2}
{"v": 1	"t": 1349059	"P": 998.5	"F": -4}
{"v": 1	"t": 1349079	"P": 988.75	"F": -8}
{"v": 1	"t": 1349099	"P": 991.75	"F": -1}
{"v": 1	"t": 1349119	"P": 993.5	"F": 0}
{"v": 1	"t": 1349140	"P": 1000.0	"F": 2}
{"v": 1	"t": 1349160	"P": 996.25	"F": 3}
{"v": 1	"t": 1349180	"P": 993.5	"F": 3}
{"v": 1	"t": 1349201	"P": 988.25	"F": -8}
{"v": 1	"t": 1349221	"P": 995.25	"F": 1}
{"v": 1	"t": 1349241	"P": 994.25	"F": 0}
{"v": 1	"t": 1349262	"P": 993.0	"F": 0}
{"v": 1	"t": 1349282	"P": 992.5	"F": 2}
{"v": 1	"t": 1349302	"P": 999.25	"F": 1}
{"v": 1	"t": 1349323	"P": 997.5	"F": 6}
{"v": 1	"t": 1349343	"P": 994.0	"F": 2}
{"v": 1	"t": 1349363	"P": 994.25	"F": 1}
{"v": 1	"t": 1349383	"P": 1000.25	"F": 1}
{"v": 1	"t": 1349404	"P": 996.5	"F": 2}
{"v": 1	"t": 1349424	"P": 993.0	"F": 1}
{"v": 1	"t": 1349444	"P": 992.0	"F": 0}
{"v": 1	"t": 1349465	"P": 997.25	"F": -1}
{"v": 1	"t": 1349485	"P": 995.25	"F": 0}
{"v": 1	"t": 1349505	"P": 992.0	"F": 0}
{"v": 1	"t": 1349526	"P": 990.0	"F": -1}
{"v": 1	"t": 1349546	"P": 997.25	"F": -1}
{"v": 1	"t": 1349567	"P": 992.25	"F": 1}
{"v": 1	"t": 1349587	"P": 992.75	"F": 1}
{"v": 1	"t": 1349607	"P": 999.25	"F": 1}
{"v": 1	"t": 1349628	"P": 994.75	"F": 1}
{"v": 1	"t": 1349648	"P": 993.0	"F": 1}
{"v": 1	"t": 1349668	"P": 996.25	"F": 2}
{"v": 1	"t": 1349689	"P": 998.25	"F": 1}
{"v": 1	"t": 1349709	"P": 994.5	"F": 0}
{"v": 1	"t": 1349729	"P": 992.25	"F": 0}
{"v": 1	"t": 1349749	"P": 993.75	"F": 0}
{"v": 1	"t": 1349770	"P": 999.0	"F": 0}
{"v": 1	"t": 1349790	"P": 994.75	"F": -1}
{"v": 1	"t": 1349810	"P": 992.0	"F": 0}
{"v": 1	"t": 1349831	"P": 992.5	"F": 0}
{"v": 1	"t": 1349851	"P": 998.5	"F": 1	"C": 46.325	"D": 3123	"sn": 54091779688249	"file": "/data/device_log/data0000.out"}
{"v": 1	"t": 1349871	"P": 995.25	"F": 2}
{"v": 1	"t": 1349892	"P": 994.0	"F": 2}
{"v": 1	"t": 1349912	"P": 995.0	"F": 2}
{"v": 1	"t": 1349932	"P": 998.5	"F": 2}
{"v": 1	"t": 1349953	"P": 995.75	"F": 1}
{"v": 1	"t": 1349973	"P": 992.5	"F": 1}
{"v": 1	"t": 1349993	"P": 991.75	"F": 0}
{"v": 1	"t": 1350013	"P": 997.0	"F": 0}
{"v": 1	"t": 1350034	"P": 994.0	"F": -1}
{"v": 1	"t": 1350054	"P": 992.75	"F": 0}
{"v": 1	"t": 1350074	"P": 994.25	"F": 0}
{"v": 1	"t": 1350095	"P": 996.25	"F": 0}
{"v": 1	"t": 1350115	"P": 994.75	"F": 0}
{"v": 1	"t": 1350136	"P": 992.5	"F": 1}
{"v": 1	"t": 1350156	"P": 999.0	"F": 1}
{"v": 1	"t": 1350176	"P": 994.75	"F": 1}
{"v": 1	"t": 1350197	"P": 992.0	"F": 0}
{"v": 1	"t": 1350217	"P": 996.75	"F": 0}
{"v": 1	"t": 1350237	"P": 997.75	"F": 0}
{"v": 1	"t": 1350258	"P": 993.25	"F": 0}
{"v": 1	"t": 1350278	"P": 991.25	"F": -1}
{"v": 1	"t": 1350298	"P": 994.5	"F": -1}
{"v": 1	"t": 1350319	"P": 997.5	"F": -1}
{"v": 1	"t": 1350339	"P": 991.75	"F": -1}
{"v": 1	"t": 1350359	"P": 990.5	"F": 0}
{"v": 1	"t": 1350379	"P": 992.5	"F": 0}
{"v": 1	"t": 1350400	"P": 997.5	"F": 0}
{"v": 1	"t": 1350420	"P": 996.5	"F": 0}
{"v": 1	"t": 1350440	"P": 993.25	"F": 0}
{"v": 1	"t": 1350461	"P": 993.0	"F": 0}
{"v": 1	"t": 1350481	"P": 997.5	"F": -1}
{"v": 1	"t": 1350501	"P": 995.0	"F": 0}
{"v": 1	"t": 1350522	"P": 992.0	"F": -1}
{"v": 1	"t": 1350542	"P": 994.25	"F": 0}
{"v": 1	"t": 1350562	"P": 997.25	"F": 0}
{"v": 1	"t": 1350583	"P": 993.5	"F": 0}
{"v": 1	"t": 1350603	"P": 991.0	"F": -1}
{"v": 1	"t": 1350623	"P": 993.25	"F": -1}
{"v": 1	"t": 1350644	"P": 996.25	"F": -2}
{"v": 1	"t": 1350664	"P": 993.25	"F": -2}
{"v": 1	"t": 1350684	"P": 989.5	"F": -2}
{"v": 1	"t": 1350705	"P": 996.0	"F": -2}
{"v": 1	"t": 1350725	"P": 993.5	"F": -2}
{"v": 1	"t": 1350746	"P": 991.25	"F": -2}
{"v": 1	"t": 1350766	"P": 997.25	"F": -1}
{"v": 1	"t": 1350786	"P": 995.0	"F": -1}
{"v": 1	"t": 1350807	"P": 992.5	"F": 0}
{"v": 1	"t": 1350827	"P": 992.75	"F": 0}
{"v": 1	"t": 1350847	"P": 998.5	"F": 0}
{"v": 1	"t": 1350867	"P": 994.75	"F": 0	"C": 46.375	"D": 3123	"sn": 54091779688249	"file": "/data/device_log/data0000.out"}
{"v": 1	"t": 1350888	"P": 993.0	"F": 1}
{"v": 1	"t": 1350908	"P": 992.75	"F": 0}
{"v": 1	"t": 1350928	"P": 996.25	"F": 1}
{"v": 1	"t": 1350949	"P": 998.5	"F": 1}
{"v": 1	"t": 1350969	"P": 993.0	"F": 1}
{"v": 1	"t": 1350989	"P": 991.25	"F": 1}
{"v": 1	"t": 1351010	"P": 997.0	"F": 1}
{"v": 1	"t": 1351030	"P": 996.75	"F": 1}
{"v": 1	"t": 1351050	"P": 993.25	"F": 1}
{"v": 1	"t": 1351071	"P": 991.75	"F": 1}
{"v": 1	"t": 1351091	"P": 995.5	"F": 1}
{"v": 1	"t": 1351111	"P": 995.25	"F": 0}
{"v": 1	"t": 1351131	"P": 992.75	"F": 0}
{"v": 1	"t": 1351152	"P": 990.0	"F": 0}
{"v": 1	"t": 1351172	"P": 995.5	"F": 0}
{"v": 1	"t": 1351192	"P": 996.5	"F": 0}
{"v": 1	"t": 1351213	"P": 993.5	"F": 0}
{"v": 1	"t": 1351233	"P": 991.0	"F": 1}
{"v": 1	"t": 1351253	"P": 997.0	"F": 1}
{"v": 1	"t": 1351274	"P": 996.0	"F": 1}
{"v": 1	"t": 1351294	"P": 993.5	"F": 1}
{"v": 1	"t": 1351315	"P": 998.0	"F": 1}
{"v": 1	"t": 1351335	"P": 997.0	"F": 2}
{"v": 1	"t": 1351355	"P": 990.75	"F": 1}
{"v": 1	"t": 1351376	"P": 991.75	"F": 1}
{"v": 1	"t": 1351396	"P": 998.75	"F": 0}
{"v": 1	"t": 1351416	"P": 998.0	"F": 0}
{"v": 1	"t": 1351437	"P": 993.75	"F": 0}
{"v": 1	"t": 1351457	"P": 992.25	"F": 0}
{"v": 1	"t": 1351477	"P": 996.5	"F": 0}
{"v": 1	"t": 1351497	"P": 996.5	"F": 0}
{"v": 1	"t": 1351518	"P": 994.5	"F": 0}
{"v": 1	"t": 1351538	"P": 993.0	"F": 0}
{"v": 1	"t": 1351558	"P": 996.5	"F": 0}
{"v": 1	"t": 1351579	"P": 996.75	"F": 0}
{"v": 1	"t": 1351599	"P": 992.25	"F": 0}
{"v": 1	"t": 1351619	"P": 992.0	"F": 0}
{"v": 1	"t": 1351640	"P": 997.5	"F": 0}
{"v": 1	"t": 1351660	"P": 996.0	"F": 0}
{"v": 1	"t": 1351680	"P": 991.5	"F": 0}
{"v": 1	"t": 1351701	"P": 991.25	"F": -1}
{"v": 1	"t": 1351721	"P": 998.25	"F": -1}
{"v": 1	"t": 1351741	"P": 997.25	"F": -1}
{"v": 1	"t": 1351762	"P": 992.75	"F": -1}
{"v": 1	"t": 1351782	"P": 992.25	"F": -1}
{"v": 1	"t": 1351802	"P": 998.0	"F": -1}
{"v": 1	"t": 1351823	"P": 996.25	"F": -1}
{"v": 1	"t": 1351843	"P": 990.5	"F": -1}
{"v": 1	"t": 1351863	"P": 997.0	"F": -1}
{"v": 1	"t": 1351884	"P": 995.25	"F": -1	"C": 46.43	"D": 3122	"sn": 54091779688249	"file": "/data/device_log/data0000.out"}
{"v": 1	"t": 1351904	"P": 992.25	"F": -1}
{"v": 1	"t": 1351925	"P": 997.25	"F": -1}
{"v": 1	"t": 1351945	"P": 994.75	"F": -1}
{"v": 1	"t": 1351965	"P": 992.75	"F": -1}
{"v": 1	"t": 1351986	"P": 989.75	"F": -1}
{"v": 1	"t": 1352006	"P": 997.25	"F": 0}
{"v": 1	"t": 1352026	"P": 997.25	"F": -1}
{"v": 1	"t": 1352047	"P": 992.75	"F": -1}
{"v": 1	"t": 1352067	"P": 991.25	"F": -1}
{"v": 1	"t": 1352087	"P": 997.25	"F": -1}
{"v": 1	"t": 1352107	"P": 996.5	"F": -1}
{"v": 1	"t": 1352128	"P": 992.0	"F": 0}
{"v": 1	"t": 1352148	"P": 992.0	"F": 0}
{"v": 1	"t": 1352168	"P": 996.25	"F": 0}
{"v": 1	"t": 1352189	"P": 997.75	"F": 0}
{"v": 1	"t": 1352209	"P": 996.25	"F": 0}
{"v": 1	"t": 1352229	"P": 990.75	"F": 0}
{"v": 1	"t": 1352250	"P": 994.5	"F": 1}
{"v": 1	"t": 1352270	"P": 998.5	"F": 0}
{"v": 1	"t": 1352290	"P": 993.5	"F": 0}
{"v": 1	"t": 1352310	"P": 991.75	"F": 0}
{"v": 1	"t": 1352331	"P": 992.75	"F": 0}
{"v": 1	"t": 1352351	"P": 996.5	"F": 0}
{"v": 1	"t": 1352371	"P": 994.75	"F": 0}
{"v": 1	"t": 1352392	"P": 991.0	"F": 0}
{"v": 1	"t": 1352412	"P": 995.5	"F": 0}
{"v": 1	"t": 1352433	"P": 995.5	"F": 0}
{"v": 1	"t": 1352453	"P": 991.5	"F": 1}
{"v": 1	"t": 1352474	"P": 998.5	"F": 1}
{"v": 1	"t": 1352494	"P": 994.25	"F": 1}
{"v": 1	"t": 1352515	"P": 994.25	"F": 1}
{"v": 1	"t": 1352535	"P": 997.75	"F": 1}
{"v": 1	"t": 1352555	"P": 993.0	"F": 1}
{"v": 1	"t": 1352576	"P": 997.0	"F": 0}
{"v": 1	"t": 1352596	"P": 997.5	"F": 0}
{"v": 1	"t": 1352617	"P": 991.75	"F": 0}
{"v": 1	"t": 1352637	"P": 994.25	"F": 0}
{"v": 1	"t": 1352657	"P": 998.0	"F": 0}
{"v": 1	"t": 1352678	"P": 997.25	"F": 1}
{"v": 1	"t": 1352698	"P": 992.5	"F": 1}
{"v": 1	"t": 1352718	"P": 994.25	"F": 0}
{"v": 1	"t": 1352738	"P": 997.25	"F": 0}
{"v": 1	"t": 1352759	"P": 997.5	"F": 1}
{"v": 1	"t": 1352779	"P": 992.75	"F": 0}
{"v": 1	"t": 1352799	"P": 991.75	"F": 0}
{"v": 1	"t": 1352820	"P": 998.0	"F": 0}
{"v": 1	"t": 1352840	"P": 997.5	"F": -1}
{"v": 1	"t": 1352860	"P": 992.75	"F": 0}
{"v": 1	"t": 1352881	"P": 992.25	"F": 0}
{"v": 1	"t": 1352901	"P": 996.75	"F": -1	"C": 46.375	"D": 3122	"sn": 54091779688249	"file": "/data/device_log/data0000.out"}
{"v": 1	"t": 1352921	"P": 995.5	"F": 0}
{"v": 1	"t": 1352942	"P": 991.25	"F": 0}
{"v": 1	"t": 1352962	"P": 991.0	"F": 0}
{"v": 1	"t": 1352982	"P": 997.0	"F": 1}
{"v": 1	"t": 1353002	"P": 996.5	"F": 0}
{"v": 1	"t": 1353023	"P": 993.0	"F": 1}
{"v": 1	"t": 1353043	"P": 992.0	"F": 1}
{"v": 1	"t": 1353063	"P": 997.0	"F": 0}
{"v": 1	"t": 1353084	"P": 996.5	"F": 0}
{"v": 1	"t": 1353104	"P": 993.75	"F": 0}
{"v": 1	"t": 1353125	"P": 993.5	"F": 0}
{"v": 1	"t": 1353145	"P": 996.5	"F": -1}
{"v": 1	"t": 1353165	"P": 993.5	"F": 0}
{"v": 1	"t": 1353186	"P": 991.0	"F": 0}
{"v": 1	"t": 1353206	"P": 999.25	"F": 0}
{"v": 1	"t": 1353226	"P": 996.0	"F": 0}
{"v": 1	"t": 1353247	"P": 993.25	"F": 0}
{"v": 1	"t": 1353267	"P": 992.25	"F": 0}
{"v": 1	"t": 1353287	"P": 996.25	"F": 1}
{"v": 1	"t": 1353307	"P": 994.5	"F": 1}
{"v": 1	"t": 1353328	"P": 994.25	"F": 0}
{"v": 1	"t": 1353348	"P": 993.5	"F": 1}
{"v": 1	"t": 1353368	"P": 997.0	"F": 1}
{"v": 1	"t": 1353389	"P": 997.75	"F": 0}
{"v": 1	"t": 1353409	"P": 994.5	"F": 1}
{"v": 1	"t": 1353429	"P": 990.25	"F": 1}
{"v": 1	"t": 1353450	"P": 996.5	"F": 0}
{"v": 1	"t": 1353470	"P": 997.0	"F": 1}
{"v": 1	"t": 1353490	"P": 994.0	"F": 0}
{"v": 1	"t": 1353511	"P": 992.25	"F": 1}
{"v": 1	"t": 1353531	"P": 997.0	"F": 0}
{"v": 1	"t": 1353551	"P": 995.25	"F": 0}
{"v": 1	"t": 1353571	"P": 993.0	"F": 0}
{"v": 1	"t": 1353592	"P": 991.25	"F": 0}
{"v": 1	"t": 1353612	"P": 997.5	"F": 1}
{"v": 1	"t": 1353632	"P": 997.75	"F": 0}
{"v": 1	"t": 1353653	"P": 994.5	"F": 1}
{"v": 1	"t": 1353673	"P": 994.75	"F": 0}
{"v": 1	"t": 1353694	"P": 998.0	"F": 0}
{"v": 1	"t": 1353714	"P": 992.75	"F": 0}
{"v": 1	"t": 1353735	"P": 993.25	"F": 0}
{"v": 1	"t": 1353755	"P": 996.0	"F": 0}
{"v": 1	"t": 1353775	"P": 994.25	"F": 0}
{"v": 1	"t": 1353795	"P": 992.0	"F": 0}
{"v": 1	"t": 1353816	"P": 994.25	"F": 0}
{"v": 1	"t": 1353836	"P": 998.5	"F": 0}
{"v": 1	"t": 1353856	"P": 995.75	"F": 0}
{"v": 1	"t": 1353877	"P": 993.25	"F": 1}
{"v": 1	"t": 1353897	"P": 993.5	"F": 1}
{"v": 1	"t": 1353917	"P": 997.75	"F": 0	"C": 46.42	"D": 3122	"sn": 54091779688249	"file": "/data/device_log/data0000.out"}
{"v": 1	"t": 1353938	"P": 994.75	"F": 0}
{"v": 1	"t": 1353958	"P": 993.0	"F": 1}
{"v": 1	"t": 1353978	"P": 994.0	"F": 1}
{"v": 1	"t": 1353998	"P": 997.0	"F": 1}
{"v": 1	"t": 1354019	"P": 995.25	"F": 0}
{"v": 1	"t": 1354039	"P": 991.75	"F": 1}
{"v": 1	"t": 1354059	"P": 993.75	"F": 1}
{"v": 1	"t": 1354080	"P": 998.25	"F": 1}
{"v": 1	"t": 1354100	"P": 995.5	"F": 1}
{"v": 1	"t": 1354120	"P": 993.5	"F": 1}
{"v": 1	"t": 1354141	"P": 992.75	"F": 1}
{"v": 1	"t": 1354161	"P": 997.75	"F": 1}
{"v": 1	"t": 1354181	"P": 997.25	"F": 1}
{"v": 1	"t": 1354202	"P": 993.5	"F": 1}
{"v": 1	"t": 1354222	"P": 992.75	"F": 1}
{"v": 1	"t": 1354243	"P": 996.5	"F": 1}
{"v": 1	"t": 1354263	"P": 993.25	"F": 1}
{"v": 1	"t": 1354283	"P": 995.5	"F": 1}
{"v": 1	"t": 1354304	"P": 996.75	"F": 2}
{"v": 1	"t": 1354324	"P": 991.0	"F": -2}
{"v": 1	"t": 1354344	"P": 994.0	"F": 3}
{"v": 1	"t": 1354365	"P": 998.0	"F": 0}
{"v": 1	"t": 1354385	"P": 997.25	"F": 1}
{"v": 1	"t": 1354405	"P": 994.0	"F": 2}
{"v": 1	"t": 1354426	"P": 992.0	"F": -1}
{"v": 1	"t": 1354446	"P": 999.75	"F": 3}
{"v": 1	"t": 1354466	"P": 997.25	"F": -1}
{"v": 1	"t": 1354487	"P": 994.5	"F": 2}
{"v": 1	"t": 1354507	"P": 991.75	"F": -1}
{"v": 1	"t": 1354527	"P": 997.25	"F": 1}
{"v": 1	"t": 1354547	"P": 995.75	"F": 0}
{"v": 1	"t": 1354568	"P": 993.0	"F": 1}
{"v": 1	"t": 1354588	"P": 990.5	"F": 0}
{"v": 1	"t": 1354608	"P": 996.25	"F": 0}
{"v": 1	"t": 1354629	"P": 997.5	"F": 0}
{"v": 1	"t": 1354649	"P": 993.25	"F": 0}
{"v": 1	"t": 1354669	"P": 992.25	"F": 0}
{"v": 1	"t": 1354690	"P": 995.25	"F": 1}
{"v": 1	"t": 1354710	"P": 997.75	"F": 0}
{"v": 1	"t": 1354730	"P": 993.0	"F": 0}
{"v": 1	"t": 1354751	"P": 991.25	"F": 0}
{"v": 1	"t": 1354771	"P": 996.0	"F": 0}
{"v": 1	"t": 1354791	"P": 995.25	"F": 0}
{"v": 1	"t": 1354812	"P": 993.25	"F": 0}
{"v": 1	"t": 1354832	"P": 996.5	"F": 0}
{"v": 1	"t": 1354853	"P": 996.5	"F": 1}
{"v": 1	"t": 1354873	"P": 993.75	"F": 0}
{"v": 1	"t": 1354893	"P": 991.5	"F": 0}
{"v": 1	"t": 1354913	"P": 997.0	"F": -1}
{"v": 1	"t": 1354934	"P": 999.0	"F": -1	"C": 46.38	"D": 3122	"sn": 54091779688249	"file": "/data/device_log/data0000.out"}
{"v": 1	"t": 1354954	"P": 992.75	"F": -1}
{"v": 1	"t": 1354974	"P": 987.25	"F": -1}
{"v": 1	"t": 1354995	"P": 996.5	"F": -1}
{"v": 1	"t": 1355015	"P": 995.5	"F": -1}
{"v": 1	"t": 1355035	"P": 994.25	"F": -1}
{"v": 1	"t": 1355056	"P": 991.0	"F": -1}
{"v": 1	"t": 1355076	"P": 996.0	"F": -2}
{"v": 1	"t": 1355096	"P": 995.5	"F": -2}
{"v": 1	"t": 1355116	"P": 992.5	"F": -3}
{"v": 1	"t": 1355137	"P": 988.25	"F": -3}
{"v": 1	"t": 1355157	"P": 992.0	"F": -4}
{"v": 1	"t": 1355177	"P": 994.0	"F": -4}
{"v": 1	"t": 1355198	"P": 992.0	"F": -4}
{"v": 1	"t": 1355218	"P": 987.5	"F": -4}
{"v": 1	"t": 1355238	"P": 990.0	"F": -5}
{"v": 1	"t": 1355259	"P": 992.25	"F": -5}
{"v": 1	"t": 1355279	"P": 986.75	"F": -7}
{"v": 1	"t": 1355299	"P": 985.0	"F": -7}
{"v": 1	"t": 1355320	"P": 985.5	"F": -7}
{"v": 1	"t": 1355340	"P": 991.0	"F": -6}
{"v": 1	"t": 1355360	"P": 992.5	"F": 0}
{"v": 1	"t": 1355381	"P": 999.5	"F": 14}
{"v": 1	"t": 1355401	"P": 998.75	"F": 0}
{"v": 1	"t": 1355422	"P": 989.0	"F": -3}
{"v": 1	"t": 1355442	"P": 982.75	"F": -11}
{"v": 1	"t": 1355462	"P": 999.5	"F": 7}
{"v": 1	"t": 1355483	"P": 1001.0	"F": 6}
{"v": 1	"t": 1355503	"P": 995.0	"F": 0}
{"v": 1	"t": 1355523	"P": 993.0	"F": -2}
{"v": 1	"t": 1355543	"P": 998.0	"F": 5}
{"v": 1	"t": 1355564	"P": 987.0	"F": -13}
{"v": 1	"t": 1355584	"P": 992.0	"F": -1}
{"v": 1	"t": 1355604	"P": 990.25	"F": 4}
{"v": 1	"t": 1355625	"P": 993.5	"F": -3}
{"v": 1	"t": 1355645	"P": 996.5	"F": -2}
{"v": 1	"t": 1355665	"P": 991.5	"F": -3}
{"v": 1	"t": 1355686	"P": 992.0	"F": 2}
{"v": 1	"t": 1355706	"P": 996.25	"F": 2}
{"v": 1	"t": 1355726	"P": 1003.0	"F": 3}
{"v": 1	"t": 1355746	"P": 1001.75	"F": 9}
{"v": 1	"t": 1355767	"P": 991.5	"F": -2}
{"v": 1	"t": 1355787	"P": 994.25	"F": -2}
{"v": 1	"t": 1355807	"P": 993.75	"F": -3}
{"v": 1	"t": 1355828	"P": 982.0	"F": -14}
{"v": 1	"t": 1355848	"P": 993.5	"F": 6}
{"v": 1	"t": 1355868	"P": 1001.5	"F": 11}
{"v": 1	"t": 1355889	"P": 993.75	"F": -4}
{"v": 1	"t": 1355909	"P": 991.5	"F": -4}
{"v": 1	"t": 1355929	"P": 992.25	"F": 0}
{"v": 1	"t": 1355950	"P": 997.0	"F": 1	"C": 46.37	"D": 3122	"sn": 54091779688249	"file": "/data/device_log/data0000.out"}
{"v": 1	"t": 1355970	"P": 995.25	"F": -1}
{"v": 1	"t": 1355991	"P": 992.0	"F": -2}
{"v": 1	"t": 1356011	"P": 999.5	"F": 4}
{"v": 1	"t": 1356032	"P": 995.25	"F": -1}
{"v": 1	"t": 1356052	"P": 994.75	"F": 1}
{"v": 1	"t": 1356073	"P": 995.75	"F": 0}
{"v": 1	"t": 1356093	"P": 994.0	"F": -1}
{"v": 1	"t": 1356113	"P": 995.25	"F": -3}
{"v": 1	"t": 1356134	"P": 993.75	"F": -2}
{"v": 1	"t": 1356154	"P": 993.0	"F": 6}
{"v": 1	"t": 1356175	"P": 994.75	"F": -5}
{"v": 1	"t": 1356195	"P": 993.25	"F": -7}
{"v": 1	"t": 1356215	"P": 990.25	"F": 0}
{"v": 1	"t": 1356236	"P": 991.0	"F": -4}
{"v": 1	"t": 1356256	"P": 993.5	"F": -4}
{"v": 1	"t": 1356276	"P": 995.0	"F": 2}
{"v": 1	"t": 1356296	"P": 997.25	"F": 8}
{"v": 1	"t": 1356317	"P": 992.75	"F": 0}
{"v": 1	"t": 1356337	"P": 992.5	"F": -5}
{"v": 1	"t": 1356357	"P": 998.75	"F": 3}
{"v": 1	"t": 1356378	"P": 994.25	"F": -2}
{"v": 1	"t": 1356398	"P": 992.25	"F": -1}
{"v": 1	"t": 1356418	"P": 993.5	"F": -2}
{"v": 1	"t": 1356439	"P": 999.0	"F": 1}
{"v": 1	"t": 1356459	"P": 995.25	"F": 2}
{"v": 1	"t": 1356479	"P": 992.5	"F": 2}
{"v": 1	"t": 1356499	"P": 993.75	"F": 1}
{"v": 1	"t": 1356520	"P": 997.75	"F": 2}
{"v": 1	"t": 1356540	"P": 994.75	"F": 3}
{"v": 1	"t": 1356560	"P": 994.75	"F": 3}
{"v": 1	"t": 1356581	"P": 994.5	"F": 2}
{"v": 1	"t": 1356601	"P": 998.25	"F": 2}
{"v": 1	"t": 1356621	"P": 994.75	"F": 2}
{"v": 1	"t": 1356642	"P": 992.0	"F": 3}
{"v": 1	"t": 1356662	"P": 996.25	"F": 2}
{"v": 1	"t": 1356683	"P": 998.25	"F": 2}
{"v": 1	"t": 1356703	"P": 992.75	"F": 2}
{"v": 1	"t": 1356723	"P": 996.0	"F": 1}
{"v": 1	"t": 1356744	"P": 995.75	"F": 0}
{"v": 1	"t": 1356764	"P": 991.0	"F": -1}
{"v": 1	"t": 1356784	"P": 991.75	"F": -2}
{"v": 1	"t": 1356805	"P": 997.25	"F": -2}
{"v": 1	"t": 1356825	"P": 992.25	"F": -3}
{"v": 1	"t": 1356845	"P": 990.5	"F": -1}
{"v": 1	"t": 1356866	"P": 992.0	"F": 1}
{"v": 1	"t": 1356886	"P": 995.5	"F": 1}
{"v": 1	"t": 1356906	"P": 996.75	"F": 2}
{"v": 1	"t": 1356927	"P": 992.75	"F": 1}
{"v": 1	"t": 1356947	"P": 991.25	"F": 1}
{"v": 1	"t": 1356967	"P": 999.25	"F": 1	"C": 46.405	"D": 3122	"sn": 54091779688249	"file": "/data/device_log/data0000.out"}
{"v": 1	"t": 1356987	"P": 995.0	"F": 0}
{"v": 1	"t": 1357008	"P": 992.5	"F": -1}
{"v": 1	"t": 1357028	"P": 990.25	"F": -1}
{"v": 1	"t": 1357048	"P": 996.25	"F": 0}
{"v": 1	"t": 1357069	"P": 996.25	"F": 0}
{"v": 1	"t": 1357089	"P": 993.0	"F": 1}
{"v": 1	"t": 1357109	"P": 991.5	"F": 1}
{"v": 1	"t": 1357130	"P": 995.75	"F": 1}
{"v": 1	"t": 1357150	"P": 998.25	"F": 1}
{"v": 1	"t": 1357170	"P": 992.75	"F": 1}
{"v": 1	"t": 1357191	"P": 991.25	"F": 1}
{"v": 1	"t": 1357211	"P": 995.5	"F": 1}
{"v": 1	"t": 1357231	"P": 996.0	"F": 1}
{"v": 1	"t": 1357252	"P": 992.5	"F": 1}
{"v": 1	"t": 1357272	"P": 994.75	"F": 2}
{"v": 1	"t": 1357293	"P": 1000.0	"F": 2}
{"v": 1	"t": 1357313	"P": 995.0	"F": 3}
{"v": 1	"t": 1357333	"P": 995.5	"F": 3}
{"v": 1	"t": 1357354	"P": 999.5	"F": 3}
{"v": 1	"t": 1357374	"P": 996.25	"F": 3}
{"v": 1	"t": 1357394	"P": 994.75	"F": 3}
{"v": 1	"t": 1357414	"P": 992.5	"F": 3}
{"v": 1	"t": 1357435	"P": 998.0	"F": 3}
{"v": 1	"t": 1357455	"P": 998.25	"F": 3}
{"v": 1	"t": 1357475	"P": 995.0	"F": 3}
{"v": 1	"t": 1357496	"P": 993.0	"F": 2}
{"v": 1	"t": 1357516	"P": 998.0	"F": 2}
{"v": 1	"t": 1357536	"P": 998.0	"F": 2}
{"v": 1	"t": 1357556	"P": 996.25	"F": 1}
{"v": 1	"t": 1357577	"P": 993.75	"F": 1}
{"v": 1	"t": 1357597	"P": 997.25	"F": 2}
{"v": 1	"t": 1357617	"P": 997.0	"F": 2}
{"v": 1	"t": 1357638	"P": 994.25	"F": 0}
{"v": 1	"t": 1357658	"P": 992.0	"F": 2}
{"v": 1	"t": 1357678	"P": 994.25	"F": 1}
{"v": 1	"t": 1357699	"P": 997.0	"F": 2}
{"v": 1	"t": 1357719	"P": 995.5	"F": 2}
{"v": 1	"t": 1357739	"P": 989.25	"F": -1}
{"v": 1	"t": 1357760	"P": 995.5	"F": 0}
{"v": 1	"t": 1357780	"P": 995.75	"F": -1}
{"v": 1	"t": 1357800	"P": 995.75	"F": 1}
{"v": 1	"t": 1357821	"P": 991.5	"F": 1}
{"v": 1	"t": 1357841	"P": 997.5	"F": -3}
{"v": 1	"t": 1357862	"P": 995.25	"F": 4}
{"v": 1	"t": 1357882	"P": 996.0	"F": 5}
{"v": 1	"t": 1357902	"P": 997.0	"F": -2}
{"v": 1	"t": 1357923	"P": 993.0	"F": -6}
{"v": 1	"t": 1357943	"P": 994.75	"F": 7}
{"v": 1	"t": 1357963	"P": 998.75	"F": 3}
{"v": 1	"t": 1357984	"P": 994.0	"F": -9	"C": 46.42	"D": 3122	"sn": 54091779688249	"file": "/data/device_log/data0000.out"}
{"v": 1	"t": 1358004	"P": 995.5	"F": 5}
{"v": 1	"t": 1358024	"P": 990.5	"F": 2}
{"v": 1	"t": 1358045	"P": 995.0	"F": -5}
{"v": 1	"t": 1358065	"P": 999.75	"F": 4}
{"v": 1	"t": 1358085	"P": 991.25	"F": -5}
{"v": 1	"t": 1358105	"P": 991.0	"F": -1}
{"v": 1	"t": 1358126	"P": 996.75	"F": 7}
{"v": 1	"t": 1358146	"P": 999.25	"F": -3}
{"v": 1	"t": 1358166	"P": 996.0	"F": 6}
{"v": 1	"t": 1358187	"P": 994.5	"F": -3}
{"v": 1	"t": 1358207	"P": 995.0	"F": 1}
{"v": 1	"t": 1358227	"P": 995.75	"F": -6}
{"v": 1	"t": 1358248	"P": 1000.0	"F": 9}
{"v": 1	"t": 1358268	"P": 991.75	"F": -4}
{"v": 1	"t": 1358288	"P": 990.75	"F": -4}
{"v": 1	"t": 1358308	"P": 1002.0	"F": 8}
{"v": 1	"t": 1358329	"P": 993.0	"F": -8}
{"v": 1	"t": 1358349	"P": 992.0	"F": -3}
{"v": 1	"t": 1358369	"P": 997.5	"F": 11}
{"v": 1	"t": 1358390	"P": 991.75	"F": -11}
{"v": 1	"t": 1358410	"P": 998.75	"F": 4}
{"v": 1	"t": 1358431	"P": 997.25	"F": 8}
{"v": 1	"t": 1358451	"P": 992.5	"F": -12}
{"v": 1	"t": 1358471	"P": 997.5	"F": 6}
{"v": 1	"t": 1358492	"P": 994.75	"F": 7}
{"v": 1	"t": 1358512	"P": 994.75	"F": 0}
{"v": 1	"t": 1358532	"P": 998.25	"F": -1}
{"v": 1	"t": 1358553	"P": 995.5	"F": 0}
{"v": 1	"t": 1358573	"P": 992.0	"F": -2}
{"v": 1	"t": 1358593	"P": 993.25	"F": -2}
{"v": 1	"t": 1358614	"P": 997.5	"F": -2}
{"v": 1	"t": 1358634	"P": 995.75	"F": 0}
{"v": 1	"t": 1358654	"P": 993.25	"F": 3}
{"v": 1	"t": 1358674	"P": 994.0	"F": 2}
{"v": 1	"t": 1358695	"P": 998.75	"F": 2}
{"v": 1	"t": 1358715	"P": 995.5	"F": -1}
{"v": 1	"t": 1358735	"P": 993.0	"F": 0}
{"v": 1	"t": 1358756	"P": 995.0	"F": 1}
{"v": 1	"t": 1358776	"P": 997.25	"F": -1}
{"v": 1	"t": 1358796	"P": 995.0	"F": -3}
{"v": 1	"t": 1358817	"P": 994.25	"F": -1}
{"v": 1	"t": 1358837	"P": 993.5	"F": 2}
{"v": 1	"t": 1358857	"P": 998.75	"F": -1}
{"v": 1	"t": 1358878	"P": 996.5	"F": 0}
{"v": 1	"t": 1358898	"P": 993.25	"F": 0}
{"v": 1	"t": 1358918	"P": 992.75	"F": -1}
{"v": 1	"t": 1358938	"P": 997.5	"F": 0}
{"v": 1	"t": 1358959	"P": 995.25	"F": 1}
{"v": 1	"t": 1358979	"P": 992.0	"F": 1}
{"v": 1	"t": 1359000	"P": 998.0	"F": 0	"C": 46.4	"D": 3122	"sn": 54091779688249	"file": "/data/device_log/data0000.out"}
{"v": 1	"t": 1359020	"P": 994.75	"F": -1}
{"v": 1	"t": 1359041	"P": 992.0	"F": -1}
{"v": 1	"t": 1359061	"P": 998.5	"F": -2}
{"v": 1	"t": 1359081	"P": 995.75	"F": -1}
{"v": 1	"t": 1359102	"P": 993.5	"F": 0}
{"v": 1	"t": 1359122	"P": 991.25	"F": 0}
{"v": 1	"t": 1359142	"P": 999.0	"F": 1}
{"v": 1	"t": 1359162	"P": 996.75	"F": -1}
{"v": 1	"t": 1359183	"P": 994.5	"F": 0}
{"v": 1	"t": 1359203	"P": 991.0	"F": -1}
{"v": 1	"t": 1359223	"P": 996.0	"F": -1}
{"v": 1	"t": 1359244	"P": 997.5	"F": -1}
{"v": 1	"t": 1359264	"P": 993.0	"F": -1}
{"v": 1	"t": 1359284	"P": 991.5	"F": -1}
{"v": 1	"t": 1359305	"P": 995.0	"F": -1}
{"v": 1	"t": 1359325	"P": 996.25	"F": -1}
{"v": 1	"t": 1359345	"P": 994.25	"F": -1}
{"v": 1	"t": 1359366	"P": 991.25	"F": -1}
{"v": 1	"t": 1359386	"P": 994.5	"F": -1}
{"v": 1	"t": 1359406	"P": 996.25	"F": -1}
{"v": 1	"t": 1359426	"P": 995.0	"F": 0}
{"v": 1	"t": 1359447	"P": 992.75	"F": -1}
{"v": 1	"t": 1359467	"P": 996.25	"F": -1}
{"v": 1	"t": 1359487	"P": 998.75	"F": 0}
{"v": 1	"t": 1359508	"P": 994.75	"F": 0}
{"v": 1	"t": 1359528	"P": 991.75	"F": 0}
{"v": 1	"t": 1359549	"P": 996.5	"F": 0}
{"v": 1	"t": 1359569	"P": 996.75	"F": 0}
{"v": 1	"t": 1359589	"P": 993.5	"F": 0}
{"v": 1	"t": 1359610	"P": 997.25	"F": 0}
{"v": 1	"t": 1359631	"P": 993.5	"F": 0}
{"v": 1	"t": 1359651	"P": 998.75	"F": 1}
{"v": 1	"t": 1359671	"P": 994.5	"F": 0}
{"v": 1	"t": 1359692	"P": 994.25	"F": 0}
{"v": 1	"t": 1359712	"P": 995.25	"F": 1}
{"v": 1	"t": 1359732	"P": 998.75	"F": 0}
{"v": 1	"t": 1359753	"P": 997.0	"F": 1}
{"v": 1	"t": 1359773	"P": 992.75	"F": 1}
{"v": 1	"t": 1359793	"P": 994.25	"F": 0}
{"v": 1	"t": 1359814	"P": 998.5	"F": 1}
{"v": 1	"t": 1359834	"P": 995.75	"F": 0}
{"v": 1	"t": 1359854	"P": 993.0	"F": 0}
{"v": 1	"t": 1359874	"P": 993.25	"F": 0}
{"v": 1	"t": 1359895	"P": 998.0	"F": -2}
{"v": 1	"t": 1359915	"P": 996.5	"F": -2}
{"v": 1	"t": 1359935	"P": 995.0	"F": 2}
{"v": 1	"t": 1359956	"P": 991.25	"F": 1}
{"v": 1	"t": 1359976	"P": 998.0	"F": -1}
{"v": 1	"t": 1359996	"P": 996.75	"F": -1}
{"v": 1	"t": 1360017	"P": 993.75	"F": 1	"C": 46.4	"D": 3122	"sn": 54091779688249	"file": "/data/device_log/data0000.out"}
{"v": 1	"t": 1360037	"P": 994.75	"F": 1}
{"v": 1	"t": 1360057	"P": 998.25	"F": -1}
{"v": 1	"t": 1360077	"P": 998.0	"F": -1}
{"v": 1	"t": 1360098	"P": 993.5	"F": 0}
{"v": 1	"t": 1360118	"P": 992.0	"F": 0}
{"v": 1	"t": 1360138	"P": 997.25	"F": -1}
{"v": 1	"t": 1360159	"P": 998.25	"F": 0}
{"v": 1	"t": 1360179	"P": 994.75	"F": 0}
{"v": 1	"t": 1360200	"P": 999.0	"F": 0}
{"v": 1	"t": 1360220	"P": 996.75	"F": -1}
{"v": 1	"t": 1360240	"P": 994.5	"F": 0}
{"v": 1	"t": 1360261	"P": 994.75	"F": 0}
{"v": 1	"t": 1360281	"P": 1000.5	"F": 0}
{"v": 1	"t": 1360301	"P": 998.25	"F": 0}
{"v": 1	"t": 1360322	"P": 993.75	"F": -1}
{"v": 1	"t": 1360342	"P": 995.0	"F": 0}
{"v": 1	"t": 1360362	"P": 1000.5	"F": 0}
{"v": 1	"t": 1360383	"P": 997.75	"F": 0}
{"v": 1	"t": 1360403	"P": 995.5	"F": 0}
{"v": 1	"t": 1360423	"P": 995.0	"F": 1}
{"v": 1	"t": 1360443	"P": 998.5	"F": 1}
{"v": 1	"t": 1360464	"P": 997.75	"F": 1}
{"v": 1	"t": 1360484	"P": 996.0	"F": 1}
{"v": 1	"t": 1360504	"P": 996.0	"F": 2}
{"v": 1	"t": 1360525	"P": 1000.0	"F": 1}
{"v": 1	"t": 1360545	"P": 996.5	"F": 0}
{"v": 1	"t": 1360565	"P": 995.0	"F": 1}
{"v": 1	"t": 1360586	"P": 995.5	"F": 1}
{"v": 1	"t": 1360606	"P": 1000.0	"F": 0}
{"v": 1	"t": 1360626	"P": 997.75	"F": -1}
{"v": 1	"t": 1360647	"P": 994.0	"F": 1}
{"v": 1	"t": 1360667	"P": 994.5	"F": 1}
{"v": 1	"t": 1360687	"P": 999.5	"F": 0}
{"v": 1	"t": 1360708	"P": 996.5	"F": 1}
{"v": 1	"t": 1360728	"P": 994.0	"F": 0}
{"v": 1	"t": 1360749	"P": 999.0	"F": -1}
{"v": 1	"t": 1360769	"P": 997.0	"F": 1}
{"v": 1	"t": 1360789	"P": 994.0	"F": 2}
{"v": 1	"t": 1360809	"P": 996.5	"F": 2}
{"v": 1	"t": 1360830	"P": 1000.0	"F": 0}
{"v": 1	"t": 1360850	"P": 997.0	"F": -1}
{"v": 1	"t": 1360870	"P": 994.25	"F": 0}
{"v": 1	"t": 1360891	"P": 995.5	"F": -1}
{"v": 1	"t": 1360911	"P": 1000.5	"F": -2}
{"v": 1	"t": 1360931	"P": 996.75	"F": -1}
{"v": 1	"t": 1360952	"P": 993.0	"F": -1}
{"v": 1	"t": 1360972	"P": 996.0	"F": 0}
{"v": 1	"t": 1360992	"P": 1001.0	"F": 2}
{"v": 1	"t": 1361013	"P": 998.25	"F": 0}
{"v": 1	"t": 1361033	"P": 994.0	"F": -2	"C": 46.43	"D": 3122	"sn": 54091779688249	"file": "/data/device_log/data0000.out"}
{"v": 1	"t": 1361053	"P": 995.0	"F": 1}
{"v": 1	"t": 1361073	"P": 999.75	"F": 0}
{"v": 1	"t": 1361094	"P": 999.0	"F": -1}
{"v": 1	"t": 1361114	"P": 996.5	"F": 0}
{"v": 1	"t": 1361134	"P": 993.5	"F": -2}
{"v": 1	"t": 1361155	"P": 1000.5	"F": 1}
{"v": 1	"t": 1361175	"P": 999.0	"F": 1}
{"v": 1	"t": 1361195	"P": 994.25	"F": -1}
{"v": 1	"t": 1361216	"P": 995.0	"F": -1}
{"v": 1	"t": 1361236	"P": 1000.25	"F": 0}
{"v": 1	"t": 1361256	"P": 998.25	"F": 0}
{"v": 1	"t": 1361277	"P": 995.0	"F": 1}
{"v": 1	"t": 1361297	"P": 999.5	"F": 1}
{"v": 1	"t": 1361318	"P": 997.5	"F": 0}
{"v": 1	"t": 1361338	"P": 993.25	"F": 0}
{"v": 1	"t": 1361358	"P": 996.75	"F": 0}
{"v": 1	"t": 1361379	"P": 999.5	"F": -1}
{"v": 1	"t": 1361399	"P": 995.0	"F": 1}
{"v": 1	"t": 1361419	"P": 994.75	"F": 0}
{"v": 1	"t": 1361440	"P": 996.75	"F": -1}
{"v": 1	"t": 1361460	"P": 1001.0	"F": -1}
{"v": 1	"t": 1361480	"P": 994.25	"F": 0}
{"v": 1	"t": 1361501	"P": 994.25	"F": 0}
{"v": 1	"t": 1361521	"P": 998.0	"F": 1}
{"v": 1	"t": 1361541	"P": 999.0	"F": -1}
{"v": 1	"t": 1361561	"P": 996.5	"F": -1}
{"v": 1	"t": 1361582	"P": 994.25	"F": 0}
{"v": 1	"t": 1361602	"P": 995.25	"F": 1}
{"v": 1	"t": 1361622	"P": 999.5	"F": -1}
{"v": 1	"t": 1361643	"P": 995.0	"F": -1}
{"v": 1	"t": 1361663	"P": 993.25	"F": -1}
{"v": 1	"t": 1361683	"P": 997.75	"F": 0}
{"v": 1	"t": 1361704	"P": 998.5	"F": 0}
{"v": 1	"t": 1361724	"P": 998.5	"F": 0}
{"v": 1	"t": 1361744	"P": 993.25	"F": 0}
{"v": 1	"t": 1361765	"P": 995.5	"F": -1}
{"v": 1	"t": 1361785	"P": 1000.75	"F": 0}
{"v": 1	"t": 1361805	"P": 997.0	"F": 0}
{"v": 1	"t": 1361826	"P": 995.75	"F": -1}
{"v": 1	"t": 1361846	"P": 999.25	"F": -1}
{"v": 1	"t": 1361867	"P": 996.5	"F": 0}
{"v": 1	"t": 1361887	"P": 993.75	"F": -1}
{"v": 1	"t": 1361907	"P": 999.25	"F": 0}
{"v": 1	"t": 1361927	"P": 997.5	"F": -1}
{"v": 1	"t": 1361948	"P": 996.0	"F": 0}
{"v": 1	"t": 1361968	"P": 992.5	"F": -1}
{"v": 1	"t": 1361988	"P": 996.5	"F": 0}
{"v": 1	"t": 1362009	"P": 1002.0	"F": 1}
{"v": 1	"t": 1362029	"P": 998.25	"F": 2}
{"v": 1	"t": 1362049	"P": 993.75	"F": 0	"C": 46.43	"D": 3122	"sn": 54091779688249	"file": "/data/device_log/data0000.out"}
{"v": 1	"t": 1362070	"P": 996.5	"F": 0}
{"v": 1	"t": 1362090	"P": 999.5	"F": 3}
{"v": 1	"t": 1362110	"P": 997.5	"F": -1}
{"v": 1	"t": 1362130	"P": 992.25	"F": -3}
{"v": 1	"t": 1362151	"P": 997.0	"F": 1}
{"v": 1	"t": 1362171	"P": 1001.5	"F": 0}
{"v": 1	"t": 1362191	"P": 997.5	"F": 0}
{"v": 1	"t": 1362212	"P": 994.5	"F": -1}
{"v": 1	"t": 1362232	"P": 996.25	"F": 1}
{"v": 1	"t": 1362252	"P": 1001.0	"F": 0}
{"v": 1	"t": 1362273	"P": 997.75	"F": 0}
{"v": 1	"t": 1362293	"P": 995.0	"F": -1}
{"v": 1	"t": 1362313	"P": 995.5	"F": 1}
{"v": 1	"t": 1362333	"P": 999.75	"F": 1}
{"v": 1	"t": 1362354	"P": 997.75	"F": 0}
{"v": 1	"t": 1362375	"P": 998.75	"F": 0}
{"v": 1	"t": 1362395	"P": 996.25	"F": 0}
{"v": 1	"t": 1362416	"P": 995.0	"F": 0}
{"v": 1	"t": 1362436	"P": 1000.0	"F": 0}
{"v": 1	"t": 1362456	"P": 995.5	"F": 0}
{"v": 1	"t": 1362477	"P": 993.5	"F": 0}
{"v": 1	"t": 1362497	"P": 996.0	"F": 0}
{"v": 1	"t": 1362517	"P": 1000.0	"F": 0}
{"v": 1	"t": 1362538	"P": 997.5	"F": 0}
{"v": 1	"t": 1362558	"P": 992.25	"F": 0}
{"v": 1	"t": 1362578	"P": 995.0	"F": 0}
{"v": 1	"t": 1362599	"P": 999.5	"F": -1}
{"v": 1	"t": 1362619	"P": 998.25	"F": 0}
{"v": 1	"t": 1362639	"P": 994.5	"F": 1}
{"v": 1	"t": 1362659	"P": 993.25	"F": 0}
{"v": 1	"t": 1362680	"P": 998.25	"F": -1}
{"v": 1	"t": 1362700	"P": 997.5	"F": 0}
{"v": 1	"t": 1362720	"P": 994.25	"F": 0}
{"v": 1	"t": 1362741	"P": 994.5	"F": 0}
{"v": 1	"t": 1362761	"P": 999.75	"F": 0}
{"v": 1	"t": 1362781	"P": 996.25	"F": 0}
{"v": 1	"t": 1362802	"P": 994.75	"F": -1}
{"v": 1	"t": 1362822	"P": 995.25	"F": 0}
{"v": 1	"t": 1362842	"P": 1000.75	"F": 0}
{"v": 1	"t": 1362863	"P": 997.0	"F": 2}
{"v": 1	"t": 1362883	"P": 994.5	"F": -1}
{"v": 1	"t": 1362903	"P": 996.0	"F": 0}
{"v": 1	"t": 1362924	"P": 999.75	"F": 0}
{"v": 1	"t": 1362944	"P": 996.75	"F": 0}
{"v": 1	"t": 1362964	"P": 994.75	"F": 1}
{"v": 1	"t": 1362985	"P": 999.25	"F": 2}
{"v": 1	"t": 1363005	"P": 994.5	"F": 0}
{"v": 1	"t": 1363026	"P": 998.25	"F": -1}
{"v": 1	"t": 1363046	"P": 997.75	"F": 1}
{"v": 1	"t": 1363067	"P": 994.25	"F": 1	"C": 46.435	"D": 3122	"sn": 54091779688249	"file": "/data/device_log/data0000.out"}
{"v": 1	"t": 1363087	"P": 999.0	"F": 1}
{"v": 1	"t": 1363108	"P": 995.25	"F": 0}
{"v": 1	"t": 1363128	"P": 997.0	"F": 0}
{"v": 1	"t": 1363149	"P": 1000.25	"F": 1}
{"v": 1	"t": 1363169	"P": 997.5	"F": 1}
{"v": 1	"t": 1363189	"P": 994.75	"F": 1}
{"v": 1	"t": 1363210	"P": 999.0	"F": 1}
{"v": 1	"t": 1363230	"P": 997.75	"F": 0}
{"v": 1	"t": 1363250	"P": 996.25	"F": 0}
{"v": 1	"t": 1363271	"P": 994.25	"F": 0}
{"v": 1	"t": 1363291	"P": 999.5	"F": -1}
{"v": 1	"t": 1363311	"P": 998.5	"F": 1}
{"v": 1	"t": 1363332	"P": 995.0	"F": 0}
{"v": 1	"t": 1363352	"P": 995.25	"F": 0}
{"v": 1	"t": 1363372	"P": 998.75	"F": 2}
{"v": 1	"t": 1363392	"P": 997.75	"F": 0}
{"v": 1	"t": 1363413	"P": 994.5	"F": 0}
{"v": 1	"t": 1363433	"P": 991.25	"F": -1}
{"v": 1	"t": 1363453	"P": 996.75	"F": 0}
{"v": 1	"t": 1363474	"P": 999.75	"F": 1}
{"v": 1	"t": 1363494	"P": 997.5	"F": 1}
{"v": 1	"t": 1363514	"P": 993.5	"F": 0}
{"v": 1	"t": 1363535	"P": 997.5	"F": -2}
{"v": 1	"t": 1363555	"P": 999.0	"F": -2}
{"v": 1	"t": 1363575	"P": 995.25	"F": 0}
{"v": 1	"t": 1363596	"P": 993.75	"F": 0}
{"v": 1	"t": 1363616	"P": 998.25	"F": 1}
{"v": 1	"t": 1363636	"P": 999.75	"F": -1}
{"v": 1	"t": 1363657	"P": 997.25	"F": 1}
{"v": 1	"t": 1363677	"P": 995.5	"F": 1}
{"v": 1	"t": 1363697	"P": 999.5	"F": 0}
{"v": 1	"t": 1363718	"P": 996.75	"F": 1}
{"v": 1	"t": 1363738	"P": 994.5	"F": 1}
{"v": 1	"t": 1363758	"P": 1000.25	"F": 0}
{"v": 1	"t": 1363779	"P": 998.5	"F": 0}
{"v": 1	"t": 1363799	"P": 995.5	"F": 0}
{"v": 1	"t": 1363819	"P": 993.5	"F": 0}
{"v": 1	"t": 1363840	"P": 997.75	"F": 0}
{"v": 1	"t": 1363860	"P": 997.5	"F": 0}
{"v": 1	"t": 1363880	"P": 996.25	"F": 0}
{"v": 1	"t": 1363901	"P": 994.0	"F": 0}
{"v": 1	"t": 1363921	"P": 998.5	"F": 0}
{"v": 1	"t": 1363941	"P": 998.5	"F": 0}
{"v": 1	"t": 1363961	"P": 995.5	"F": 0}
{"v": 1	"t": 1363982	"P": 993.25	"F": 0}
{"v": 1	"t": 1364002	"P": 997.75	"F": 0}
{"v": 1	"t": 1364022	"P": 999.0	"F": 0}
{"v": 1	"t": 1364043	"P": 996.25	"F": 0}
{"v": 1	"t": 1364063	"P": 993.0	"F": 0}
{"v": 1	"t": 1364083	"P": 996.5	"F": -1	"C": 46.46	"D": 3122	"sn": 54091779688249	"file": "/data/device_log/data0000.out"}
{"v": 1	"t": 1364104	"P": 999.75	"F": -1}
{"v": 1	"t": 1364124	"P": 996.5	"F": 0}
{"v": 1	"t": 1364144	"P": 993.75	"F": 0}
{"v": 1	"t": 1364165	"P": 996.0	"F": 0}
{"v": 1	"t": 1364185	"P": 998.5	"F": 0}
{"v": 1	"t": 1364205	"P": 994.5	"F": 0}
{"v": 1	"t": 1364226	"P": 995.25	"F": 0}
{"v": 1	"t": 1364246	"P": 998.5	"F": 0}
{"v": 1	"t": 1364267	"P": 993.5	"F": 0}
{"v": 1	"t": 1364287	"P": 993.75	"F": 0}
{"v": 1	"t": 1364307	"P": 999.5	"F": 0}
{"v": 1	"t": 1364327	"P": 997.75	"F": -1}
{"v": 1	"t": 1364348	"P": 993.75	"F": 0}
{"v": 1	"t": 1364368	"P": 994.75	"F": 0}
{"v": 1	"t": 1364388	"P": 998.0	"F": 0}
{"v": 1	"t": 1364409	"P": 997.5	"F": 0}
{"v": 1	"t": 1364429	"P": 995.5	"F": 0}
{"v": 1	"t": 1364449	"P": 993.75	"F": 0}
{"v": 1	"t": 1364470	"P": 997.5	"F": 0}
{"v": 1	"t": 1364490	"P": 1000.0	"F": 0}
{"v": 1	"t": 1364510	"P": 997.25	"F": 0}
{"v": 1	"t": 1364530	"P": 995.25	"F": 0}
{"v": 1	"t": 1364551	"P": 997.5	"F": 0}
{"v": 1	"t": 1364571	"P": 1000.75	"F": 0}
{"v": 1	"t": 1364591	"P": 996.5	"F": 0}
{"v": 1	"t": 1364612	"P": 995.25	"F": -1}
{"v": 1	"t": 1364632	"P": 997.0	"F": -1}
{"v": 1	"t": 1364652	"P": 999.25	"F": 1}
{"v": 1	"t": 1364673	"P": 995.25	"F": 0}
{"v": 1	"t": 1364693	"P": 994.5	"F": 0}
{"v": 1	"t": 1364713	"P": 996.0	"F": 0}
{"v": 1	"t": 1364734	"P": 999.25	"F": 0}
{"v": 1	"t": 1364754	"P": 997.25	"F": 0}
{"v": 1	"t": 1364774	"P": 993.75	"F": 0}
{"v": 1	"t": 1364795	"P": 999.25	"F": 0}
{"v": 1	"t": 1364815	"P": 997.0	"F": 0}
{"v": 1	"t": 1364836	"P": 993.75	"F": 0}
{"v": 1	"t": 1364856	"P": 997.0	"F": 0}
{"v": 1	"t": 1364876	"P": 1000.0	"F": 0}
{"v": 1	"t": 1364896	"P": 995.5	"F": 0}
{"v": 1	"t": 1364917	"P": 992.5	"F": 0}
{"v": 1	"t": 1364937	"P": 997.0	"F": 0}
{"v": 1	"t": 1364957	"P": 998.5	"F": 0}
{"v": 1	"t": 1364978	"P": 997.0	"F": 1}
{"v": 1	"t": 1364998	"P": 994.25	"F": 1}
{"v": 1	"t": 1365018	"P": 995.5	"F": 1}
{"v": 1	"t": 1365039	"P": 999.5	"F": 1}
{"v": 1	"t": 1365059	"P": 998.25	"F": 0}
{"v": 1	"t": 1365079	"P": 993.0	"F": 0}
{"v": 1	"t": 1365099	"P": 996.5	"F": 0	"C": 46.42	"D": 3122	"sn": 54091779688249	"file": "/data/device_log/data0000.out"}
{"v": 1	"t": 1365120	"P": 998.75	"F": 0}
{"v": 1	"t": 1365140	"P": 998.25	"F": 0}
{"v": 1	"t": 1365160	"P": 993.5	"F": 0}
{"v": 1	"t": 1365181	"P": 996.75	"F": 0}
{"v": 1	"t": 1365201	"P": 1001.0	"F": 0}
{"v": 1	"t": 1365221	"P": 996.5	"F": 0}
{"v": 1	"t": 1365242	"P": 995.5	"F": 0}
{"v": 1	"t": 1365262	"P": 994.25	"F": 1}
{"v": 1	"t": 1365282	"P": 999.75	"F": 1}
{"v": 1	"t": 1365303	"P": 997.25	"F": 0}
{"v": 1	"t": 1365323	"P": 993.5	"F": 0}
{"v": 1	"t": 1365344	"P": 999.75	"F": 0}
{"v": 1	"t": 1365364	"P": 998.5	"F": 1}
{"v": 1	"t": 1365384	"P": 993.5	"F": 0}
{"v": 1	"t": 1365405	"P": 997.25	"F": 0}
{"v": 1	"t": 1365425	"P": 998.5	"F": 1}
{"v": 1	"t": 1365445	"P": 996.25	"F": 0}
{"v": 1	"t": 1365465	"P": 993.25	"F": 1}
{"v": 1	"t": 1365486	"P": 995.75	"F": 0}
{"v": 1	"t": 1365506	"P": 1000.0	"F": 0}
{"v": 1	"t": 1365526	"P": 998.0	"F": 0}
{"v": 1	"t": 1365547	"P": 993.5	"F": 0}
{"v": 1	"t": 1365567	"P": 996.25	"F": 0}
{"v": 1	"t": 1365587	"P": 1000.75	"F": 0}
{"v": 1	"t": 1365608	"P": 997.5	"F": 0}
{"v": 1	"t": 1365628	"P": 993.25	"F": 0}
{"v": 1	"t": 1365648	"P": 998.75	"F": 0}
{"v": 1	"t": 1365669	"P": 998.5	"F": 0}
{"v": 1	"t": 1365689	"P": 996.5	"F": 0}
{"v": 1	"t": 1365709	"P": 992.5	"F": 1}
{"v": 1	"t": 1365730	"P": 996.5	"F": 0}
{"v": 1	"t": 1365750	"P": 998.5	"F": 0}
{"v": 1	"t": 1365770	"P": 996.25	"F": 0}
{"v": 1	"t": 1365791	"P": 995.0	"F": 0}
{"v": 1	"t": 1365811	"P": 997.0	"F": 0}
{"v": 1	"t": 1365831	"P": 999.0	"F": 0}
{"v": 1	"t": 1365851	"P": 996.5	"F": 1}
{"v": 1	"t": 1365872	"P": 993.25	"F": 1}
{"v": 1	"t": 1365892	"P": 997.75	"F": 1}
{"v": 1	"t": 1365913	"P": 992.75	"F": 1}
{"v": 1	"t": 1365933	"P": 993.25	"F": 0}
{"v": 1	"t": 1365953	"P": 1001.0	"F": 0}
{"v": 1	"t": 1365974	"P": 998.0	"F": 0}
{"v": 1	"t": 1365994	"P": 993.25	"F": 0}
{"v": 1	"t": 1366014	"P": 993.75	"F": 0}
{"v": 1	"t": 1366035	"P": 997.75	"F": 0}
{"v": 1	"t": 1366055	"P": 998.5	"F": 0}
{"v": 1	"t": 1366075	"P": 995.25	"F": 0}
{"v": 1	"t": 1366096	"P": 993.75	"F": 0}
{"v": 1	"t": 1366116	"P": 996.75	"F": 0	"C": 46.425	"D": 3122	"sn": 54091779688249	"file": "/data/device_log/data0000.out"}
{"v": 1	"t": 1366136	"P": 998.75	"F": 1}
{"v": 1	"t": 1366156	"P": 997.25	"F": 0}
{"v": 1	"t": 1366177	"P": 993.25	"F": 0}
{"v": 1	"t": 1366197	"P": 996.0	"F": 0}
{"v": 1	"t": 1366217	"P": 999.0	"F": 0}
{"v": 1	"t": 1366238	"P": 994.75	"F": 0}
{"v": 1	"t": 1366258	"P": 992.75	"F": 0}
{"v": 1	"t": 1366278	"P": 994.75	"F": 0}
{"v": 1	"t": 1366299	"P": 1000.5	"F": 0}
{"v": 1	"t": 1366319	"P": 996.5	"F": 0}
{"v": 1	"t": 1366339	"P": 995.25	"F": 0}
{"v": 1	"t": 1366359	"P": 996.0	"F": 0}
{"v": 1	"t": 1366380	"P": 1000.25	"F": 0}
{"v": 1	"t": 1366400	"P": 995.5	"F": 0}
{"v": 1	"t": 1366420	"P": 993.25	"F": 0}
{"v": 1	"t": 1366441	"P": 997.25	"F": 0}
{"v": 1	"t": 1366461	"P": 999.0	"F": 0}
{"v": 1	"t": 1366482	"P": 994.0	"F": 0}
{"v": 1	"t": 1366502	"P": 998.0	"F": 0}
{"v": 1	"t": 1366523	"P": 995.25	"F": 0}
{"v": 1	"t": 1366543	"P": 993.75	"F": 0}
{"v": 1	"t": 1366564	"P": 997.25	"F": -1}
{"v": 1	"t": 1366584	"P": 995.0	"F": -1}
{"v": 1	"t": 1366605	"P": 996.5	"F": 0}
{"v": 1	"t": 1366625	"P": 997.25	"F": 0}
{"v": 1	"t": 1366646	"P": 993.25	"F": 1}
{"v": 1	"t": 1366666	"P": 997.25	"F": -1}
{"v": 1	"t": 1366686	"P": 1000.0	"F": 0}
{"v": 1	"t": 1366706	"P": 995.75	"F": 0}
{"v": 1	"t": 1366727	"P": 993.25	"F": -1}
{"v": 1	"t": 1366747	"P": 996.25	"F": 0}
{"v": 1	"t": 1366767	"P": 998.25	"F": -1}
{"v": 1	"t": 1366788	"P": 997.0	"F": 0}
{"v": 1	"t": 1366808	"P": 992.75	"F": 1}
{"v": 1	"t": 1366828	"P": 994.75	"F": 0}
{"v": 1	"t": 1366849	"P": 1000.0	"F": 0}
{"v": 1	"t": 1366869	"P": 998.5	"F": 0}
{"v": 1	"t": 1366889	"P": 993.25	"F": 0}
{"v": 1	"t": 1366909	"P": 993.0	"F": 0}
{"v": 1	"t": 1366930	"P": 1000.25	"F": 0}
{"v": 1	"t": 1366950	"P": 997.75	"F": 1}
{"v": 1	"t": 1366970	"P": 995.0	"F": 0}
{"v": 1	"t": 1366991	"P": 993.25	"F": 0}
{"v": 1	"t": 1367011	"P": 999.5	"F": 0}
{"v": 1	"t": 1367031	"P": 998.0	"F": 0}
{"v": 1	"t": 1367052	"P": 993.0	"F": -1}
{"v": 1	"t": 1367072	"P": 993.75	"F": 0}
{"v": 1	"t": 1367092	"P": 998.5	"F": 0}
{"v": 1	"t": 1367113	"P": 999.0	"F": 0}
{"v": 1	"t": 1367133	"P": 994.5	"F": 0	"C": 46.455	"D": 3122	"sn": 54091779688249	"file": "/data/device_log/data0000.out"}
{"v": 1	"t": 1367153	"P": 995.5	"F": 0}
{"v": 1	"t": 1367174	"P": 997.75	"F": 0}
{"v": 1	"t": 1367194	"P": 993.5	"F": 0}
{"v": 1	"t": 1367215	"P": 996.75	"F": 1}
{"v": 1	"t": 1367235	"P": 1001.25	"F": 0}
{"v": 1	"t": 1367255	"P": 994.0	"F": 0}
{"v": 1	"t": 1367275	"P": 993.25	"F": 0}
{"v": 1	"t": 1367296	"P": 992.5	"F": -1}
{"v": 1	"t": 1367316	"P": 999.0	"F": -1}
{"v": 1	"t": 1367336	"P": 997.75	"F": -1}
{"v": 1	"t": 1367357	"P": 994.25	"F": 0}
{"v": 1	"t": 1367377	"P": 994.25	"F": 0}
{"v": 1	"t": 1367397	"P": 1000.0	"F": 0}
{"v": 1	"t": 1367417	"P": 999.0	"F": 0}
{"v": 1	"t": 1367438	"P": 994.5	"F": 0}
{"v": 1	"t": 1367458	"P": 993.25	"F": 0}
{"v": 1	"t": 1367478	"P": 998.0	"F": 0}
{"v": 1	"t": 1367499	"P": 998.25	"F": 0}
{"v": 1	"t": 1367519	"P": 995.5	"F": -1}
{"v": 1	"t": 1367539	"P": 992.75	"F": 0}
{"v": 1	"t": 1367560	"P": 998.75	"F": 1}
{"v": 1	"t": 1367580	"P": 997.25	"F": 0}
{"v": 1	"t": 1367600	"P": 993.75	"F": 0}
{"v": 1	"t": 1367621	"P": 992.5	"F": 0}
{"v": 1	"t": 1367641	"P": 998.5	"F": 1}
{"v": 1	"t": 1367661	"P": 998.5	"F": 1}
{"v": 1	"t": 1367681	"P": 994.25	"F": 0}
{"v": 1	"t": 1367702	"P": 993.25	"F": 0}
{"v": 1	"t": 1367722	"P": 997.25	"F": 0}
{"v": 1	"t": 1367743	"P": 995.0	"F": 0}
{"v": 1	"t": 1367763	"P": 994.25	"F": 0}
{"v": 1	"t": 1367784	"P": 999.5	"F": 0}
{"v": 1	"t": 1367804	"P": 997.0	"F": 0}
{"v": 1	"t": 1367824	"P": 994.25	"F": 0}
{"v": 1	"t": 1367844	"P": 994.75	"F": 0}
{"v": 1	"t": 1367865	"P": 998.5	"F": 0}
{"v": 1	"t": 1367885	"P": 995.25	"F": 0}
{"v": 1	"t": 1367905	"P": 994.0	"F": 0}
{"v": 1	"t": 1367926	"P": 995.0	"F": 0}
{"v": 1	"t": 1367946	"P": 999.5	"F": 0}
{"v": 1	"t": 1367966	"P": 997.5	"F": 1}
{"v": 1	"t": 1367987	"P": 994.75	"F": 0}
{"v": 1	"t": 1368007	"P": 994.0	"F": 0}
{"v": 1	"t": 1368027	"P": 1000.25	"F": 0}
{"v": 1	"t": 1368048	"P": 996.75	"F": 0}
{"v": 1	"t": 1368068	"P": 994.5	"F": 0}
{"v": 1	"t": 1368088	"P": 993.75	"F": 1}
{"v": 1	"t": 1368108	"P": 999.25	"F": 0}
{"v": 1	"t": 1368129	"P": 999.0	"F": -1}
{"v": 1	"t": 1368149	"P": 994.5	"F": 0	"C": 46.44	"D": 3122	"sn": 54091779688249	"file": "/data/device_log/data0000.out"}
{"v": 1	"t": 1368169	"P": 992.75	"F": 0}
{"v": 1	"t": 1368190	"P": 1000.25	"F": 0}
{"v": 1	"t": 1368210	"P": 998.0	"F": 1}
{"v": 1	"t": 1368230	"P": 994.25	"F": 1}
{"v": 1	"t": 1368251	"P": 993.25	"F": 1}
{"v": 1	"t": 1368271	"P": 999.5	"F": 0}
{"v": 1	"t": 1368291	"P": 996.0	"F": 0}
{"v": 1	"t": 1368312	"P": 992.75	"F": 0}
{"v": 1	"t": 1368332	"P": 1000.25	"F": 0}
{"v": 1	"t": 1368353	"P": 995.5	"F": 1}
{"v": 1	"t": 1368373	"P": 992.75	"F": 0}
{"v": 1	"t": 1368393	"P": 997.25	"F": 0}
{"v": 1	"t": 1368414	"P": 998.5	"F": 1}
{"v": 1	"t": 1368434	"P": 995.5	"F": 1}
{"v": 1	"t": 1368454	"P": 994.0	"F": 1}
{"v": 1	"t": 1368475	"P": 995.25	"F": 1}
{"v": 1	"t": 1368495	"P": 999.0	"F": 0}
{"v": 1	"t": 1368515	"P": 997.0	"F": 0}
{"v": 1	"t": 1368535	"P": 993.75	"F": 1}
{"v": 1	"t": 1368556	"P": 993.5	"F": 0}
{"v": 1	"t": 1368576	"P": 996.75	"F": 0}
{"v": 1	"t": 1368596	"P": 996.5	"F": 0}
{"v": 1	"t": 1368617	"P": 992.75	"F": -1}
{"v": 1	"t": 1368637	"P": 994.5	"F": 0}
{"v": 1	"t": 1368657	"P": 1001.25	"F": 0}
{"v": 1	"t": 1368678	"P": 995.75	"F": 1}
{"v": 1	"t": 1368698	"P": 994.5	"F": 1}
{"v": 1	"t": 1368718	"P": 994.75	"F": -1}
{"v": 1	"t": 1368738	"P": 1000.5	"F": 1}
{"v": 1	"t": 1368759	"P": 996.75	"F": 0}
{"v": 1	"t": 1368779	"P": 993.75	"F": 0}
{"v": 1	"t": 1368799	"P": 993.25	"F": 0}
{"v": 1	"t": 1368820	"P": 998.75	"F": 0}
{"v": 1	"t": 1368840	"P": 997.0	"F": 0}
{"v": 1	"t": 1368861	"P": 993.0	"F": 0}
{"v": 1	"t": 1368881	"P": 998.75	"F": -1}
{"v": 1	"t": 1368901	"P": 995.75	"F": 0}
{"v": 1	"t": 1368922	"P": 992.25	"F": 0}
{"v": 1	"t": 1368942	"P": 996.5	"F": 0}
{"v": 1	"t": 1368962	"P": 999.25	"F": 1}
{"v": 1	"t": 1368983	"P": 995.75	"F": 0}
{"v": 1	"t": 1369003	"P": 993.75	"F": 0}
{"v": 1	"t": 1369023	"P": 995.25	"F": 0}
{"v": 1	"t": 1369044	"P": 996.0	"F": 0}
{"v": 1	"t": 1369064	"P": 996.25	"F": 0}
{"v": 1	"t": 1369084	"P": 993.5	"F": 0}
{"v": 1	"t": 1369105	"P": 995.75	"F": -1}
{"v": 1	"t": 1369125	"P": 998.75	"F": -1}
{"v": 1	"t": 1369145	"P": 996.5	"F": -1}
{"v": 1	"t": 1369165	"P": 993.5	"F": 0	"C": 46.46	"D": 3122	"sn": 54091779688249	"file": "/data/device_log/data0000.out"}
{"v": 1	"t": 1369186	"P": 994.5	"F": 0}
{"v": 1	"t": 1369206	"P": 1000.0	"F": 0}
{"v": 1	"t": 1369226	"P": 996.75	"F": 0}
{"v": 1	"t": 1369247	"P": 993.25	"F": 0}
{"v": 1	"t": 1369267	"P": 993.5	"F": 0}
{"v": 1	"t": 1369287	"P": 1000.25	"F": 0}
{"v": 1	"t": 1369308	"P": 996.25	"F": 0}
{"v": 1	"t": 1369328	"P": 993.75	"F": 0}
{"v": 1	"t": 1369348	"P": 991.0	"F": 0}
{"v": 1	"t": 1369368	"P": 999.5	"F": 0}
{"v": 1	"t": 1369389	"P": 997.25	"F": -1}
{"v": 1	"t": 1369409	"P": 993.5	"F": 0}
{"v": 1	"t": 1369430	"P": 998.75	"F": 0}
{"v": 1	"t": 1369450	"P": 995.0	"F": 0}
{"v": 1	"t": 1369471	"P": 993.5	"F": 0}
{"v": 1	"t": 1369491	"P": 997.75	"F": 0}
{"v": 1	"t": 1369511	"P": 997.0	"F": 0}
{"v": 1	"t": 1369532	"P": 993.0	"F": 1}
{"v": 1	"t": 1369552	"P": 995.0	"F": 0}
{"v": 1	"t": 1369572	"P": 999.75	"F": 0}
{"v": 1	"t": 1369592	"P": 999.0	"F": 1}
{"v": 1	"t": 1369613	"P": 995.25	"F": 1}
{"v": 1	"t": 1369633	"P": 994.5	"F": 0}
{"v": 1	"t": 1369653	"P": 999.0	"F": 0}
{"v": 1	"t": 1369674	"P": 996.25	"F": 0}
{"v": 1	"t": 1369694	"P": 994.25	"F": 0}
{"v": 1	"t": 1369714	"P": 994.0	"F": 0}
{"v": 1	"t": 1369735	"P": 998.0	"F": 1}
{"v": 1	"t": 1369755	"P": 997.75	"F": 0}
{"v": 1	"t": 1369775	"P": 994.0	"F": 0}
{"v": 1	"t": 1369796	"P": 993.75	"F": 0}
{"v": 1	"t": 1369816	"P": 1000.25	"F": 0}
{"v": 1	"t": 1369836	"P": 999.0	"F": 0}
{"v": 1	"t": 1369857	"P": 994.25	"F": 0}
{"v": 1	"t": 1369877	"P": 992.75	"F": -1}
{"v": 1	"t": 1369897	"P": 996.5	"F": -1}
{"v": 1	"t": 1369917	"P": 997.5	"F": -1}
{"v": 1	"t": 1369938	"P": 995.75	"F": -1}
{"v": 1	"t": 1369958	"P": 993.0	"F": 0}
{"v": 1	"t": 1369978	"P": 998.5	"F": 0}
{"v": 1	"t": 1369999	"P": 998.25	"F": 0}
{"v": 1	"t": 1370019	"P": 993.25	"F": 1}
{"v": 1	"t": 1370040	"P": 998.0	"F": 0}
{"v": 1	"t": 1370060	"P": 995.5	"F": 1}
{"v": 1	"t": 1370081	"P": 995.25	"F": 1}
{"v": 1	"t": 1370101	"P": 998.25	"F": -1}
{"v": 1	"t": 1370122	"P": 995.0	"F": 1}
{"v": 1	"t": 1370142	"P": 998.0	"F": 1}
{"v": 1	"t": 1370163	"P": 996.75	"F": 0}
{"v": 1	"t": 1370183	"P": 994.75	"F": 0	"C": 46.445	"D": 3122	"sn": 54091779688249	"file": "/data/device_log/data0000.out"}
{"v": 1	"t": 1370204	"P": 998.25	"F": 1}
{"v": 1	"t": 1370224	"P": 995.75	"F": 0}
{"v": 1	"t": 1370244	"P": 992.5	"F": 0}
{"v": 1	"t": 1370265	"P": 996.0	"F": -1}
{"v": 1	"t": 1370285	"P": 997.75	"F": -1}
{"v": 1	"t": 1370305	"P": 995.5	"F": 0}
{"v": 1	"t": 1370325	"P": 993.75	"F": 1}
{"v": 1	"t": 1370346	"P": 995.0	"F": 0}
{"v": 1	"t": 1370366	"P": 1000.0	"F": 0}
{"v": 1	"t": 1370386	"P": 995.75	"F": 0}
{"v": 1	"t": 1370407	"P": 993.5	"F": -1}
{"v": 1	"t": 1370427	"P": 993.5	"F": 0}
{"v": 1	"t": 1370447	"P": 999.25	"F": -1}
{"v": 1	"t": 1370468	"P": 995.75	"F": 0}
{"v": 1	"t": 1370488	"P": 992.75	"F": 1}
{"v": 1	"t": 1370508	"P": 994.25	"F": 1}
{"v": 1	"t": 1370528	"P": 999.25	"F": -1}
{"v": 1	"t": 1370549	"P": 996.75	"F": -2}
{"v": 1	"t": 1370569	"P": 994.0	"F": 1}
{"v": 1	"t": 1370589	"P": 995.25	"F": 2}
{"v": 1	"t": 1370610	"P": 1000.0	"F": 0}
{"v": 1	"t": 1370630	"P": 998.0	"F": 0}
{"v": 1	"t": 1370650	"P": 996.0	"F": 2}
{"v": 1	"t": 1370671	"P": 993.5	"F": 1}
{"v": 1	"t": 1370691	"P": 997.75	"F": 0}
{"v": 1	"t": 1370711	"P": 995.5	"F": 0}
{"v": 1	"t": 1370732	"P": 993.75	"F": -1}
{"v": 1	"t": 1370752	"P": 995.75	"F": -1}
{"v": 1	"t": 1370773	"P": 995.75	"F": 0}
{"v": 1	"t": 1370793	"P": 993.5	"F": 1}
{"v": 1	"t": 1370813	"P": 996.25	"F": 1}
{"v": 1	"t": 1370834	"P": 997.75	"F": 1}
{"v": 1	"t": 1370854	"P": 994.75	"F": 0}
{"v": 1	"t": 1370874	"P": 993.5	"F": 0}
{"v": 1	"t": 1370895	"P": 995.5	"F": 1}
{"v": 1	"t": 1370915	"P": 998.25	"F": 1}
{"v": 1	"t": 1370935	"P": 994.0	"F": 0}
{"v": 1	"t": 1370955	"P": 991.75	"F": 0}
{"v": 1	"t": 1370976	"P": 993.25	"F": -1}
{"v": 1	"t": 1370996	"P": 997.75	"F": 0}
{"v": 1	"t": 1371016	"P": 994.75	"F": 1}
{"v": 1	"t": 1371037	"P": 993.5	"F": 0}
{"v": 1	"t": 1371057	"P": 992.5	"F": -1}
{"v": 1	"t": 1371077	"P": 997.5	"F": 0}
{"v": 1	"t": 1371098	"P": 996.0	"F": -1}
{"v": 1	"t": 1371118	"P": 992.5	"F": 1}
{"v": 1	"t": 1371138	"P": 992.25	"F": 0}
{"v": 1	"t": 1371158	"P": 998.25	"F": 1}
{"v": 1	"t": 1371179	"P": 997.75	"F": -1}
{"v": 1	"t": 1371199	"P": 994.75	"F": 0	"C": 46.43	"D": 3122	"sn": 54091779688249	"file": "/data/device_log/data0000.out"}
{"v": 1	"t": 1371219	"P": 991.75	"F": 0}
{"v": 1	"t": 1371240	"P": 998.0	"F": -2}
{"v": 1	"t": 1371260	"P": 996.75	"F": 1}
{"v": 1	"t": 1371280	"P": 994.25	"F": 1}
{"v": 1	"t": 1371301	"P": 994.5	"F": -1}
{"v": 1	"t": 1371321	"P": 998.5	"F": 1}
{"v": 1	"t": 1371342	"P": 993.75	"F": 0}
{"v": 1	"t": 1371362	"P": 993.25	"F": -1}
{"v": 1	"t": 1371382	"P": 997.0	"F": 1}
{"v": 1	"t": 1371403	"P": 995.25	"F": 0}
{"v": 1	"t": 1371423	"P": 993.25	"F": 0}
{"v": 1	"t": 1371443	"P": 994.0	"F": 1}
{"v": 1	"t": 1371464	"P": 999.75	"F": 0}
{"v": 1	"t": 1371484	"P": 995.25	"F": -1}
{"v": 1	"t": 1371504	"P": 992.5	"F": 0}
{"v": 1	"t": 1371524	"P": 994.75	"F": 0}
{"v": 1	"t": 1371545	"P": 999.5	"F": -1}
{"v": 1	"t": 1371565	"P": 996.25	"F": 0}
{"v": 1	"t": 1371585	"P": 994.25	"F": 1}
{"v": 1	"t": 1371606	"P": 992.25	"F": 1}
{"v": 1	"t": 1371626	"P": 999.0	"F": 1}
{"v": 1	"t": 1371646	"P": 997.5	"F": 1}
{"v": 1	"t": 1371667	"P": 993.25	"F": 1}
{"v": 1	"t": 1371687	"P": 994.0	"F": 0}
{"v": 1	"t": 1371707	"P": 998.75	"F": 0}
{"v": 1	"t": 1371728	"P": 995.75	"F": 0}
{"v": 1	"t": 1371748	"P": 995.25	"F": 0}
{"v": 1	"t": 1371768	"P": 995.25	"F": 0}
{"v": 1	"t": 1371788	"P": 998.5	"F": 0}
{"v": 1	"t": 1371809	"P": 997.25	"F": 0}
{"v": 1	"t": 1371829	"P": 994.75	"F": 0}
{"v": 1	"t": 1371849	"P": 992.0	"F": 0}
{"v": 1	"t": 1371870	"P": 998.25	"F": 1}
{"v": 1	"t": 1371890	"P": 994.25	"F": 1}
{"v": 1	"t": 1371911	"P": 994.5	"F": 0}
{"v": 1	"t": 1371931	"P": 1000.0	"F": 1}
{"v": 1	"t": 1371951	"P": 997.25	"F": 0}
{"v": 1	"t": 1371972	"P": 990.75	"F": 0}
{"v": 1	"t": 1371992	"P": 995.0	"F": 0}
{"v": 1	"t": 1372012	"P": 999.0	"F": 0}
{"v": 1	"t": 1372033	"P": 996.25	"F": 0}
{"v": 1	"t": 1372053	"P": 992.5	"F": 0}
{"v": 1	"t": 1372073	"P": 996.0	"F": 0}
{"v": 1	"t": 1372094	"P": 998.75	"F": 0}
{"v": 1	"t": 1372114	"P": 997.25	"F": 1}
{"v": 1	"t": 1372134	"P": 992.75	"F": 0}
{"v": 1	"t": 1372154	"P": 995.75	"F": 0}
{"v": 1	"t": 1372175	"P": 1000.25	"F": 0}
{"v": 1	"t": 1372195	"P": 997.75	"F": 0}
{"v": 1	"t": 1372215	"P": 993.5	"F": 0	"C": 46.455	"D": 3122	"sn": 54091779688249	"file": "/data/device_log/data0000.out"}
{"v": 1	"t": 1372236	"P": 994.75	"F": 0}
{"v": 1	"t": 1372256	"P": 999.25	"F": 0}
{"v": 1	"t": 1372276	"P": 996.75	"F": 0}
{"v": 1	"t": 1372297	"P": 992.5	"F": 0}
{"v": 1	"t": 1372317	"P": 996.25	"F": -1}
{"v": 1	"t": 1372337	"P": 998.75	"F": 0}
{"v": 1	"t": 1372358	"P": 998.25	"F": 0}
{"v": 1	"t": 1372378	"P": 995.25	"F": 0}
{"v": 1	"t": 1372398	"P": 996.5	"F": 2}
{"v": 1	"t": 1372419	"P": 997.5	"F": 0}
{"v": 1	"t": 1372439	"P": 994.25	"F": 1}
{"v": 1	"t": 1372460	"P": 997.5	"F": 0}
{"v": 1	"t": 1372480	"P": 996.75	"F": -2}
{"v": 1	"t": 1372501	"P": 991.75	"F": -7}
{"v": 1	"t": 1372521	"P": 999.75	"F": 6}
{"v": 1	"t": 1372541	"P": 1001.5	"F": 6}
{"v": 1	"t": 1372561	"P": 994.75	"F": -5}
{"v": 1	"t": 1372582	"P": 993.75	"F": -1}
{"v": 1	"t": 1372602	"P": 996.5	"F": 3}
{"v": 1	"t": 1372622	"P": 999.75	"F": 1}
{"v": 1	"t": 1372643	"P": 995.5	"F": -2}
{"v": 1	"t": 1372663	"P": 994.0	"F": 0}
{"v": 1	"t": 1372683	"P": 996.0	"F": 2}
{"v": 1	"t": 1372704	"P": 999.75	"F": 0}
{"v": 1	"t": 1372724	"P": 998.5	"F": 0}
{"v": 1	"t": 1372744	"P": 993.75	"F": 0}
{"v": 1	"t": 1372764	"P": 996.75	"F": 1}
{"v": 1	"t": 1372785	"P": 1000.25	"F": 0}
{"v": 1	"t": 1372805	"P": 999.0	"F": 0}
{"v": 1	"t": 1372825	"P": 995.75	"F": 0}
{"v": 1	"t": 1372846	"P": 993.25	"F": 0}
{"v": 1	"t": 1372866	"P": 1001.0	"F": 0}
{"v": 1	"t": 1372886	"P": 997.0	"F": -1}
{"v": 1	"t": 1372907	"P": 995.5	"F": 0}
{"v": 1	"t": 1372927	"P": 993.75	"F": 0}
{"v": 1	"t": 1372947	"P": 1000.0	"F": 0}
{"v": 1	"t": 1372968	"P": 998.25	"F": 0}
{"v": 1	"t": 1372988	"P": 993.25	"F": -1}
{"v": 1	"t": 1373008	"P": 993.25	"F": -1}
{"v": 1	"t": 1373029	"P": 999.0	"F": -1}
{"v": 1	"t": 1373049	"P": 992.0	"F": -2}
{"v": 1	"t": 1373070	"P": 995.0	"F": -4}
{"v": 1	"t": 1373090	"P": 999.5	"F": 2}
{"v": 1	"t": 1373110	"P": 996.0	"F": 3}
{"v": 1	"t": 1373131	"P": 991.75	"F": -2}
{"v": 1	"t": 1373151	"P": 1000.75	"F": -1}
{"v": 1	"t": 1373171	"P": 999.75	"F": 3}
{"v": 1	"t": 1373192	"P": 993.25	"F": -1}
{"v": 1	"t": 1373212	"P": 994.25	"F": 0}
{"v": 1	"t": 1373232	"P": 998.75	"F": -2	"C": 46.44	"D": 3122	"sn": 54091779688249	"file": "/data/device_log/data0000.out"}
{"v": 1	"t": 1373252	"P": 997.25	"F": 0}
{"v": 1	"t": 1373273	"P": 994.75	"F": 0}
{"v": 1	"t": 1373293	"P": 994.75	"F": 1}
{"v": 1	"t": 1373313	"P": 1000.25	"F": 1}
{"v": 1	"t": 1373334	"P": 998.25	"F": -1}
{"v": 1	"t": 1373354	"P": 995.0	"F": 0}
{"v": 1	"t": 1373374	"P": 993.5	"F": 0}
{"v": 1	"t": 1373395	"P": 998.25	"F": 0}
{"v": 1	"t": 1373415	"P": 1000.0	"F": 0}
{"v": 1	"t": 1373435	"P": 993.5	"F": -1}
{"v": 1	"t": 1373456	"P": 992.0	"F": 0}
{"v": 1	"t": 1373476	"P": 997.5	"F": 0}
{"v": 1	"t": 1373496	"P": 998.5	"F": 0}
{"v": 1	"t": 1373516	"P": 994.75	"F": 0}
{"v": 1	"t": 1373537	"P": 992.5	"F": 1}
{"v": 1	"t": 1373557	"P": 997.5	"F": 2}
{"v": 1	"t": 1373577	"P": 998.75	"F": 2}
{"v": 1	"t": 1373598	"P": 996.75	"F": 1}
{"v": 1	"t": 1373618	"P": 995.5	"F": 1}
{"v": 1	"t": 1373639	"P": 998.25	"F": -2}
{"v": 1	"t": 1373659	"P": 993.25	"F": -1}
{"v": 1	"t": 1373680	"P": 996.75	"F": 4}
{"v": 1	"t": 1373700	"P": 992.25	"F": -2}
{"v": 1	"t": 1373721	"P": 991.5	"F": -1}
{"v": 1	"t": 1373741	"P": 998.25	"F": 4}
{"v": 1	"t": 1373761	"P": 997.25	"F": -1}
{"v": 1	"t": 1373781	"P": 993.75	"F": -2}
{"v": 1	"t": 1373802	"P": 993.5	"F": 0}
{"v": 1	"t": 1373822	"P": 995.75	"F": 0}
{"v": 1	"t": 1373842	"P": 999.25	"F": 2}
{"v": 1	"t": 1373863	"P": 997.25	"F": 0}
{"v": 1	"t": 1373883	"P": 993.25	"F": 0}
{"v": 1	"t": 1373903	"P": 995.75	"F": -1}
{"v": 1	"t": 1373924	"P": 998.75	"F": 0}
{"v": 1	"t": 1373944	"P": 996.5	"F": 1}
{"v": 1	"t": 1373964	"P": 995.5	"F": 1}
{"v": 1	"t": 1373984	"P": 995.25	"F": -2}
{"v": 1	"t": 1374005	"P": 999.75	"F": -2}
{"v": 1	"t": 1374025	"P": 996.0	"F": 1}
{"v": 1	"t": 1374045	"P": 992.25	"F": -1}
{"v": 1	"t": 1374066	"P": 996.0	"F": -2}
{"v": 1	"t": 1374086	"P": 997.5	"F": -1}
{"v": 1	"t": 1374106	"P": 995.25	"F": 2}
{"v": 1	"t": 1374127	"P": 992.25	"F": 0}
{"v": 1	"t": 1374147	"P": 996.0	"F": 1}
{"v": 1	"t": 1374167	"P": 999.75	"F": 1}
{"v": 1	"t": 1374188	"P": 996.75	"F": 0}
{"v": 1	"t": 1374208	"P": 995.25	"F": 0}
{"v": 1	"t": 1374229	"P": 1001.5	"F": 0}
{"v": 1	"t": 1374249	"P": 994.75	"F": 0	"C": 46.48	"D": 3122	"sn": 54091779688249	"file": "/data/device_log/data0000.out"}
{"v": 1	"t": 1374269	"P": 994.75	"F": -1}
{"v": 1	"t": 1374289	"P": 995.75	"F": 0}
{"v": 1	"t": 1374310	"P": 1000.0	"F": 0}
{"v": 1	"t": 1374330	"P": 997.5	"F": 0}
{"v": 1	"t": 1374350	"P": 992.75	"F": 0}
{"v": 1	"t": 1374371	"P": 995.25	"F": 0}
{"v": 1	"t": 1374391	"P": 1000.5	"F": -1}
{"v": 1	"t": 1374411	"P": 997.0	"F": -1}
{"v": 1	"t": 1374432	"P": 995.25	"F": -1}
{"v": 1	"t": 1374452	"P": 995.0	"F": -1}
{"v": 1	"t": 1374472	"P": 1000.0	"F": -1}
{"v": 1	"t": 1374493	"P": 996.5	"F": 0}
{"v": 1	"t": 1374513	"P": 994.0	"F": 1}
{"v": 1	"t": 1374533	"P": 997.0	"F": -1}
{"v": 1	"t": 1374553	"P": 999.5	"F": 1}
{"v": 1	"t": 1374574	"P": 997.5	"F": 1}
{"v": 1	"t": 1374594	"P": 993.0	"F": 0}
{"v": 1	"t": 1374614	"P": 992.75	"F": -1}
{"v": 1	"t": 1374635	"P": 997.75	"F": 0}
{"v": 1	"t": 1374655	"P": 999.0	"F": -1}
{"v": 1	"t": 1374675	"P": 994.25	"F": -1}
{"v": 1	"t": 1374696	"P": 993.75	"F": -1}
{"v": 1	"t": 1374716	"P": 999.25	"F": 0}
{"v": 1	"t": 1374736	"P": 997.0	"F": 1}
{"v": 1	"t": 1374757	"P": 994.75	"F": 0}
{"v": 1	"t": 1374777	"P": 998.75	"F": -1}
{"v": 1	"t": 1374798	"P": 996.0	"F": -2}
{"v": 1	"t": 1374818	"P": 994.5	"F": 1}
{"v": 1	"t": 1374838	"P": 997.75	"F": 1}
{"v": 1	"t": 1374859	"P": 998.5	"F": -2}
{"v": 1	"t": 1374879	"P": 997.25	"F": 0}
{"v": 1	"t": 1374899	"P": 996.25	"F": 1}
{"v": 1	"t": 1374919	"P": 995.5	"F": 2}
{"v": 1	"t": 1374940	"P": 999.5	"F": 1}
{"v": 1	"t": 1374960	"P": 997.0	"F": 0}
{"v": 1	"t": 1374980	"P": 994.5	"F": 0}
{"v": 1	"t": 1375001	"P": 992.75	"F": -1}
{"v": 1	"t": 1375021	"P": 999.5	"F": -1}
{"v": 1	"t": 1375041	"P": 997.25	"F": -1}
{"v": 1	"t": 1375062	"P": 995.5	"F": 4}
{"v": 1	"t": 1375082	"P": 994.5	"F": 1}
{"v": 1	"t": 1375102	"P": 997.75	"F": -5}
{"v": 1	"t": 1375122	"P": 996.25	"F": -5}
{"v": 1	"t": 1375143	"P": 997.25	"F": 2}
{"v": 1	"t": 1375163	"P": 994.0	"F": 0}
{"v": 1	"t": 1375183	"P": 1001.75	"F": -1}
{"v": 1	"t": 1375204	"P": 1000.5	"F": 1}
{"v": 1	"t": 1375224	"P": 995.25	"F": 1}
{"v": 1	"t": 1375244	"P": 993.5	"F": 2}
{"v": 1	"t": 1375265	"P": 999.5	"F": 1	"C": 46.485	"D": 3122	"sn": 54091779688249	"file": "/data/device_log/data0000.out"}
{"v": 1	"t": 1375285	"P": 999.75	"F": 3}
{"v": 1	"t": 1375305	"P": 993.0	"F": -1}
{"v": 1	"t": 1375326	"P": 996.5	"F": -2}
{"v": 1	"t": 1375346	"P": 998.75	"F": 2}
{"v": 1	"t": 1375367	"P": 995.5	"F": 2}
{"v": 1	"t": 1375387	"P": 998.0	"F": -3}
{"v": 1	"t": 1375407	"P": 998.0	"F": 0}
{"v": 1	"t": 1375428	"P": 997.0	"F": 3}
{"v": 1	"t": 1375448	"P": 983.5	"F": 1}
{"v": 1	"t": 1375468	"P": 1000.0	"F": 1}
{"v": 1	"t": 1375489	"P": 999.5	"F": 0}
{"v": 1	"t": 1375509	"P": 995.0	"F": 0}
{"v": 1	"t": 1375529	"P": 992.5	"F": 0}
{"v": 1	"t": 1375550	"P": 996.0	"F": 0}
{"v": 1	"t": 1375570	"P": 1000.0	"F": -1}
{"v": 1	"t": 1375590	"P": 997.5	"F": -1}
{"v": 1	"t": 1375610	"P": 995.0	"F": 0}
{"v": 1	"t": 1375631	"P": 996.75	"F": 2}
{"v": 1	"t": 1375651	"P": 1000.25	"F": 2}
{"v": 1	"t": 1375671	"P": 997.25	"F": 1}
{"v": 1	"t": 1375692	"P": 994.5	"F": 1}
{"v": 1	"t": 1375712	"P": 998.5	"F": 1}
{"v": 1	"t": 1375732	"P": 1000.0	"F": 0}
{"v": 1	"t": 1375753	"P": 997.0	"F": 0}
{"v": 1	"t": 1375773	"P": 993.5	"F": 0}
{"v": 1	"t": 1375793	"P": 997.25	"F": 0}
{"v": 1	"t": 1375814	"P": 1000.75	"F": 1}
{"v": 1	"t": 1375834	"P": 997.25	"F": 1}
{"v": 1	"t": 1375854	"P": 995.75	"F": 1}
{"v": 1	"t": 1375875	"P": 997.25	"F": 0}
{"v": 1	"t": 1375895	"P": 999.5	"F": 0}
{"v": 1	"t": 1375915	"P": 993.75	"F": -1}
{"v": 1	"t": 1375936	"P": 998.0	"F": 2}
{"v": 1	"t": 1375956	"P": 998.0	"F": -1}
{"v": 1	"t": 1375976	"P": 995.5	"F": -3}
{"v": 1	"t": 1375997	"P": 996.25	"F": 2}
{"v": 1	"t": 1376017	"P": 997.25	"F": 3}
{"v": 1	"t": 1376037	"P": 998.0	"F": 0}
{"v": 1	"t": 1376058	"P": 997.0	"F": -2}
{"v": 1	"t": 1376078	"P": 993.0	"F": -1}
{"v": 1	"t": 1376098	"P": 996.5	"F": 2}
{"v": 1	"t": 1376119	"P": 1000.75	"F": 0}
{"v": 1	"t": 1376139	"P": 999.25	"F": -1}
{"v": 1	"t": 1376159	"P": 995.75	"F": 2}
{"v": 1	"t": 1376179	"P": 995.25	"F": 0}
{"v": 1	"t": 1376200	"P": 999.0	"F": -1}
{"v": 1	"t": 1376220	"P": 997.75	"F": -1}
{"v": 1	"t": 1376240	"P": 995.5	"F": 1}
{"v": 1	"t": 1376261	"P": 994.75	"F": 0}
{"v": 1	"t": 1376281	"P": 1001.25	"F": 0	"C": 46.485	"D": 3122	"sn": 54091779688249	"file": "/data/device_log/data0000.out"}
{"v": 1	"t": 1376301	"P": 997.75	"F": 1}
{"v": 1	"t": 1376322	"P": 997.25	"F": 0}
{"v": 1	"t": 1376342	"P": 995.5	"F": 1}
{"v": 1	"t": 1376362	"P": 1000.5	"F": 0}
{"v": 1	"t": 1376383	"P": 998.5	"F": -1}
{"v": 1	"t": 1376403	"P": 996.5	"F": 1}
{"v": 1	"t": 1376423	"P": 992.75	"F": 2}
{"v": 1	"t": 1376444	"P": 999.5	"F": -1}
{"v": 1	"t": 1376464	"P": 995.0	"F": -1}
{"v": 1	"t": 1376485	"P": 997.75	"F": -1}
{"v": 1	"t": 1376505	"P": 998.75	"F": 1}
{"v": 1	"t": 1376525	"P": 993.25	"F": 0}
{"v": 1	"t": 1376545	"P": 993.25	"F": -1}
{"v": 1	"t": 1376566	"P": 997.25	"F": -1}
{"v": 1	"t": 1376586	"P": 1002.25	"F": 0}
{"v": 1	"t": 1376606	"P": 998.75	"F": 1}
{"v": 1	"t": 1376627	"P": 993.75	"F": 1}
{"v": 1	"t": 1376647	"P": 994.75	"F": 1}
{"v": 1	"t": 1376667	"P": 1000.0	"F": 0}
{"v": 1	"t": 1376688	"P": 998.25	"F": 0}
{"v": 1	"t": 1376708	"P": 996.25	"F": 1}
{"v": 1	"t": 1376728	"P": 994.0	"F": -1}
{"v": 1	"t": 1376748	"P": 999.25	"F": 0}
{"v": 1	"t": 1376769	"P": 997.75	"F": -1}
{"v": 1	"t": 1376789	"P": 995.0	"F": 1}
{"v": 1	"t": 1376809	"P": 994.5	"F": 3}
{"v": 1	"t": 1376830	"P": 1001.25	"F": 0}
{"v": 1	"t": 1376850	"P": 997.75	"F": -4}
{"v": 1	"t": 1376870	"P": 997.75	"F": 1}
{"v": 1	"t": 1376891	"P": 994.25	"F": 4}
{"v": 1	"t": 1376911	"P": 1001.0	"F": 0}
{"v": 1	"t": 1376931	"P": 997.75	"F": -2}
{"v": 1	"t": 1376952	"P": 996.0	"F": 0}
{"v": 1	"t": 1376972	"P": 994.25	"F": 3}
{"v": 1	"t": 1376992	"P": 1000.0	"F": -2}
{"v": 1	"t": 1377013	"P": 999.0	"F": 2}
{"v": 1	"t": 1377033	"P": 996.5	"F": 2}
{"v": 1	"t": 1377054	"P": 1000.5	"F": -3}
{"v": 1	"t": 1377074	"P": 996.5	"F": -3}
{"v": 1	"t": 1377095	"P": 998.5	"F": 3}
{"v": 1	"t": 1377115	"P": 998.5	"F": 3}
{"v": 1	"t": 1377136	"P": 996.0	"F": -1}
{"v": 1	"t": 1377156	"P": 1002.0	"F": 0}
{"v": 1	"t": 1377176	"P": 998.25	"F": -1}
{"v": 1	"t": 1377197	"P": 995.25	"F": 1}
{"v": 1	"t": 1377217	"P": 1002.0	"F": 0}
{"v": 1	"t": 1377238	"P": 996.75	"F": 4}
{"v": 1	"t": 1377258	"P": 993.25	"F": -4}
{"v": 1	"t": 1377278	"P": 999.0	"F": -5}
{"v": 1	"t": 1377299	"P": 1002.75	"F": 7	"C": 46.535	"D": 3122	"sn": 54091779688249	"file": "/data/device_log/data0000.out"}
{"v": 1	"t": 1377319	"P": 997.75	"F": -1}
{"v": 1	"t": 1377339	"P": 996.25	"F": 1}
{"v": 1	"t": 1377359	"P": 996.25	"F": -2}
{"v": 1	"t": 1377380	"P": 999.25	"F": 0}
{"v": 1	"t": 1377400	"P": 998.5	"F": 3}
{"v": 1	"t": 1377420	"P": 993.0	"F": 0}
{"v": 1	"t": 1377441	"P": 995.0	"F": -3}
{"v": 1	"t": 1377461	"P": 1000.75	"F": 1}
{"v": 1	"t": 1377481	"P": 999.25	"F": 2}
{"v": 1	"t": 1377502	"P": 993.75	"F": 1}
{"v": 1	"t": 1377522	"P": 995.75	"F": -5}
{"v": 1	"t": 1377542	"P": 999.5	"F": 2}
{"v": 1	"t": 1377563	"P": 997.75	"F": 3}
{"v": 1	"t": 1377583	"P": 995.25	"F": 0}
{"v": 1	"t": 1377603	"P": 991.75	"F": -9}
{"v": 1	"t": 1377623	"P": 1003.5	"F": 9}
{"v": 1	"t": 1377644	"P": 999.0	"F": 3}
{"v": 1	"t": 1377664	"P": 995.5	"F": -6}
{"v": 1	"t": 1377684	"P": 997.75	"F": 4}
{"v": 1	"t": 1377705	"P": 1000.5	"F": -1}
{"v": 1	"t": 1377725	"P": 999.25	"F": -1}
{"v": 1	"t": 1377746	"P": 996.25	"F": 1}
{"v": 1	"t": 1377766	"P": 999.25	"F": 2}
{"v": 1	"t": 1377786	"P": 998.75	"F": 1}
{"v": 1	"t": 1377807	"P": 995.75	"F": 0}
{"v": 1	"t": 1377827	"P": 997.5	"F": -1}
{"v": 1	"t": 1377847	"P": 1002.0	"F": 1}
{"v": 1	"t": 1377868	"P": 999.25	"F": 5}
{"v": 1	"t": 1377888	"P": 992.75	"F": -4}
{"v": 1	"t": 1377908	"P": 994.25	"F": -5}
{"v": 1	"t": 1377929	"P": 1002.25	"F": 6}
{"v": 1	"t": 1377949	"P": 997.0	"F": 2}
{"v": 1	"t": 1377969	"P": 991.5	"F": -7}
{"v": 1	"t": 1377989	"P": 998.25	"F": 3}
{"v": 1	"t": 1378010	"P": 999.0	"F": -1}
{"v": 1	"t": 1378030	"P": 997.5	"F": -2}
{"v": 1	"t": 1378050	"P": 996.25	"F": 1}
{"v": 1	"t": 1378071	"P": 995.5	"F": -3}
{"v": 1	"t": 1378091	"P": 1001.25	"F": 3}
{"v": 1	"t": 1378111	"P": 998.0	"F": 1}
{"v": 1	"t": 1378132	"P": 992.75	"F": -1}
{"v": 1	"t": 1378152	"P": 997.0	"F": -1}
{"v": 1	"t": 1378172	"P": 1001.0	"F": 0}
{"v": 1	"t": 1378193	"P": 998.25	"F": 4}
{"v": 1	"t": 1378213	"P": 996.25	"F": -2}
{"v": 1	"t": 1378233	"P": 997.5	"F": -3}
{"v": 1	"t": 1378253	"P": 1001.75	"F": 0}
{"v": 1	"t": 1378274	"P": 998.0	"F": -2}
{"v": 1	"t": 1378294	"P": 997.75	"F": 3}
{"v": 1	"t": 1378315	"P": 998.75	"F": 0	"C": 46.485	"D": 3122	"sn": 54091779688249	"file": "/data/device_log/data0000.out"}
{"v": 1	"t": 1378335	"P": 998.75	"F": -1}
{"v": 1	"t": 1378356	"P": 993.0	"F": -1}
{"v": 1	"t": 1378376	"P": 998.75	"F": -3}
{"v": 1	"t": 1378396	"P": 999.75	"F": -2}
{"v": 1	"t": 1378416	"P": 996.5	"F": -1}
{"v": 1	"t": 1378437	"P": 995.0	"F": -1}
{"v": 1	"t": 1378457	"P": 996.0	"F": -3}
{"v": 1	"t": 1378477	"P": 1003.0	"F": 3}
{"v": 1	"t": 1378498	"P": 997.25	"F": 6}
{"v": 1	"t": 1378518	"P": 985.5	"F": -21}
{"v": 1	"t": 1378538	"P": 993.0	"F": -2}
{"v": 1	"t": 1378559	"P": 1009.25	"F": 16}
{"v": 1	"t": 1378579	"P": 1004.0	"F": 8}
{"v": 1	"t": 1378599	"P": 992.5	"F": -4}
{"v": 1	"t": 1378619	"P": 994.5	"F": -7}
{"v": 1	"t": 1378640	"P": 1005.5	"F": 11}
{"v": 1	"t": 1378660	"P": 997.0	"F": -2}
{"v": 1	"t": 1378680	"P": 992.75	"F": -10}
{"v": 1	"t": 1378701	"P": 998.75	"F": 12}
{"v": 1	"t": 1378721	"P": 997.5	"F": -11}
{"v": 1	"t": 1378741	"P": 999.75	"F": 1}
{"v": 1	"t": 1378762	"P": 998.5	"F": 7}
{"v": 1	"t": 1378782	"P": 994.75	"F": -1}
{"v": 1	"t": 1378802	"P": 994.0	"F": -13}
{"v": 1	"t": 1378823	"P": 1003.0	"F": 7}
{"v": 1	"t": 1378843	"P": 1001.25	"F": 11}
{"v": 1	"t": 1378863	"P": 992.0	"F": -13}
{"v": 1	"t": 1378884	"P": 1005.25	"F": 12}
{"v": 1	"t": 1378904	"P": 996.25	"F": -2}
{"v": 1	"t": 1378925	"P": 996.25	"F": -4}
{"v": 1	"t": 1378945	"P": 998.75	"F": 0}
{"v": 1	"t": 1378965	"P": 999.0	"F": 5}
{"v": 1	"t": 1378985	"P": 991.5	"F": -6}
{"v": 1	"t": 1379006	"P": 996.75	"F": 1}
{"v": 1	"t": 1379026	"P": 1000.5	"F": 4}
{"v": 1	"t": 1379046	"P": 996.75	"F": -2}
{"v": 1	"t": 1379067	"P": 995.0	"F": -2}
{"v": 1	"t": 1379087	"P": 995.75	"F": -1}
{"v": 1	"t": 1379107	"P": 1000.75	"F": 1}
{"v": 1	"t": 1379127	"P": 997.5	"F": 3}
{"v": 1	"t": 1379148	"P": 992.25	"F": -7}
{"v": 1	"t": 1379168	"P": 995.75	"F": 2}
{"v": 1	"t": 1379188	"P": 1000.75	"F": 7}
{"v": 1	"t": 1379209	"P": 996.0	"F": -4}
{"v": 1	"t": 1379229	"P": 993.0	"F": -4}
{"v": 1	"t": 1379249	"P": 993.0	"F": 2}
{"v": 1	"t": 1379270	"P": 1001.25	"F": -1}
{"v": 1	"t": 1379290	"P": 1000.0	"F": 1}
{"v": 1	"t": 1379310	"P": 994.75	"F": -4}
{"v": 1	"t": 1379331	"P": 994.5	"F": 6	"C": 46.5	"D": 3122	"sn": 54091779688249	"file": "/data/device_log/data0000.out"}
{"v": 1	"t": 1379351	"P": 1000.25	"F": -6}
{"v": 1	"t": 1379371	"P": 1001.75	"F": 6}
{"v": 1	"t": 1379392	"P": 995.25	"F": -1}
{"v": 1	"t": 1379412	"P": 991.25	"F": -2}
{"v": 1	"t": 1379432	"P": 995.0	"F": -4}
{"v": 1	"t": 1379453	"P": 995.5	"F": -2}
{"v": 1	"t": 1379473	"P": 998.75	"F": 2}
{"v": 1	"t": 1379494	"P": 1002.75	"F": 6}
{"v": 1	"t": 1379514	"P": 994.75	"F": -1}
{"v": 1	"t": 1379534	"P": 992.0	"F": -6}
{"v": 1	"t": 1379554	"P": 985.75	"F": -6}
{"v": 1	"t": 1379575	"P": 1007.25	"F": 6}
{"v": 1	"t": 1379595	"P": 1004.5	"F": 6}
{"v": 1	"t": 1379615	"P": 990.75	"F": -4}
{"v": 1	"t": 1379636	"P": 991.5	"F": -5}
{"v": 1	"t": 1379656	"P": 998.0	"F": 1}
{"v": 1	"t": 1379676	"P": 1000.25	"F": 6}
{"v": 1	"t": 1379697	"P": 991.75	"F": -1}
{"v": 1	"t": 1379717	"P": 993.5	"F": -2}
{"v": 1	"t": 1379737	"P": 996.5	"F": -3}
{"v": 1	"t": 1379757	"P": 997.25	"F": 3}
{"v": 1	"t": 1379778	"P": 997.5	"F": 5}
{"v": 1	"t": 1379798	"P": 993.0	"F": 0}
{"v": 1	"t": 1379818	"P": 999.75	"F": 1}
{"v": 1	"t": 1379839	"P": 998.25	"F": 0}
{"v": 1	"t": 1379859	"P": 995.5	"F": 3}
{"v": 1	"t": 1379879	"P": 992.25	"F": 2}
{"v": 1	"t": 1379900	"P": 997.0	"F": -1}
{"v": 1	"t": 1379920	"P": 998.75	"F": 1}
{"v": 1	"t": 1379940	"P": 994.75	"F": 2}
{"v": 1	"t": 1379961	"P": 992.0	"F": 1}
{"v": 1	"t": 1379981	"P": 997.5	"F": 1}
{"v": 1	"t": 1380001	"P": 995.0	"F": 0}
{"v": 1	"t": 1380022	"P": 992.75	"F": 0}
{"v": 1	"t": 1380042	"P": 998.75	"F": -1}
{"v": 1	"t": 1380063	"P": 996.75	"F": 0}
{"v": 1	"t": 1380083	"P": 994.0	"F": 1}
{"v": 1	"t": 1380103	"P": 994.5	"F": 1}
{"v": 1	"t": 1380123	"P": 998.0	"F": 1}
{"v": 1	"t": 1380144	"P": 995.75	"F": 1}
{"v": 1	"t": 1380164	"P": 993.0	"F": -1}
{"v": 1	"t": 1380184	"P": 990.75	"F": -2}
{"v": 1	"t": 1380205	"P": 997.0	"F": 1}
{"v": 1	"t": 1380225	"P": 998.0	"F": 2}
{"v": 1	"t": 1380245	"P": 994.75	"F": -1}
{"v": 1	"t": 1380266	"P": 992.5	"F": 1}
{"v": 1	"t": 1380286	"P": 997.25	"F": 0}
{"v": 1	"t": 1380306	"P": 996.5	"F": 0}
{"v": 1	"t": 1380327	"P": 994.0	"F": -1}
{"v": 1	"t": 1380347	"P": 992.5	"F": 1	"C": 46.505	"D": 3122	"sn": 54091779688249	"file": "/data/device_log/data0000.out"}
{"v": 1	"t": 1380367	"P": 998.5	"F": 0}
{"v": 1	"t": 1380387	"P": 998.0	"F": 0}
{"v": 1	"t": 1380408	"P": 994.25	"F": 0}
{"v": 1	"t": 1380428	"P": 991.75	"F": 1}
{"v": 1	"t": 1380448	"P": 998.75	"F": -1}
{"v": 1	"t": 1380469	"P": 998.0	"F": 0}
{"v": 1	"t": 1380489	"P": 995.5	"F": 0}
{"v": 1	"t": 1380509	"P": 993.75	"F": 1}
{"v": 1	"t": 1380530	"P": 999.0	"F": 1}
{"v": 1	"t": 1380550	"P": 997.0	"F": -1}
{"v": 1	"t": 1380570	"P": 992.0	"F": -2}
{"v": 1	"t": 1380591	"P": 995.25	"F": 0}
{"v": 1	"t": 1380611	"P": 998.5	"F": -2}
{"v": 1	"t": 1380632	"P": 991.75	"F": -1}
{"v": 1	"t": 1380652	"P": 995.5	"F": -1}
{"v": 1	"t": 1380673	"P": 995.5	"F": -2}
{"v": 1	"t": 1380693	"P": 992.75	"F": -1}
{"v": 1	"t": 1380714	"P": 998.5	"F": 0}
{"v": 1	"t": 1380734	"P": 993.75	"F": 0}
{"v": 1	"t": 1380754	"P": 994.25	"F": 0}
{"v": 1	"t": 1380775	"P": 996.5	"F": -1}
{"v": 1	"t": 1380795	"P": 996.5	"F": 0}
{"v": 1	"t": 1380815	"P": 995.25	"F": 0}
{"v": 1	"t": 1380836	"P": 994.25	"F": 1}
{"v": 1	"t": 1380856	"P": 994.75	"F": -1}
{"v": 1	"t": 1380876	"P": 997.0	"F": 1}
{"v": 1	"t": 1380896	"P": 994.5	"F": 0}
{"v": 1	"t": 1380917	"P": 990.25	"F": -1}
{"v": 1	"t": 1380937	"P": 996.0	"F": 2}
{"v": 1	"t": 1380957	"P": 995.5	"F": -1}
{"v": 1	"t": 1380978	"P": 995.25	"F": 1}
{"v": 1	"t": 1380998	"P": 993.25	"F": -1}
{"v": 1	"t": 1381018	"P": 994.5	"F": 0}
{"v": 1	"t": 1381039	"P": 991.5	"F": 1}
{"v": 1	"t": 1381059	"P": 997.5	"F": 1}
{"v": 1	"t": 1381079	"P": 993.5	"F": 0}
{"v": 1	"t": 1381099	"P": 993.75	"F": 0}
{"v": 1	"t": 1381120	"P": 999.75	"F": 1}
{"v": 1	"t": 1381140	"P": 994.0	"F": 0}
{"v": 1	"t": 1381160	"P": 993.0	"F": 0}
{"v": 1	"t": 1381181	"P": 994.0	"F": 0}
{"v": 1	"t": 1381201	"P": 999.0	"F": 0}
{"v": 1	"t": 1381221	"P": 994.75	"F": 0}
{"v": 1	"t": 1381242	"P": 993.5	"F": 0}
{"v": 1	"t": 1381262	"P": 998.75	"F": 0}
{"v": 1	"t": 1381283	"P": 994.5	"F": 0}
{"v": 1	"t": 1381303	"P": 994.5	"F": 0}
{"v": 1	"t": 1381324	"P": 998.25	"F": 0}
{"v": 1	"t": 1381344	"P": 996.25	"F": 0}
{"v": 1	"t": 1381364	"P": 993.75	"F": 0	"C": 46.49	"D": 3122	"sn": 54091779688249	"file": "/data/device_log/data0000.out"}
{"v": 1	"t": 1381384	"P": 995.25	"F": 0}
{"v": 1	"t": 1381405	"P": 997.5	"F": 0}
{"v": 1	"t": 1381425	"P": 995.75	"F": 0}
{"v": 1	"t": 1381445	"P": 992.25	"F": -1}
{"v": 1	"t": 1381466	"P": 992.5	"F": 0}
{"v": 1	"t": 1381486	"P": 999.75	"F": 0}
{"v": 1	"t": 1381506	"P": 997.25	"F": 0}
{"v": 1	"t": 1381527	"P": 992.5	"F": -1}
{"v": 1	"t": 1381547	"P": 994.5	"F": 0}
{"v": 1	"t": 1381567	"P": 999.5	"F": -1}
{"v": 1	"t": 1381588	"P": 997.25	"F": 0}
{"v": 1	"t": 1381608	"P": 994.25	"F": 0}
{"v": 1	"t": 1381628	"P": 995.25	"F": 1}
{"v": 1	"t": 1381648	"P": 999.75	"F": 1}
{"v": 1	"t": 1381669	"P": 996.75	"F": -1}
{"v": 1	"t": 1381689	"P": 995.75	"F": 1}
{"v": 1	"t": 1381709	"P": 991.5	"F": 0}
{"v": 1	"t": 1381730	"P": 998.25	"F": -2}
{"v": 1	"t": 1381750	"P": 996.75	"F": 0}
{"v": 1	"t": 1381770	"P": 994.75	"F": 1}
{"v": 1	"t": 1381791	"P": 992.75	"F": 2}
{"v": 1	"t": 1381811	"P": 999.0	"F": -1}
{"v": 1	"t": 1381831	"P": 994.0	"F": -1}
{"v": 1	"t": 1381852	"P": 994.0	"F": 1}
{"v": 1	"t": 1381872	"P": 997.75	"F": 1}
{"v": 1	"t": 1381893	"P": 991.75	"F": 1}
{"v": 1	"t": 1381913	"P": 992.25	"F": -1}
{"v": 1	"t": 1381933	"P": 998.25	"F": -3}
{"v": 1	"t": 1381954	"P": 996.25	"F": 1}
{"v": 1	"t": 1381974	"P": 994.75	"F": 4}
{"v": 1	"t": 1381994	"P": 992.5	"F": -1}
{"v": 1	"t": 1382015	"P": 996.75	"F": -2}
{"v": 1	"t": 1382035	"P": 997.5	"F": 1}
{"v": 1	"t": 1382055	"P": 994.25	"F": 1}
{"v": 1	"t": 1382076	"P": 991.25	"F": 1}
{"v": 1	"t": 1382096	"P": 996.0	"F": -2}
{"v": 1	"t": 1382116	"P": 998.5	"F": -3}
{"v": 1	"t": 1382136	"P": 993.75	"F": 1}
{"v": 1	"t": 1382157	"P": 990.75	"F": 1}
{"v": 1	"t": 1382177	"P": 996.0	"F": 0}
{"v": 1	"t": 1382197	"P": 997.25	"F": -1}
{"v": 1	"t": 1382218	"P": 991.5	"F": -2}
{"v": 1	"t": 1382238	"P": 992.75	"F": 3}
{"v": 1	"t": 1382258	"P": 995.5	"F": 3}
{"v": 1	"t": 1382279	"P": 997.5	"F": -1}
{"v": 1	"t": 1382299	"P": 992.5	"F": -1}
{"v": 1	"t": 1382319	"P": 990.0	"F": 1}
{"v": 1	"t": 1382340	"P": 994.25	"F": 2}
{"v": 1	"t": 1382360	"P": 997.75	"F": 1}
{"v": 1	"t": 1382380	"P": 992.0	"F": -1	"C": 46.48	"D": 3122	"sn": 54091779688249	"file": "/data/device_log/data0000.out"}
{"v": 1	"t": 1382401	"P": 992.5	"F": -1}
{"v": 1	"t": 1382421	"P": 997.5	"F": 2}
{"v": 1	"t": 1382442	"P": 991.5	"F": -1}
{"v": 1	"t": 1382462	"P": 990.75	"F": 2}
{"v": 1	"t": 1382482	"P": 998.5	"F": 0}
{"v": 1	"t": 1382502	"P": 996.0	"F": 1}
{"v": 1	"t": 1382523	"P": 993.25	"F": 0}
{"v": 1	"t": 1382543	"P": 991.25	"F": 0}
{"v": 1	"t": 1382563	"P": 994.5	"F": 0}
{"v": 1	"t": 1382584	"P": 996.25	"F": 1}
{"v": 1	"t": 1382604	"P": 992.0	"F": 0}
{"v": 1	"t": 1382624	"P": 991.5	"F": 0}
{"v": 1	"t": 1382645	"P": 995.75	"F": 0}
{"v": 1	"t": 1382665	"P": 996.75	"F": 0}
{"v": 1	"t": 1382685	"P": 993.5	"F": 0}
{"v": 1	"t": 1382706	"P": 990.5	"F": 0}
{"v": 1	"t": 1382726	"P": 996.25	"F": 0}
{"v": 1	"t": 1382746	"P": 997.0	"F": 0}
{"v": 1	"t": 1382766	"P": 993.25	"F": 1}
{"v": 1	"t": 1382787	"P": 989.75	"F": 1}
{"v": 1	"t": 1382807	"P": 994.75	"F": 0}
{"v": 1	"t": 1382827	"P": 995.0	"F": 0}
{"v": 1	"t": 1382848	"P": 992.5	"F": 0}
{"v": 1	"t": 1382868	"P": 990.5	"F": 0}
{"v": 1	"t": 1382888	"P": 993.75	"F": 0}
{"v": 1	"t": 1382909	"P": 996.25	"F": -1}
{"v": 1	"t": 1382929	"P": 993.0	"F": 0}
{"v": 1	"t": 1382949	"P": 992.75	"F": 0}
{"v": 1	"t": 1382970	"P": 995.75	"F": 0}
{"v": 1	"t": 1382990	"P": 992.0	"F": 0}
{"v": 1	"t": 1383011	"P": 992.5	"F": 0}
{"v": 1	"t": 1383031	"P": 997.0	"F": 1}
{"v": 1	"t": 1383051	"P": 995.75	"F": 0}
{"v": 1	"t": 1383072	"P": 991.75	"F": 0}
{"v": 1	"t": 1383092	"P": 991.0	"F": 0}
{"v": 1	"t": 1383112	"P": 998.0	"F": 1}
{"v": 1	"t": 1383133	"P": 995.0	"F": -1}
{"v": 1	"t": 1383153	"P": 991.25	"F": 0}
{"v": 1	"t": 1383173	"P": 989.0	"F": -1}
{"v": 1	"t": 1383193	"P": 998.25	"F": 0}
{"v": 1	"t": 1383214	"P": 995.0	"F": -1}
{"v": 1	"t": 1383234	"P": 990.75	"F": 0}
{"v": 1	"t": 1383254	"P": 991.5	"F": 0}
{"v": 1	"t": 1383275	"P": 996.5	"F": 0}
{"v": 1	"t": 1383295	"P": 995.0	"F": 1}
{"v": 1	"t": 1383315	"P": 994.5	"F": 1}
{"v": 1	"t": 1383336	"P": 990.25	"F": 1}
{"v": 1	"t": 1383356	"P": 995.75	"F": 0}
{"v": 1	"t": 1383376	"P": 994.0	"F": 0}
{"v": 1	"t": 1383397	"P": 991.5	"F": 0	"C": 46.505	"D": 3122	"sn": 54091779688249	"file": "/data/device_log/data0000.out"}
{"v": 1	"t": 1383417	"P": 991.0	"F": -1}
{"v": 1	"t": 1383437	"P": 995.75	"F": 0}
{"v": 1	"t": 1383457	"P": 995.25	"F": -1}
{"v": 1	"t": 1383478	"P": 993.5	"F": 0}
{"v": 1	"t": 1383498	"P": 989.75	"F": 0}
{"v": 1	"t": 1383519	"P": 997.0	"F": 1}
{"v": 1	"t": 1383539	"P": 991.5	"F": 0}
{"v": 1	"t": 1383560	"P": 994.5	"F": 1}
{"v": 1	"t": 1383580	"P": 996.25	"F": 1}
{"v": 1	"t": 1383600	"P": 991.0	"F": 1}
{"v": 1	"t": 1383621	"P": 992.0	"F": 0}
{"v": 1	"t": 1383641	"P": 997.25	"F": 0}
{"v": 1	"t": 1383661	"P": 995.0	"F": 0}
{"v": 1	"t": 1383682	"P": 992.25	"F": -1}
{"v": 1	"t": 1383702	"P": 990.0	"F": -1}
{"v": 1	"t": 1383722	"P": 996.25	"F": 0}
{"v": 1	"t": 1383742	"P": 995.25	"F": -1}
{"v": 1	"t": 1383763	"P": 998.5	"F": 6}
{"v": 1	"t": 1383783	"P": 1065.5	"F": 46}
{"v": 1	"t": 1383803	"P": 1260.75	"F": 118}
{"v": 1	"t": 1383824	"P": 1584.25	"F": 325}
{"v": 1	"t": 1383844	"P": 1948.75	"F": 936}
{"v": 1	"t": 1383864	"P": 2268.5	"F": 2073}
{"v": 1	"t": 1383885	"P": 2523.0	"F": 3790}
{"v": 1	"t": 1383905	"P": 2666.75	"F": 5525}
{"v": 1	"t": 1383925	"P": 2704.25	"F": 6643}
{"v": 1	"t": 1383946	"P": 2722.0	"F": 7193}
{"v": 1	"t": 1383966	"P": 2721.25	"F": 7851}
{"v": 1	"t": 1383986	"P": 2726.0	"F": 8280}
{"v": 1	"t": 1384006	"P": 2713.25	"F": 8539}
{"v": 1	"t": 1384027	"P": 2692.75	"F": 8796}
{"v": 1	"t": 1384047	"P": 2648.5	"F": 8703}
{"v": 1	"t": 1384067	"P": 2617.25	"F": 8591}
{"v": 1	"t": 1384088	"P": 2581.25	"F": 8260}
{"v": 1	"t": 1384108	"P": 2547.25	"F": 8052}
{"v": 1	"t": 1384129	"P": 2519.75	"F": 7898}
{"v": 1	"t": 1384149	"P": 2515.25	"F": 7980}
{"v": 1	"t": 1384170	"P": 2515.0	"F": 8272}
{"v": 1	"t": 1384190	"P": 2522.0	"F": 8330}
{"v": 1	"t": 1384211	"P": 2529.0	"F": 8649}
{"v": 1	"t": 1384231	"P": 2542.75	"F": 8661}
{"v": 1	"t": 1384252	"P": 2542.25	"F": 8766}
{"v": 1	"t": 1384272	"P": 2509.0	"F": 8746}
{"v": 1	"t": 1384292	"P": 2502.25	"F": 8787}
{"v": 1	"t": 1384313	"P": 2469.75	"F": 8425}
{"v": 1	"t": 1384333	"P": 2462.25	"F": 8197}
{"v": 1	"t": 1384354	"P": 2439.0	"F": 8263}
{"v": 1	"t": 1384374	"P": 2435.5	"F": 8077}
{"v": 1	"t": 1384394	"P": 2428.5	"F": 8157}
{"v": 1	"t": 1384414	"P": 2419.75	"F": 8352	"C": 46.48	"D": 3122	"sn": 54091779688249	"file": "/data/device_log/data0000.out"}
{"v": 1	"t": 1384435	"P": 2443.0	"F": 8447}
{"v": 1	"t": 1384455	"P": 2461.0	"F": 8627}
{"v": 1	"t": 1384475	"P": 2453.75	"F": 8410}
{"v": 1	"t": 1384496	"P": 2437.75	"F": 8411}
{"v": 1	"t": 1384516	"P": 2438.0	"F": 8602}
{"v": 1	"t": 1384536	"P": 2429.0	"F": 8602}
{"v": 1	"t": 1384557	"P": 2405.5	"F": 8297}
{"v": 1	"t": 1384577	"P": 2412.5	"F": 8351}
{"v": 1	"t": 1384597	"P": 2380.0	"F": 8415}
{"v": 1	"t": 1384617	"P": 2393.25	"F": 8348}
{"v": 1	"t": 1384638	"P": 2393.25	"F": 8198}
{"v": 1	"t": 1384658	"P": 2402.25	"F": 8232}
{"v": 1	"t": 1384678	"P": 2394.75	"F": 8087}
{"v": 1	"t": 1384699	"P": 2403.25	"F": 8224}
{"v": 1	"t": 1384719	"P": 2406.75	"F": 8507}
{"v": 1	"t": 1384739	"P": 2390.5	"F": 8529}
{"v": 1	"t": 1384760	"P": 2401.25	"F": 8348}
{"v": 1	"t": 1384780	"P": 2361.25	"F": 8324}
{"v": 1	"t": 1384800	"P": 2370.75	"F": 8091}
{"v": 1	"t": 1384821	"P": 2350.25	"F": 8225}
{"v": 1	"t": 1384841	"P": 2355.25	"F": 8263}
{"v": 1	"t": 1384862	"P": 2344.25	"F": 8337}
{"v": 1	"t": 1384882	"P": 2363.75	"F": 8546}
{"v": 1	"t": 1384902	"P": 2360.0	"F": 8421}
{"v": 1	"t": 1384923	"P": 2366.25	"F": 8154}
{"v": 1	"t": 1384943	"P": 2372.75	"F": 8203}
{"v": 1	"t": 1384963	"P": 2356.75	"F": 8293}
{"v": 1	"t": 1384984	"P": 2366.5	"F": 8577}
{"v": 1	"t": 1385004	"P": 2333.5	"F": 8410}
{"v": 1	"t": 1385024	"P": 2332.75	"F": 8148}
{"v": 1	"t": 1385044	"P": 2331.5	"F": 8555}
{"v": 1	"t": 1385065	"P": 2337.25	"F": 8279}
{"v": 1	"t": 1385085	"P": 2332.0	"F": 7879}
{"v": 1	"t": 1385105	"P": 2338.25	"F": 8370}
{"v": 1	"t": 1385126	"P": 2324.5	"F": 8275}
{"v": 1	"t": 1385146	"P": 2347.75	"F": 8368}
{"v": 1	"t": 1385166	"P": 2331.0	"F": 8399}
{"v": 1	"t": 1385187	"P": 2327.0	"F": 8339}
{"v": 1	"t": 1385207	"P": 2331.25	"F": 8397}
{"v": 1	"t": 1385227	"P": 2326.0	"F": 8351}
{"v": 1	"t": 1385248	"P": 2318.25	"F": 8379}
{"v": 1	"t": 1385268	"P": 2310.75	"F": 8270}
{"v": 1	"t": 1385288	"P": 2315.25	"F": 8458}
{"v": 1	"t": 1385308	"P": 2307.75	"F": 8222}
{"v": 1	"t": 1385329	"P": 2306.0	"F": 8004}
{"v": 1	"t": 1385349	"P": 2326.5	"F": 8319}
{"v": 1	"t": 1385369	"P": 2321.25	"F": 8427}
{"v": 1	"t": 1385390	"P": 2309.5	"F": 8368}
{"v": 1	"t": 1385410	"P": 2307.75	"F": 8323}
{"v": 1	"t": 1385431	"P": 2327.75	"F": 8377	"C": 46.455	"D": 3122	"sn": 54091779688249	"file": "/data/device_log/data0000.out"}
{"v": 1	"t": 1385451	"P": 2310.25	"F": 8312}
{"v": 1	"t": 1385472	"P": 2306.5	"F": 8366}
{"v": 1	"t": 1385492	"P": 2300.0	"F": 8338}
{"v": 1	"t": 1385512	"P": 2306.25	"F": 8555}
{"v": 1	"t": 1385532	"P": 2287.25	"F": 8457}
{"v": 1	"t": 1385553	"P": 2283.75	"F": 8295}
{"v": 1	"t": 1385573	"P": 2284.0	"F": 8249}
{"v": 1	"t": 1385593	"P": 2300.75	"F": 8089}
{"v": 1	"t": 1385614	"P": 2289.5	"F": 8408}
{"v": 1	"t": 1385634	"P": 2295.75	"F": 8196}
{"v": 1	"t": 1385654	"P": 2291.5	"F": 8471}
{"v": 1	"t": 1385675	"P": 2268.75	"F": 8340}
{"v": 1	"t": 1385695	"P": 2220.0	"F": 8091}
{"v": 1	"t": 1385715	"P": 2222.0	"F": 7727}
{"v": 1	"t": 1385736	"P": 2222.0	"F": 8102}
{"v": 1	"t": 1385756	"P": 2218.5	"F": 8377}
{"v": 1	"t": 1385776	"P": 2208.5	"F": 8470}
{"v": 1	"t": 1385796	"P": 2218.5	"F": 7979}
{"v": 1	"t": 1385817	"P": 2227.75	"F": 8167}
{"v": 1	"t": 1385837	"P": 2283.75	"F": 7886}
{"v": 1	"t": 1385857	"P": 2284.25	"F": 8527}
{"v": 1	"t": 1385878	"P": 2286.5	"F": 8164}
{"v": 1	"t": 1385898	"P": 2280.0	"F": 8450}
{"v": 1	"t": 1385918	"P": 2258.0	"F": 8482}
{"v": 1	"t": 1385939	"P": 2220.0	"F": 8617}
{"v": 1	"t": 1385959	"P": 2210.5	"F": 7991}
{"v": 1	"t": 1385979	"P": 2225.5	"F": 8456}
{"v": 1	"t": 1386000	"P": 2218.25	"F": 8283}
{"v": 1	"t": 1386020	"P": 2224.25	"F": 8094}
{"v": 1	"t": 1386041	"P": 2246.5	"F": 8245}
{"v": 1	"t": 1386061	"P": 2252.75	"F": 8297}
{"v": 1	"t": 1386081	"P": 2259.5	"F": 8336}
{"v": 1	"t": 1386101	"P": 2235.0	"F": 8711}
{"v": 1	"t": 1386122	"P": 2194.0	"F": 8206}
{"v": 1	"t": 1386142	"P": 2215.5	"F": 8372}
{"v": 1	"t": 1386162	"P": 2199.25	"F": 8343}
{"v": 1	"t": 1386183	"P": 2215.25	"F": 8280}
{"v": 1	"t": 1386203	"P": 2202.75	"F": 8404}
{"v": 1	"t": 1386223	"P": 2198.5	"F": 8423}
{"v": 1	"t": 1386244	"P": 2217.25	"F": 8279}
{"v": 1	"t": 1386264	"P": 2202.25	"F": 7879}
{"v": 1	"t": 1386284	"P": 2201.0	"F": 8012}
{"v": 1	"t": 1386304	"P": 2194.0	"F": 8084}
{"v": 1	"t": 1386325	"P": 2204.5	"F": 8301}
{"v": 1	"t": 1386345	"P": 2188.25	"F": 8126}
{"v": 1	"t": 1386365	"P": 2204.75	"F": 8088}
{"v": 1	"t": 1386386	"P": 2196.25	"F": 8164}
{"v": 1	"t": 1386406	"P": 2203.25	"F": 8298}
{"v": 1	"t": 1386426	"P": 2206.75	"F": 8212}
{"v": 1	"t": 1386447	"P": 2212.75	"F": 8364	"C": 46.46	"D": 3122	"sn": 54091779688249	"file": "/data/device_log/data0000.out"}
{"v": 1	"t": 1386467	"P": 2197.5	"F": 8474}
{"v": 1	"t": 1386487	"P": 2200.5	"F": 8288}
{"v": 1	"t": 1386508	"P": 2198.75	"F": 8267}
{"v": 1	"t": 1386528	"P": 2192.75	"F": 8155}
{"v": 1	"t": 1386549	"P": 2199.25	"F": 8276}
{"v": 1	"t": 1386569	"P": 2210.75	"F": 8206}
{"v": 1	"t": 1386589	"P": 2200.0	"F": 8275}
{"v": 1	"t": 1386610	"P": 2207.75	"F": 8193}
{"v": 1	"t": 1386630	"P": 2212.25	"F": 8522}
{"v": 1	"t": 1386650	"P": 2203.75	"F": 8075}
{"v": 1	"t": 1386671	"P": 2195.5	"F": 8415}
{"v": 1	"t": 1386691	"P": 2189.0	"F": 8555}
{"v": 1	"t": 1386711	"P": 2190.25	"F": 8338}
{"v": 1	"t": 1386732	"P": 2192.25	"F": 8272}
{"v": 1	"t": 1386752	"P": 2192.0	"F": 8214}
{"v": 1	"t": 1386772	"P": 2198.75	"F": 8165}
{"v": 1	"t": 1386793	"P": 2193.0	"F": 8035}
{"v": 1	"t": 1386813	"P": 2183.0	"F": 7795}
{"v": 1	"t": 1386833	"P": 2204.0	"F": 8144}
{"v": 1	"t": 1386854	"P": 2194.25	"F": 8476}
{"v": 1	"t": 1386874	"P": 2189.75	"F": 8335}
{"v": 1	"t": 1386894	"P": 2186.5	"F": 8238}
{"v": 1	"t": 1386915	"P": 2195.25	"F": 8215}
{"v": 1	"t": 1386935	"P": 2194.0	"F": 8048}
{"v": 1	"t": 1386955	"P": 2205.5	"F": 7957}
{"v": 1	"t": 1386976	"P": 2198.5	"F": 8161}
{"v": 1	"t": 1386996	"P": 2200.25	"F": 8313}
{"v": 1	"t": 1387016	"P": 2187.75	"F": 8130}
{"v": 1	"t": 1387036	"P": 2205.0	"F": 8187}
{"v": 1	"t": 1387057	"P": 2184.0	"F": 8022}
{"v": 1	"t": 1387077	"P": 2196.75	"F": 8251}
{"v": 1	"t": 1387098	"P": 2205.5	"F": 8284}
{"v": 1	"t": 1387118	"P": 2202.25	"F": 8239}
{"v": 1	"t": 1387138	"P": 2202.75	"F": 8235}
{"v": 1	"t": 1387159	"P": 2192.25	"F": 8262}
{"v": 1	"t": 1387179	"P": 2197.0	"F": 8192}
{"v": 1	"t": 1387199	"P": 2188.0	"F": 8072}
{"v": 1	"t": 1387220	"P": 2195.75	"F": 8177}
{"v": 1	"t": 1387240	"P": 2185.5	"F": 8152}
{"v": 1	"t": 1387260	"P": 2181.5	"F": 8114}
{"v": 1	"t": 1387281	"P": 2181.5	"F": 8141}
{"v": 1	"t": 1387301	"P": 2172.25	"F": 8271}
{"v": 1	"t": 1387321	"P": 2178.5	"F": 8139}
{"v": 1	"t": 1387341	"P": 2182.5	"F": 8276}
{"v": 1	"t": 1387362	"P": 2178.75	"F": 7946}
{"v": 1	"t": 1387382	"P": 2184.0	"F": 8261}
{"v": 1	"t": 1387403	"P": 2178.0	"F": 8221}
{"v": 1	"t": 1387423	"P": 2177.5	"F": 8210}
{"v": 1	"t": 1387443	"P": 2171.25	"F": 8122}
{"v": 1	"t": 1387463	"P": 2176.75	"F": 8177	"C": 46.47	"D": 3122	"sn": 54091779688249	"file": "/data/device_log/data0000.out"}
{"v": 1	"t": 1387484	"P": 2179.0	"F": 8239}
{"v": 1	"t": 1387504	"P": 2163.5	"F": 8353}
{"v": 1	"t": 1387524	"P": 2185.75	"F": 8276}
{"v": 1	"t": 1387545	"P": 2183.75	"F": 8340}
{"v": 1	"t": 1387565	"P": 2186.0	"F": 8394}
{"v": 1	"t": 1387585	"P": 2188.75	"F": 8194}
{"v": 1	"t": 1387606	"P": 2185.5	"F": 8430}
{"v": 1	"t": 1387626	"P": 2176.75	"F": 8409}
{"v": 1	"t": 1387646	"P": 2190.0	"F": 8362}
{"v": 1	"t": 1387667	"P": 2158.5	"F": 8257}
{"v": 1	"t": 1387687	"P": 2179.5	"F": 7908}
{"v": 1	"t": 1387708	"P": 2160.75	"F": 8054}
{"v": 1	"t": 1387728	"P": 2194.0	"F": 7713}
{"v": 1	"t": 1387749	"P": 2184.5	"F": 8016}
{"v": 1	"t": 1387769	"P": 2177.75	"F": 8068}
{"v": 1	"t": 1387789	"P": 2162.0	"F": 8190}
{"v": 1	"t": 1387810	"P": 2171.75	"F": 8055}
{"v": 1	"t": 1387830	"P": 2159.75	"F": 8101}
{"v": 1	"t": 1387850	"P": 2161.5	"F": 8300}
{"v": 1	"t": 1387871	"P": 2161.25	"F": 8576}
{"v": 1	"t": 1387891	"P": 2163.25	"F": 8168}
{"v": 1	"t": 1387911	"P": 2176.5	"F": 8347}
{"v": 1	"t": 1387932	"P": 2163.25	"F": 8428}
{"v": 1	"t": 1387952	"P": 2151.0	"F": 8409}
{"v": 1	"t": 1387972	"P": 2170.0	"F": 8670}
{"v": 1	"t": 1387992	"P": 2156.25	"F": 8227}
{"v": 1	"t": 1388013	"P": 2176.0	"F": 8490}
{"v": 1	"t": 1388033	"P": 2150.75	"F": 8508}
{"v": 1	"t": 1388053	"P": 2145.5	"F": 8311}
{"v": 1	"t": 1388074	"P": 2172.75	"F": 8360}
{"v": 1	"t": 1388094	"P": 2151.5	"F": 8076}
{"v": 1	"t": 1388114	"P": 2160.75	"F": 8236}
{"v": 1	"t": 1388135	"P": 2172.0	"F": 8382}
{"v": 1	"t": 1388155	"P": 2165.5	"F": 8186}
{"v": 1	"t": 1388175	"P": 2169.25	"F": 8382}
{"v": 1	"t": 1388196	"P": 2161.75	"F": 8281}
{"v": 1	"t": 1388216	"P": 2157.75	"F": 8477}
{"v": 1	"t": 1388236	"P": 2152.0	"F": 8599}
{"v": 1	"t": 1388257	"P": 2156.5	"F": 8417}
{"v": 1	"t": 1388277	"P": 2175.5	"F": 8694}
{"v": 1	"t": 1388297	"P": 2178.75	"F": 8164}
{"v": 1	"t": 1388318	"P": 2166.0	"F": 8528}
{"v": 1	"t": 1388338	"P": 2174.5	"F": 8707}
{"v": 1	"t": 1388358	"P": 2168.0	"F": 8625}
{"v": 1	"t": 1388379	"P": 2174.75	"F": 8458}
{"v": 1	"t": 1388399	"P": 2179.0	"F": 8793}
{"v": 1	"t": 1388419	"P": 2171.0	"F": 8682}
{"v": 1	"t": 1388440	"P": 2164.5	"F": 8831}
{"v": 1	"t": 1388460	"P": 2174.25	"F": 8676}
{"v": 1	"t": 1388480	"P": 2176.5	"F": 8716	"C": 46.43	"D": 3122	"sn": 54091779688249	"file": "/data/device_log/data0000.out"}
{"v": 1	"t": 1388501	"P": 2161.75	"F": 8789}
{"v": 1	"t": 1388521	"P": 2168.75	"F": 8657}
{"v": 1	"t": 1388541	"P": 2174.75	"F": 9096}
{"v": 1	"t": 1388561	"P": 2185.5	"F": 8458}
{"v": 1	"t": 1388582	"P": 2170.25	"F": 8507}
{"v": 1	"t": 1388602	"P": 2179.5	"F": 8767}
{"v": 1	"t": 1388622	"P": 2173.0	"F": 8614}
{"v": 1	"t": 1388643	"P": 2166.25	"F": 8483}
{"v": 1	"t": 1388663	"P": 2169.75	"F": 8495}
{"v": 1	"t": 1388683	"P": 2166.5	"F": 8159}
{"v": 1	"t": 1388704	"P": 2165.75	"F": 8533}
{"v": 1	"t": 1388724	"P": 2160.75	"F": 8356}
{"v": 1	"t": 1388744	"P": 2165.75	"F": 8445}
{"v": 1	"t": 1388765	"P": 2158.75	"F": 8753}
{"v": 1	"t": 1388785	"P": 2173.5	"F": 8820}
{"v": 1	"t": 1388805	"P": 2174.5	"F": 8422}
{"v": 1	"t": 1388826	"P": 2169.0	"F": 8698}
{"v": 1	"t": 1388846	"P": 2214.75	"F": 8457}
{"v": 1	"t": 1388867	"P": 2177.0	"F": 8768}
{"v": 1	"t": 1388887	"P": 2168.5	"F": 8257}
{"v": 1	"t": 1388907	"P": 2168.5	"F": 8298}
{"v": 1	"t": 1388928	"P": 2176.5	"F": 8916}
{"v": 1	"t": 1388948	"P": 2177.25	"F": 9088}
{"v": 1	"t": 1388968	"P": 2176.25	"F": 8941}
{"v": 1	"t": 1388988	"P": 2172.75	"F": 8871}
{"v": 1	"t": 1389009	"P": 2186.25	"F": 9099}
{"v": 1	"t": 1389029	"P": 2154.5	"F": 8987}
{"v": 1	"t": 1389049	"P": 2168.25	"F": 8761}
{"v": 1	"t": 1389070	"P": 2168.5	"F": 8748}
{"v": 1	"t": 1389090	"P": 2175.25	"F": 9100}
{"v": 1	"t": 1389110	"P": 2170.0	"F": 9183}
{"v": 1	"t": 1389131	"P": 2161.75	"F": 9002}
{"v": 1	"t": 1389151	"P": 2164.0	"F": 9025}
{"v": 1	"t": 1389171	"P": 2161.5	"F": 9153}
{"v": 1	"t": 1389192	"P": 2166.75	"F": 8719}
{"v": 1	"t": 1389212	"P": 2165.0	"F": 8982}
{"v": 1	"t": 1389232	"P": 2173.5	"F": 8692}
{"v": 1	"t": 1389252	"P": 2174.75	"F": 8855}
{"v": 1	"t": 1389273	"P": 2165.5	"F": 8652}
{"v": 1	"t": 1389293	"P": 2162.25	"F": 8732}
{"v": 1	"t": 1389313	"P": 2160.25	"F": 8422}
{"v": 1	"t": 1389334	"P": 2158.75	"F": 8613}
{"v": 1	"t": 1389354	"P": 2170.5	"F": 8668}
{"v": 1	"t": 1389375	"P": 2165.25	"F": 8426}
{"v": 1	"t": 1389395	"P": 2174.25	"F": 8652}
{"v": 1	"t": 1389416	"P": 2154.75	"F": 8320}
{"v": 1	"t": 1389436	"P": 2164.0	"F": 8732}
{"v": 1	"t": 1389456	"P": 2166.0	"F": 8521}
{"v": 1	"t": 1389477	"P": 2167.0	"F": 8628}
{"v": 1	"t": 1389497	"P": 2166.75	"F": 8607	"C": 46.46	"D": 3122	"sn": 54091779688249	"file": "/data/device_log/data0000.out"}
{"v": 1	"t": 1389517	"P": 2172.75	"F": 8693}
{"v": 1	"t": 1389538	"P": 2170.5	"F": 8765}
{"v": 1	"t": 1389558	"P": 2170.25	"F": 9015}
{"v": 1	"t": 1389578	"P": 2186.25	"F": 8909}
{"v": 1	"t": 1389599	"P": 2179.0	"F": 9098}
{"v": 1	"t": 1389619	"P": 2166.0	"F": 8965}
{"v": 1	"t": 1389639	"P": 2176.5	"F": 8596}
{"v": 1	"t": 1389660	"P": 2184.5	"F": 8681}
{"v": 1	"t": 1389680	"P": 2163.0	"F": 8829}
{"v": 1	"t": 1389700	"P": 2179.75	"F": 9082}
{"v": 1	"t": 1389721	"P": 2164.0	"F": 8679}
{"v": 1	"t": 1389741	"P": 2178.25	"F": 9213}
{"v": 1	"t": 1389761	"P": 2153.75	"F": 9013}
{"v": 1	"t": 1389781	"P": 2160.25	"F": 8959}
{"v": 1	"t": 1389802	"P": 2158.5	"F": 8983}
{"v": 1	"t": 1389822	"P": 2156.25	"F": 8943}
{"v": 1	"t": 1389842	"P": 2164.5	"F": 8854}
{"v": 1	"t": 1389863	"P": 2140.75	"F": 8957}
{"v": 1	"t": 1389883	"P": 2166.25	"F": 8903}
{"v": 1	"t": 1389903	"P": 2164.75	"F": 8724}
{"v": 1	"t": 1389924	"P": 2142.5	"F": 9030}
{"v": 1	"t": 1389944	"P": 2152.5	"F": 8915}
{"v": 1	"t": 1389965	"P": 2165.75	"F": 8446}
{"v": 1	"t": 1389985	"P": 2156.5	"F": 8754}
{"v": 1	"t": 1390006	"P": 2146.5	"F": 8697}
{"v": 1	"t": 1390026	"P": 2153.5	"F": 8376}
{"v": 1	"t": 1390046	"P": 2159.5	"F": 8420}
{"v": 1	"t": 1390066	"P": 2154.0	"F": 8443}
{"v": 1	"t": 1390087	"P": 2148.75	"F": 8706}
{"v": 1	"t": 1390107	"P": 2157.75	"F": 8394}
{"v": 1	"t": 1390127	"P": 2155.5	"F": 8489}
{"v": 1	"t": 1390148	"P": 2179.0	"F": 8260}
{"v": 1	"t": 1390168	"P": 2152.5	"F": 8921}
{"v": 1	"t": 1390188	"P": 2153.5	"F": 8237}
{"v": 1	"t": 1390209	"P": 2144.5	"F": 8835}
{"v": 1	"t": 1390229	"P": 2188.0	"F": 8108}
{"v": 1	"t": 1390249	"P": 2169.0	"F": 8989}
{"v": 1	"t": 1390269	"P": 2140.25	"F": 8810}
{"v": 1	"t": 1390290	"P": 2139.75	"F": 8622}
{"v": 1	"t": 1390310	"P": 2144.5	"F": 8802}
{"v": 1	"t": 1390330	"P": 2135.75	"F": 8855}
{"v": 1	"t": 1390351	"P": 2147.75	"F": 8834}
{"v": 1	"t": 1390371	"P": 2140.0	"F": 8880}
{"v": 1	"t": 1390391	"P": 2137.25	"F": 8929}
{"v": 1	"t": 1390412	"P": 2138.0	"F": 8873}
{"v": 1	"t": 1390432	"P": 2124.0	"F": 8720}
{"v": 1	"t": 1390452	"P": 2136.25	"F": 8520}
{"v": 1	"t": 1390473	"P": 2145.0	"F": 8991}
{"v": 1	"t": 1390493	"P": 2138.75	"F": 8739}
{"v": 1	"t": 1390513	"P": 2143.0	"F": 8970	"C": 46.405	"D": 3122	"sn": 54091779688249	"file": "/data/device_log/data0000.out"}
{"v": 1	"t": 1390534	"P": 2135.75	"F": 8978}
{"v": 1	"t": 1390554	"P": 2136.75	"F": 8994}
{"v": 1	"t": 1390575	"P": 2134.25	"F": 9134}
{"v": 1	"t": 1390595	"P": 2128.5	"F": 8665}
{"v": 1	"t": 1390615	"P": 2139.25	"F": 8979}
{"v": 1	"t": 1390636	"P": 2139.0	"F": 8645}
{"v": 1	"t": 1390656	"P": 2135.75	"F": 9076}
{"v": 1	"t": 1390676	"P": 2135.0	"F": 8578}
{"v": 1	"t": 1390696	"P": 2136.5	"F": 8738}
{"v": 1	"t": 1390717	"P": 2141.5	"F": 8699}
{"v": 1	"t": 1390737	"P": 2128.0	"F": 8804}
{"v": 1	"t": 1390757	"P": 2140.5	"F": 8660}
{"v": 1	"t": 1390778	"P": 2139.25	"F": 8543}
{"v": 1	"t": 1390798	"P": 2141.75	"F": 8428}
{"v": 1	"t": 1390818	"P": 2130.25	"F": 8769}
{"v": 1	"t": 1390839	"P": 2129.0	"F": 8539}
{"v": 1	"t": 1390859	"P": 2121.5	"F": 8674}
{"v": 1	"t": 1390879	"P": 2118.5	"F": 8695}
{"v": 1	"t": 1390899	"P": 2129.0	"F": 8734}
{"v": 1	"t": 1390920	"P": 2144.0	"F": 8585}
{"v": 1	"t": 1390940	"P": 2117.75	"F": 8431}
{"v": 1	"t": 1390960	"P": 2128.0	"F": 8031}
{"v": 1	"t": 1390981	"P": 2122.75	"F": 8610}
{"v": 1	"t": 1391001	"P": 2131.5	"F": 8741}
{"v": 1	"t": 1391021	"P": 2155.0	"F": 8736}
{"v": 1	"t": 1391042	"P": 2155.0	"F": 8785}
{"v": 1	"t": 1391062	"P": 2154.75	"F": 8685}
{"v": 1	"t": 1391083	"P": 2133.5	"F": 8923}
{"v": 1	"t": 1391103	"P": 2123.75	"F": 8752}
{"v": 1	"t": 1391123	"P": 2116.25	"F": 8781}
{"v": 1	"t": 1391144	"P": 2139.25	"F": 8742}
{"v": 1	"t": 1391164	"P": 2120.25	"F": 8976}
{"v": 1	"t": 1391185	"P": 2114.5	"F": 8887}
{"v": 1	"t": 1391205	"P": 2132.5	"F": 8853}
{"v": 1	"t": 1391226	"P": 2177.25	"F": 8441}
{"v": 1	"t": 1391246	"P": 2165.75	"F": 8848}
{"v": 1	"t": 1391267	"P": 2124.5	"F": 8931}
{"v": 1	"t": 1391287	"P": 2091.25	"F": 8868}
{"v": 1	"t": 1391307	"P": 2115.5	"F": 8416}
{"v": 1	"t": 1391327	"P": 2112.0	"F": 8708}
{"v": 1	"t": 1391348	"P": 2157.5	"F": 8372}
{"v": 1	"t": 1391368	"P": 2138.0	"F": 8641}
{"v": 1	"t": 1391388	"P": 2142.5	"F": 7981}
{"v": 1	"t": 1391409	"P": 2123.0	"F": 8517}
{"v": 1	"t": 1391429	"P": 2104.0	"F": 8695}
{"v": 1	"t": 1391449	"P": 2124.75	"F": 8768}
{"v": 1	"t": 1391470	"P": 2158.25	"F": 7900}
{"v": 1	"t": 1391490	"P": 2118.5	"F": 8837}
{"v": 1	"t": 1391510	"P": 2113.0	"F": 8548}
{"v": 1	"t": 1391531	"P": 2107.5	"F": 8613	"C": 46.425	"D": 3122	"sn": 54091779688249	"file": "/data/device_log/data0000.out"}
{"v": 1	"t": 1391551	"P": 2145.5	"F": 8513}
{"v": 1	"t": 1391571	"P": 2138.25	"F": 8961}
{"v": 1	"t": 1391592	"P": 2112.5	"F": 8521}
{"v": 1	"t": 1391612	"P": 2099.75	"F": 8870}
{"v": 1	"t": 1391632	"P": 2096.75	"F": 8355}
{"v": 1	"t": 1391652	"P": 2098.5	"F": 8629}
{"v": 1	"t": 1391673	"P": 2090.75	"F": 8571}
{"v": 1	"t": 1391693	"P": 2113.75	"F": 8682}
{"v": 1	"t": 1391713	"P": 2128.75	"F": 8456}
{"v": 1	"t": 1391734	"P": 2094.75	"F": 8692}
{"v": 1	"t": 1391754	"P": 2101.75	"F": 8743}
{"v": 1	"t": 1391774	"P": 2093.25	"F": 8778}
{"v": 1	"t": 1391795	"P": 2106.5	"F": 8343}
{"v": 1	"t": 1391815	"P": 2109.25	"F": 8609}
{"v": 1	"t": 1391836	"P": 2099.0	"F": 8649}
{"v": 1	"t": 1391856	"P": 2117.0	"F": 8442}
{"v": 1	"t": 1391876	"P": 2091.0	"F": 8721}
{"v": 1	"t": 1391897	"P": 2114.5	"F": 8767}
{"v": 1	"t": 1391917	"P": 2091.5	"F": 8671}
{"v": 1	"t": 1391937	"P": 2104.5	"F": 8610}
{"v": 1	"t": 1391958	"P": 2117.0	"F": 8520}
{"v": 1	"t": 1391978	"P": 2135.5	"F": 8311}
{"v": 1	"t": 1391998	"P": 2109.75	"F": 8562}
{"v": 1	"t": 1392019	"P": 2101.75	"F": 8626}
{"v": 1	"t": 1392039	"P": 2095.25	"F": 8683}
{"v": 1	"t": 1392059	"P": 2113.25	"F": 8562}
{"v": 1	"t": 1392079	"P": 2089.0	"F": 8844}
{"v": 1	"t": 1392100	"P": 2113.0	"F": 8882}
{"v": 1	"t": 1392120	"P": 2095.25	"F": 8735}
{"v": 1	"t": 1392140	"P": 2100.25	"F": 8342}
{"v": 1	"t": 1392161	"P": 2112.25	"F": 8439}
{"v": 1	"t": 1392181	"P": 2102.75	"F": 8637}
{"v": 1	"t": 1392201	"P": 2094.0	"F": 8133}
{"v": 1	"t": 1392222	"P": 2105.75	"F": 8173}
{"v": 1	"t": 1392242	"P": 2103.25	"F": 8435}
{"v": 1	"t": 1392262	"P": 2088.25	"F": 8455}
{"v": 1	"t": 1392283	"P": 2119.25	"F": 8501}
{"v": 1	"t": 1392303	"P": 2128.0	"F": 8347}
{"v": 1	"t": 1392323	"P": 2084.5	"F": 8149}
{"v": 1	"t": 1392344	"P": 2092.75	"F": 8017}
{"v": 1	"t": 1392364	"P": 2087.0	"F": 7919}
{"v": 1	"t": 1392384	"P": 2092.0	"F": 7814}
{"v": 1	"t": 1392405	"P": 2124.25	"F": 7950}
{"v": 1	"t": 1392425	"P": 2104.5	"F": 8735}
{"v": 1	"t": 1392445	"P": 2084.75	"F": 8429}
{"v": 1	"t": 1392466	"P": 2112.0	"F": 8141}
{"v": 1	"t": 1392486	"P": 2102.0	"F": 8572}
{"v": 1	"t": 1392506	"P": 2085.0	"F": 8515}
{"v": 1	"t": 1392527	"P": 2075.25	"F": 8535}
{"v": 1	"t": 1392547	"P": 2106.25	"F": 8287	"C": 46.415	"D": 3122	"sn": 54091779688249	"file": "/data/device_log/data0000.out"}
{"v": 1	"t": 1392567	"P": 2095.0	"F": 8805}
{"v": 1	"t": 1392588	"P": 2099.25	"F": 8663}
{"v": 1	"t": 1392608	"P": 2064.0	"F": 8671}
{"v": 1	"t": 1392628	"P": 2072.25	"F": 8501}
{"v": 1	"t": 1392648	"P": 2079.5	"F": 8792}
{"v": 1	"t": 1392669	"P": 2066.25	"F": 8883}
{"v": 1	"t": 1392689	"P": 2062.0	"F": 8705}
{"v": 1	"t": 1392709	"P": 2059.5	"F": 8323}
{"v": 1	"t": 1392730	"P": 2074.0	"F": 8538}
{"v": 1	"t": 1392750	"P": 2076.25	"F": 8407}
{"v": 1	"t": 1392770	"P": 2067.75	"F": 8667}
{"v": 1	"t": 1392791	"P": 2056.5	"F": 8409}
{"v": 1	"t": 1392811	"P": 2058.75	"F": 8561}
{"v": 1	"t": 1392831	"P": 2065.75	"F": 8197}
{"v": 1	"t": 1392852	"P": 2053.25	"F": 8294}
{"v": 1	"t": 1392872	"P": 2068.25	"F": 8448}
{"v": 1	"t": 1392892	"P": 2071.75	"F": 8428}
{"v": 1	"t": 1392913	"P": 2068.25	"F": 8587}
{"v": 1	"t": 1392933	"P": 2066.5	"F": 8096}
{"v": 1	"t": 1392954	"P": 2085.5	"F": 8459}
{"v": 1	"t": 1392974	"P": 2072.75	"F": 8514}
{"v": 1	"t": 1392994	"P": 2070.75	"F": 8377}
{"v": 1	"t": 1393015	"P": 2070.25	"F": 8401}
{"v": 1	"t": 1393035	"P": 2067.0	"F": 8365}
{"v": 1	"t": 1393055	"P": 2062.5	"F": 8309}
{"v": 1	"t": 1393076	"P": 2071.25	"F": 8652}
{"v": 1	"t": 1393096	"P": 2065.75	"F": 8257}
{"v": 1	"t": 1393116	"P": 2064.0	"F": 8230}
{"v": 1	"t": 1393137	"P": 2076.5	"F": 8092}
{"v": 1	"t": 1393157	"P": 2066.5	"F": 8493}
{"v": 1	"t": 1393177	"P": 2067.25	"F": 8599}
{"v": 1	"t": 1393197	"P": 2081.5	"F": 8195}
{"v": 1	"t": 1393218	"P": 2083.5	"F": 8524}
{"v": 1	"t": 1393238	"P": 2073.5	"F": 8490}
{"v": 1	"t": 1393258	"P": 2082.0	"F": 8401}
{"v": 1	"t": 1393279	"P": 2070.25	"F": 8523}
{"v": 1	"t": 1393299	"P": 2074.75	"F": 8605}
{"v": 1	"t": 1393319	"P": 2077.0	"F": 8743}
{"v": 1	"t": 1393340	"P": 2066.25	"F": 8741}
{"v": 1	"t": 1393360	"P": 2076.75	"F": 8473}
{"v": 1	"t": 1393380	"P": 2062.25	"F": 7881}
{"v": 1	"t": 1393401	"P": 2075.75	"F": 8186}
{"v": 1	"t": 1393421	"P": 2069.75	"F": 8123}
{"v": 1	"t": 1393441	"P": 2077.0	"F": 7956}
{"v": 1	"t": 1393462	"P": 2072.5	"F": 8150}
{"v": 1	"t": 1393482	"P": 2063.25	"F": 7883}
{"v": 1	"t": 1393502	"P": 2073.0	"F": 8245}
{"v": 1	"t": 1393523	"P": 2059.5	"F": 8178}
{"v": 1	"t": 1393543	"P": 2077.5	"F": 8559}
{"v": 1	"t": 1393564	"P": 2074.0	"F": 8253	"C": 46.43	"D": 3122	"sn": 54091779688249	"file": "/data/device_log/data0000.out"}
{"v": 1	"t": 1393584	"P": 2077.5	"F": 8025}
{"v": 1	"t": 1393604	"P": 2062.5	"F": 8231}
{"v": 1	"t": 1393625	"P": 2077.0	"F": 8370}
{"v": 1	"t": 1393645	"P": 2075.5	"F": 8594}
{"v": 1	"t": 1393665	"P": 2078.0	"F": 8357}
{"v": 1	"t": 1393685	"P": 2068.5	"F": 8226}
{"v": 1	"t": 1393706	"P": 2081.0	"F": 8621}
{"v": 1	"t": 1393726	"P": 2069.25	"F": 8037}
{"v": 1	"t": 1393746	"P": 2084.75	"F": 8407}
{"v": 1	"t": 1393767	"P": 2064.0	"F": 8310}
{"v": 1	"t": 1393787	"P": 2082.5	"F": 8448}
{"v": 1	"t": 1393807	"P": 2090.5	"F": 8573}
{"v": 1	"t": 1393828	"P": 2071.25	"F": 8523}
{"v": 1	"t": 1393848	"P": 2057.0	"F": 8430}
{"v": 1	"t": 1393868	"P": 2071.0	"F": 8610}
{"v": 1	"t": 1393889	"P": 2074.0	"F": 8542}
{"v": 1	"t": 1393909	"P": 2066.0	"F": 8379}
{"v": 1	"t": 1393929	"P": 2065.25	"F": 8313}
{"v": 1	"t": 1393949	"P": 2069.75	"F": 8594}
{"v": 1	"t": 1393970	"P": 2065.5	"F": 8413}
{"v": 1	"t": 1393990	"P": 2081.25	"F": 8239}
{"v": 1	"t": 1394010	"P": 2072.5	"F": 8156}
{"v": 1	"t": 1394031	"P": 2070.5	"F": 8341}
{"v": 1	"t": 1394051	"P": 2068.25	"F": 8471}
{"v": 1	"t": 1394072	"P": 2072.75	"F": 8341}
{"v": 1	"t": 1394092	"P": 2076.0	"F": 8381}
{"v": 1	"t": 1394112	"P": 2075.5	"F": 8388}
{"v": 1	"t": 1394133	"P": 2053.5	"F": 8250}
{"v": 1	"t": 1394153	"P": 2079.5	"F": 8358}
{"v": 1	"t": 1394173	"P": 2071.5	"F": 7927}
{"v": 1	"t": 1394194	"P": 2078.5	"F": 8039}
{"v": 1	"t": 1394214	"P": 2069.25	"F": 8107}
{"v": 1	"t": 1394234	"P": 2076.5	"F": 8341}
{"v": 1	"t": 1394255	"P": 2073.75	"F": 8200}
{"v": 1	"t": 1394275	"P": 2085.25	"F": 8264}
{"v": 1	"t": 1394295	"P": 2067.0	"F": 8088}
{"v": 1	"t": 1394315	"P": 2068.75	"F": 8465}
{"v": 1	"t": 1394336	"P": 2078.25	"F": 8354}
{"v": 1	"t": 1394356	"P": 2079.75	"F": 8323}
{"v": 1	"t": 1394376	"P": 2064.75	"F": 8455}
{"v": 1	"t": 1394397	"P": 2070.25	"F": 8171}
{"v": 1	"t": 1394417	"P": 2080.75	"F": 8605}
{"v": 1	"t": 1394437	"P": 2063.0	"F": 8528}
{"v": 1	"t": 1394458	"P": 2069.75	"F": 8486}
{"v": 1	"t": 1394478	"P": 2075.75	"F": 8547}
{"v": 1	"t": 1394498	"P": 2073.75	"F": 8470}
{"v": 1	"t": 1394519	"P": 2079.0	"F": 8270}
{"v": 1	"t": 1394539	"P": 2090.0	"F": 8265}
{"v": 1	"t": 1394559	"P": 2077.25	"F": 8277}
{"v": 1	"t": 1394580	"P": 2069.75	"F": 8361	"C": 46.44	"D": 3122	"sn": 54091779688249	"file": "/data/device_log/data0000.out"}
{"v": 1	"t": 1394600	"P": 2075.75	"F": 8097}
{"v": 1	"t": 1394620	"P": 2081.25	"F": 8271}
{"v": 1	"t": 1394641	"P": 2073.5	"F": 8345}
{"v": 1	"t": 1394661	"P": 2080.25	"F": 8485}
{"v": 1	"t": 1394682	"P": 2072.0	"F": 8205}
{"v": 1	"t": 1394702	"P": 2090.25	"F": 8357}
{"v": 1	"t": 1394723	"P": 2073.0	"F": 8105}
{"v": 1	"t": 1394743	"P": 2061.5	"F": 8653}
{"v": 1	"t": 1394764	"P": 2081.25	"F": 8313}
{"v": 1	"t": 1394784	"P": 2077.0	"F": 8393}
{"v": 1	"t": 1394804	"P": 2074.75	"F": 8480}
{"v": 1	"t": 1394824	"P": 2071.75	"F": 8653}
{"v": 1	"t": 1394845	"P": 2089.25	"F": 8677}
{"v": 1	"t": 1394865	"P": 2080.0	"F": 8634}
{"v": 1	"t": 1394885	"P": 2079.0	"F": 8648}
{"v": 1	"t": 1394906	"P": 2083.5	"F": 8540}
{"v": 1	"t": 1394926	"P": 2095.5	"F": 8720}
{"v": 1	"t": 1394946	"P": 2080.0	"F": 8498}
{"v": 1	"t": 1394967	"P": 2075.25	"F": 8754}
{"v": 1	"t": 1394987	"P": 2071.75	"F": 8312}
{"v": 1	"t": 1395007	"P": 2063.75	"F": 8435}
{"v": 1	"t": 1395028	"P": 2065.5	"F": 8278}
{"v": 1	"t": 1395048	"P": 2085.5	"F": 8789}
{"v": 1	"t": 1395068	"P": 2070.25	"F": 8369}
{"v": 1	"t": 1395088	"P": 2074.5	"F": 8386}
{"v": 1	"t": 1395109	"P": 2068.0	"F": 8259}
{"v": 1	"t": 1395129	"P": 2060.5	"F": 8264}
{"v": 1	"t": 1395149	"P": 2066.75	"F": 8717}
{"v": 1	"t": 1395170	"P": 2072.75	"F": 8536}
{"v": 1	"t": 1395190	"P": 2093.25	"F": 8688}
{"v": 1	"t": 1395210	"P": 2062.5	"F": 8448}
{"v": 1	"t": 1395231	"P": 2066.75	"F": 8555}
{"v": 1	"t": 1395251	"P": 2065.75	"F": 8541}
{"v": 1	"t": 1395271	"P": 2080.25	"F": 8490}
{"v": 1	"t": 1395292	"P": 2072.5	"F": 8724}
{"v": 1	"t": 1395312	"P": 2058.25	"F": 8614}
{"v": 1	"t": 1395333	"P": 2077.0	"F": 8611}
{"v": 1	"t": 1395353	"P": 2066.5	"F": 8486}
{"v": 1	"t": 1395373	"P": 2076.75	"F": 8620}
{"v": 1	"t": 1395394	"P": 2083.25	"F": 8461}
{"v": 1	"t": 1395414	"P": 2070.75	"F": 8307}
{"v": 1	"t": 1395434	"P": 2090.0	"F": 8201}
{"v": 1	"t": 1395454	"P": 2074.25	"F": 8160}
{"v": 1	"t": 1395475	"P": 2078.0	"F": 8168}
{"v": 1	"t": 1395495	"P": 2080.25	"F": 8467}
{"v": 1	"t": 1395515	"P": 2080.5	"F": 8418}
{"v": 1	"t": 1395536	"P": 2074.75	"F": 8306}
{"v": 1	"t": 1395556	"P": 2098.0	"F": 8340}
{"v": 1	"t": 1395576	"P": 2082.25	"F": 7952}
{"v": 1	"t": 1395597	"P": 2071.25	"F": 8448	"C": 46.405	"D": 3122	"sn": 54091779688249	"file": "/data/device_log/data0000.out"}
{"v": 1	"t": 1395617	"P": 2064.5	"F": 8383}
{"v": 1	"t": 1395637	"P": 2071.5	"F": 8569}
{"v": 1	"t": 1395657	"P": 2068.25	"F": 8521}
{"v": 1	"t": 1395678	"P": 2064.25	"F": 8511}
{"v": 1	"t": 1395698	"P": 2066.75	"F": 8335}
{"v": 1	"t": 1395718	"P": 2064.0	"F": 8323}
{"v": 1	"t": 1395739	"P": 2072.0	"F": 8430}
{"v": 1	"t": 1395759	"P": 2059.75	"F": 8182}
{"v": 1	"t": 1395779	"P": 2065.75	"F": 8163}
{"v": 1	"t": 1395800	"P": 2059.0	"F": 7997}
{"v": 1	"t": 1395820	"P": 2058.75	"F": 8519}
{"v": 1	"t": 1395840	"P": 2059.25	"F": 8177}
{"v": 1	"t": 1395861	"P": 2043.25	"F": 8583}
{"v": 1	"t": 1395881	"P": 2060.5	"F": 8290}
{"v": 1	"t": 1395902	"P": 2058.5	"F": 8124}
{"v": 1	"t": 1395922	"P": 2055.75	"F": 8218}
{"v": 1	"t": 1395942	"P": 2064.75	"F": 8128}
{"v": 1	"t": 1395963	"P": 2074.0	"F": 8192}
{"v": 1	"t": 1395983	"P": 2060.0	"F": 7871}
{"v": 1	"t": 1396003	"P": 2074.25	"F": 8214}
{"v": 1	"t": 1396024	"P": 2070.0	"F": 8315}
{"v": 1	"t": 1396044	"P": 2062.5	"F": 8667}
{"v": 1	"t": 1396064	"P": 2044.25	"F": 8386}
{"v": 1	"t": 1396085	"P": 2049.75	"F": 8400}
{"v": 1	"t": 1396105	"P": 2037.75	"F": 8190}
{"v": 1	"t": 1396125	"P": 2050.0	"F": 8145}
{"v": 1	"t": 1396145	"P": 2056.75	"F": 8293}
{"v": 1	"t": 1396166	"P": 2055.75	"F": 8363}
{"v": 1	"t": 1396186	"P": 2051.75	"F": 8313}
{"v": 1	"t": 1396206	"P": 2062.5	"F": 8314}
{"v": 1	"t": 1396227	"P": 2045.25	"F": 8260}
{"v": 1	"t": 1396247	"P": 2058.5	"F": 8506}
{"v": 1	"t": 1396267	"P": 2058.5	"F": 8080}
{"v": 1	"t": 1396288	"P": 2054.5	"F": 8182}
{"v": 1	"t": 1396308	"P": 2068.0	"F": 8245}
{"v": 1	"t": 1396328	"P": 2060.5	"F": 8332}
{"v": 1	"t": 1396348	"P": 2064.75	"F": 8107}
{"v": 1	"t": 1396369	"P": 2052.75	"F": 8461}
{"v": 1	"t": 1396389	"P": 2073.5	"F": 8372}
{"v": 1	"t": 1396409	"P": 2054.25	"F": 8482}
{"v": 1	"t": 1396430	"P": 2062.75	"F": 7969}
{"v": 1	"t": 1396450	"P": 2048.0	"F": 8445}
{"v": 1	"t": 1396471	"P": 2043.25	"F": 8175}
{"v": 1	"t": 1396491	"P": 2048.25	"F": 8057}
{"v": 1	"t": 1396512	"P": 2053.75	"F": 8315}
{"v": 1	"t": 1396532	"P": 2058.0	"F": 8142}
{"v": 1	"t": 1396552	"P": 2060.25	"F": 8453}
{"v": 1	"t": 1396572	"P": 2059.5	"F": 8518}
{"v": 1	"t": 1396593	"P": 2048.25	"F": 8433}
{"v": 1	"t": 1396613	"P": 2064.5	"F": 8312	"C": 46.43	"D": 3122	"sn": 54091779688249	"file": "/data/device_log/data0000.out"}
{"v": 1	"t": 1396633	"P": 2059.25	"F": 8254}
{"v": 1	"t": 1396654	"P": 2055.25	"F": 8282}
{"v": 1	"t": 1396674	"P": 2069.75	"F": 8227}
{"v": 1	"t": 1396694	"P": 2076.0	"F": 8665}
{"v": 1	"t": 1396715	"P": 2065.75	"F": 8513}
{"v": 1	"t": 1396735	"P": 2076.0	"F": 8054}
{"v": 1	"t": 1396755	"P": 2060.25	"F": 8269}
{"v": 1	"t": 1396775	"P": 2064.5	"F": 8527}
{"v": 1	"t": 1396796	"P": 2067.75	"F": 8255}
{"v": 1	"t": 1396816	"P": 2061.25	"F": 8362}
{"v": 1	"t": 1396836	"P": 2072.5	"F": 8181}
{"v": 1	"t": 1396857	"P": 2053.5	"F": 8443}
{"v": 1	"t": 1396877	"P": 2045.5	"F": 8286}
{"v": 1	"t": 1396897	"P": 2051.25	"F": 8395}
{"v": 1	"t": 1396918	"P": 2046.5	"F": 8341}
{"v": 1	"t": 1396938	"P": 2055.75	"F": 8350}
{"v": 1	"t": 1396958	"P": 2056.5	"F": 8371}
{"v": 1	"t": 1396979	"P": 2037.25	"F": 8079}
{"v": 1	"t": 1396999	"P": 2044.25	"F": 7991}
{"v": 1	"t": 1397019	"P": 2055.75	"F": 8277}
{"v": 1	"t": 1397040	"P": 2051.75	"F": 8196}
{"v": 1	"t": 1397060	"P": 2062.75	"F": 8105}
{"v": 1	"t": 1397081	"P": 2052.25	"F": 8238}
{"v": 1	"t": 1397101	"P": 2051.75	"F": 8057}
{"v": 1	"t": 1397121	"P": 2041.25	"F": 8316}
{"v": 1	"t": 1397141	"P": 2053.75	"F": 8380}
{"v": 1	"t": 1397162	"P": 2051.75	"F": 8348}
{"v": 1	"t": 1397182	"P": 2045.75	"F": 8287}
{"v": 1	"t": 1397202	"P": 2048.75	"F": 8275}
{"v": 1	"t": 1397223	"P": 2043.75	"F": 8248}
{"v": 1	"t": 1397243	"P": 2036.75	"F": 8305}
{"v": 1	"t": 1397263	"P": 2047.5	"F": 8188}
{"v": 1	"t": 1397284	"P": 2049.25	"F": 8240}
{"v": 1	"t": 1397304	"P": 2038.0	"F": 8238}
{"v": 1	"t": 1397324	"P": 2042.5	"F": 8327}
{"v": 1	"t": 1397345	"P": 2048.5	"F": 8276}
{"v": 1	"t": 1397365	"P": 2045.25	"F": 8137}
{"v": 1	"t": 1397385	"P": 2040.0	"F": 8448}
{"v": 1	"t": 1397405	"P": 2044.5	"F": 8462}
{"v": 1	"t": 1397426	"P": 2048.75	"F": 8483}
{"v": 1	"t": 1397446	"P": 2043.5	"F": 8162}
{"v": 1	"t": 1397466	"P": 2038.5	"F": 8412}
{"v": 1	"t": 1397487	"P": 2052.5	"F": 8615}
{"v": 1	"t": 1397507	"P": 2030.0	"F": 8122}
{"v": 1	"t": 1397527	"P": 2041.25	"F": 8181}
{"v": 1	"t": 1397548	"P": 2037.25	"F": 8504}
{"v": 1	"t": 1397568	"P": 2043.0	"F": 8447}
{"v": 1	"t": 1397588	"P": 2042.5	"F": 8163}
{"v": 1	"t": 1397609	"P": 2034.25	"F": 7942}
{"v": 1	"t": 1397629	"P": 2044.25	"F": 8019	"C": 46.44	"D": 3122	"sn": 54091779688249	"file": "/data/device_log/data0000.out"}
{"v": 1	"t": 1397650	"P": 2039.5	"F": 8029}
{"v": 1	"t": 1397670	"P": 2049.25	"F": 8202}
{"v": 1	"t": 1397690	"P": 2048.0	"F": 8401}
{"v": 1	"t": 1397710	"P": 2037.0	"F": 8438}
{"v": 1	"t": 1397731	"P": 2038.5	"F": 8402}
{"v": 1	"t": 1397751	"P": 2051.75	"F": 8191}
{"v": 1	"t": 1397771	"P": 2047.75	"F": 8056}
{"v": 1	"t": 1397792	"P": 2029.5	"F": 8411}
{"v": 1	"t": 1397812	"P": 2043.5	"F": 8418}
{"v": 1	"t": 1397832	"P": 2035.0	"F": 8359}
{"v": 1	"t": 1397853	"P": 2049.25	"F": 8228}
{"v": 1	"t": 1397873	"P": 2043.5	"F": 7954}
{"v": 1	"t": 1397893	"P": 2032.75	"F": 8116}
{"v": 1	"t": 1397913	"P": 2030.25	"F": 8135}
{"v": 1	"t": 1397934	"P": 2037.5	"F": 8477}
{"v": 1	"t": 1397954	"P": 2030.0	"F": 8219}
{"v": 1	"t": 1397974	"P": 2036.75	"F": 8200}
{"v": 1	"t": 1397995	"P": 2045.25	"F": 8255}
{"v": 1	"t": 1398015	"P": 2036.75	"F": 8032}
{"v": 1	"t": 1398035	"P": 2034.25	"F": 8355}
{"v": 1	"t": 1398056	"P": 2036.5	"F": 8332}
{"v": 1	"t": 1398076	"P": 2029.0	"F": 8428}
{"v": 1	"t": 1398096	"P": 2044.0	"F": 8369}
{"v": 1	"t": 1398117	"P": 2035.0	"F": 8361}
{"v": 1	"t": 1398137	"P": 2033.0	"F": 8298}
{"v": 1	"t": 1398158	"P": 2035.25	"F": 8271}
{"v": 1	"t": 1398178	"P": 2037.75	"F": 8249}
{"v": 1	"t": 1398198	"P": 2036.25	"F": 8275}
{"v": 1	"t": 1398219	"P": 2045.5	"F": 8078}
{"v": 1	"t": 1398239	"P": 2031.0	"F": 8334}
{"v": 1	"t": 1398260	"P": 2032.25	"F": 7939}
{"v": 1	"t": 1398280	"P": 2035.5	"F": 8127}
{"v": 1	"t": 1398301	"P": 2035.25	"F": 8169}
{"v": 1	"t": 1398321	"P": 2042.5	"F": 8212}
{"v": 1	"t": 1398342	"P": 2030.25	"F": 8182}
{"v": 1	"t": 1398362	"P": 2040.0	"F": 8228}
{"v": 1	"t": 1398382	"P": 2040.0	"F": 8426}
{"v": 1	"t": 1398403	"P": 2039.25	"F": 8464}
{"v": 1	"t": 1398423	"P": 2037.0	"F": 8182}
{"v": 1	"t": 1398443	"P": 2039.75	"F": 8430}
{"v": 1	"t": 1398464	"P": 2048.5	"F": 8234}
{"v": 1	"t": 1398484	"P": 2036.5	"F": 8338}
{"v": 1	"t": 1398504	"P": 2036.25	"F": 8307}
{"v": 1	"t": 1398524	"P": 2032.5	"F": 8218}
{"v": 1	"t": 1398545	"P": 2038.0	"F": 8062}
{"v": 1	"t": 1398565	"P": 2037.75	"F": 8006}
{"v": 1	"t": 1398585	"P": 2033.25	"F": 8307}
{"v": 1	"t": 1398606	"P": 2042.0	"F": 8221}
{"v": 1	"t": 1398626	"P": 2036.0	"F": 8402}
{"v": 1	"t": 1398646	"P": 2048.25	"F": 8075	"C": 46.425	"D": 3122	"sn": 54091779688249	"file": "/data/device_log/data0000.out"}
{"v": 1	"t": 1398667	"P": 2048.25	"F": 8035}
{"v": 1	"t": 1398687	"P": 2036.75	"F": 8090}
{"v": 1	"t": 1398707	"P": 2051.25	"F": 8547}
{"v": 1	"t": 1398728	"P": 2029.75	"F": 8341}
{"v": 1	"t": 1398748	"P": 2045.25	"F": 8349}
{"v": 1	"t": 1398768	"P": 2036.5	"F": 8212}
{"v": 1	"t": 1398789	"P": 2054.0	"F": 8291}
{"v": 1	"t": 1398809	"P": 2047.5	"F": 8300}
{"v": 1	"t": 1398829	"P": 2038.25	"F": 8238}
{"v": 1	"t": 1398850	"P": 2047.75	"F": 8444}
{"v": 1	"t": 1398870	"P": 2049.5	"F": 8595}
{"v": 1	"t": 1398891	"P": 2026.0	"F": 8338}
{"v": 1	"t": 1398911	"P": 2048.25	"F": 8228}
{"v": 1	"t": 1398931	"P": 2034.25	"F": 7930}
{"v": 1	"t": 1398952	"P": 2044.0	"F": 8261}
{"v": 1	"t": 1398972	"P": 2033.25	"F": 8077}
{"v": 1	"t": 1398992	"P": 2054.0	"F": 8265}
{"v": 1	"t": 1399013	"P": 2034.75	"F": 8217}
{"v": 1	"t": 1399033	"P": 2044.25	"F": 8188}
{"v": 1	"t": 1399053	"P": 2047.0	"F": 7954}
{"v": 1	"t": 1399073	"P": 2047.75	"F": 8527}
{"v": 1	"t": 1399094	"P": 2049.0	"F": 8324}
{"v": 1	"t": 1399114	"P": 2042.0	"F": 8211}
{"v": 1	"t": 1399134	"P": 2044.25	"F": 8164}
{"v": 1	"t": 1399155	"P": 2045.75	"F": 7954}
{"v": 1	"t": 1399175	"P": 2040.0	"F": 8215}
{"v": 1	"t": 1399195	"P": 2045.5	"F": 8260}
{"v": 1	"t": 1399216	"P": 2041.25	"F": 8333}
{"v": 1	"t": 1399236	"P": 2054.0	"F": 8473}
{"v": 1	"t": 1399256	"P": 2043.25	"F": 8290}
{"v": 1	"t": 1399277	"P": 2040.0	"F": 8304}
{"v": 1	"t": 1399297	"P": 2036.25	"F": 8400}
{"v": 1	"t": 1399317	"P": 2037.5	"F": 8208}
{"v": 1	"t": 1399337	"P": 2044.25	"F": 8198}
{"v": 1	"t": 1399358	"P": 2044.75	"F": 8071}
{"v": 1	"t": 1399378	"P": 2040.5	"F": 8280}
{"v": 1	"t": 1399398	"P": 2046.25	"F": 8443}
{"v": 1	"t": 1399419	"P": 2042.75	"F": 8016}
{"v": 1	"t": 1399439	"P": 2035.25	"F": 8186}
{"v": 1	"t": 1399460	"P": 2039.25	"F": 8412}
{"v": 1	"t": 1399480	"P": 2040.25	"F": 8270}
{"v": 1	"t": 1399500	"P": 2029.75	"F": 8404}
{"v": 1	"t": 1399521	"P": 2032.75	"F": 8257}
{"v": 1	"t": 1399541	"P": 2023.75	"F": 8045}
{"v": 1	"t": 1399561	"P": 2030.25	"F": 8056}
{"v": 1	"t": 1399582	"P": 2017.75	"F": 8189}
{"v": 1	"t": 1399602	"P": 2031.75	"F": 8266}
{"v": 1	"t": 1399622	"P": 2045.25	"F": 8425}
{"v": 1	"t": 1399643	"P": 2029.0	"F": 8151}
{"v": 1	"t": 1399663	"P": 2030.5	"F": 8471	"C": 46.39	"D": 3122	"sn": 54091779688249	"file": "/data/device_log/data0000.out"}
{"v": 1	"t": 1399683	"P": 2016.75	"F": 8200}
{"v": 1	"t": 1399703	"P": 2044.25	"F": 8114}
{"v": 1	"t": 1399724	"P": 2029.75	"F": 8379}
{"v": 1	"t": 1399744	"P": 2036.75	"F": 8244}
{"v": 1	"t": 1399764	"P": 2033.5	"F": 8195}
{"v": 1	"t": 1399785	"P": 2039.75	"F": 8010}
{"v": 1	"t": 1399805	"P": 2033.5	"F": 7862}
{"v": 1	"t": 1399825	"P": 2041.0	"F": 8522}
{"v": 1	"t": 1399846	"P": 2038.25	"F": 8358}
{"v": 1	"t": 1399866	"P": 2045.5	"F": 8361}
{"v": 1	"t": 1399886	"P": 2034.5	"F": 7960}
{"v": 1	"t": 1399907	"P": 2028.5	"F": 7898}
{"v": 1	"t": 1399927	"P": 2026.25	"F": 8369}
{"v": 1	"t": 1399947	"P": 2043.0	"F": 8237}
{"v": 1	"t": 1399967	"P": 2028.25	"F": 8448}
{"v": 1	"t": 1399988	"P": 2034.5	"F": 8190}
{"v": 1	"t": 1400008	"P": 2032.25	"F": 8261}
{"v": 1	"t": 1400029	"P": 2036.5	"F": 8348}
{"v": 1	"t": 1400049	"P": 2034.5	"F": 8321}
{"v": 1	"t": 1400070	"P": 2024.75	"F": 8250}
{"v": 1	"t": 1400090	"P": 2026.25	"F": 7967}
{"v": 1	"t": 1400110	"P": 2045.0	"F": 8161}
{"v": 1	"t": 1400130	"P": 2024.75	"F": 8340}
{"v": 1	"t": 1400151	"P": 2028.0	"F": 8475}
{"v": 1	"t": 1400171	"P": 2040.5	"F": 8406}
{"v": 1	"t": 1400191	"P": 2028.25	"F": 8173}
{"v": 1	"t": 1400212	"P": 2038.0	"F": 8210}
{"v": 1	"t": 1400232	"P": 2029.75	"F": 8366}
{"v": 1	"t": 1400252	"P": 2036.25	"F": 8033}
{"v": 1	"t": 1400273	"P": 2040.75	"F": 8439}
{"v": 1	"t": 1400293	"P": 2031.75	"F": 8418}
{"v": 1	"t": 1400313	"P": 2036.5	"F": 8422}
{"v": 1	"t": 1400334	"P": 2031.5	"F": 8161}
{"v": 1	"t": 1400354	"P": 2038.5	"F": 8406}
{"v": 1	"t": 1400374	"P": 2040.75	"F": 8440}
{"v": 1	"t": 1400394	"P": 2042.75	"F": 8204}
{"v": 1	"t": 1400415	"P": 2027.75	"F": 8165}
{"v": 1	"t": 1400435	"P": 2036.75	"F": 8059}
{"v": 1	"t": 1400455	"P": 2038.0	"F": 8061}
{"v": 1	"t": 1400476	"P": 2038.75	"F": 8261}
{"v": 1	"t": 1400496	"P": 2039.75	"F": 8201}
{"v": 1	"t": 1400516	"P": 2041.75	"F": 8157}
{"v": 1	"t": 1400537	"P": 2037.75	"F": 8288}
{"v": 1	"t": 1400557	"P": 2035.5	"F": 8259}
{"v": 1	"t": 1400577	"P": 2037.75	"F": 8472}
{"v": 1	"t": 1400598	"P": 2032.0	"F": 8142}
{"v": 1	"t": 1400618	"P": 2034.5	"F": 8150}
{"v": 1	"t": 1400639	"P": 2032.5	"F": 8271}
{"v": 1	"t": 1400659	"P": 2030.25	"F": 8099}
{"v": 1	"t": 1400679	"P": 2034.75	"F": 8085	"C": 46.44	"D": 3122	"sn": 54091779688249	"file": "/data/device_log/data0000.out"}
{"v": 1	"t": 1400699	"P": 2038.0	"F": 7928}
{"v": 1	"t": 1400720	"P": 2033.25	"F": 8299}
{"v": 1	"t": 1400740	"P": 2024.75	"F": 8180}
{"v": 1	"t": 1400760	"P": 2023.75	"F": 8192}
{"v": 1	"t": 1400781	"P": 2014.75	"F": 8016}
{"v": 1	"t": 1400801	"P": 2028.0	"F": 8323}
{"v": 1	"t": 1400821	"P": 2028.5	"F": 8412}
{"v": 1	"t": 1400842	"P": 2027.0	"F": 8150}
{"v": 1	"t": 1400862	"P": 2014.25	"F": 8126}
{"v": 1	"t": 1400882	"P": 2012.25	"F": 8166}
{"v": 1	"t": 1400903	"P": 2005.0	"F": 8152}
{"v": 1	"t": 1400923	"P": 2008.25	"F": 8220}
{"v": 1	"t": 1400943	"P": 2024.75	"F": 8282}
{"v": 1	"t": 1400964	"P": 2029.75	"F": 7872}
{"v": 1	"t": 1400984	"P": 2021.25	"F": 8420}
{"v": 1	"t": 1401004	"P": 2016.25	"F": 8203}
{"v": 1	"t": 1401024	"P": 2024.75	"F": 8175}
{"v": 1	"t": 1401045	"P": 2036.0	"F": 7988}
{"v": 1	"t": 1401065	"P": 2033.5	"F": 7860}
{"v": 1	"t": 1401085	"P": 2018.5	"F": 8064}
{"v": 1	"t": 1401106	"P": 2018.0	"F": 8367}
{"v": 1	"t": 1401126	"P": 2028.25	"F": 8088}
{"v": 1	"t": 1401147	"P": 2016.5	"F": 8131}
{"v": 1	"t": 1401167	"P": 2040.5	"F": 8087}
{"v": 1	"t": 1401187	"P": 2025.5	"F": 8362}
{"v": 1	"t": 1401208	"P": 2036.5	"F": 8084}
{"v": 1	"t": 1401228	"P": 2010.75	"F": 7668}
{"v": 1	"t": 1401248	"P": 2034.25	"F": 7853}
{"v": 1	"t": 1401269	"P": 2032.5	"F": 7800}
{"v": 1	"t": 1401289	"P": 2033.75	"F": 7774}
{"v": 1	"t": 1401309	"P": 2042.0	"F": 8065}
{"v": 1	"t": 1401329	"P": 2027.25	"F": 7893}
{"v": 1	"t": 1401350	"P": 2024.75	"F": 7953}
{"v": 1	"t": 1401370	"P": 2032.75	"F": 7791}
{"v": 1	"t": 1401390	"P": 2028.75	"F": 7887}
{"v": 1	"t": 1401411	"P": 2053.5	"F": 7871}
{"v": 1	"t": 1401431	"P": 2039.0	"F": 7868}
{"v": 1	"t": 1401451	"P": 2049.25	"F": 8057}
{"v": 1	"t": 1401472	"P": 2023.5	"F": 8074}
{"v": 1	"t": 1401492	"P": 2031.5	"F": 8049}
{"v": 1	"t": 1401512	"P": 2041.75	"F": 7957}
{"v": 1	"t": 1401533	"P": 2044.75	"F": 8211}
{"v": 1	"t": 1401553	"P": 2033.25	"F": 8155}
{"v": 1	"t": 1401573	"P": 2046.75	"F": 7700}
{"v": 1	"t": 1401594	"P": 2041.75	"F": 7872}
{"v": 1	"t": 1401614	"P": 2055.5	"F": 7957}
{"v": 1	"t": 1401634	"P": 2026.75	"F": 8063}
{"v": 1	"t": 1401654	"P": 2039.5	"F": 8014}
{"v": 1	"t": 1401675	"P": 2034.0	"F": 7968}
{"v": 1	"t": 1401695	"P": 2039.0	"F": 8088	"C": 46.45	"D": 3122	"sn": 54091779688249	"file": "/data/device_log/data0000.out"}
{"v": 1	"t": 1401716	"P": 2050.25	"F": 7921}
{"v": 1	"t": 1401736	"P": 2030.0	"F": 8282}
{"v": 1	"t": 1401757	"P": 2042.75	"F": 7918}
{"v": 1	"t": 1401777	"P": 2048.0	"F": 8116}
{"v": 1	"t": 1401798	"P": 2025.75	"F": 8029}
{"v": 1	"t": 1401818	"P": 2032.75	"F": 7843}
{"v": 1	"t": 1401839	"P": 2045.25	"F": 7887}
{"v": 1	"t": 1401859	"P": 2039.75	"F": 7913}
{"v": 1	"t": 1401879	"P": 2037.0	"F": 8221}
{"v": 1	"t": 1401899	"P": 2046.5	"F": 7885}
{"v": 1	"t": 1401920	"P": 2042.5	"F": 8174}
{"v": 1	"t": 1401940	"P": 2037.25	"F": 8184}
{"v": 1	"t": 1401960	"P": 2026.25	"F": 8227}
{"v": 1	"t": 1401981	"P": 2031.75	"F": 8070}
{"v": 1	"t": 1402001	"P": 2039.25	"F": 8066}
{"v": 1	"t": 1402021	"P": 2033.0	"F": 8090}
{"v": 1	"t": 1402042	"P": 2038.75	"F": 8016}
{"v": 1	"t": 1402062	"P": 2037.75	"F": 8084}
{"v": 1	"t": 1402082	"P": 2046.25	"F": 8089}
{"v": 1	"t": 1402103	"P": 2048.75	"F": 8144}
{"v": 1	"t": 1402123	"P": 2045.25	"F": 8172}
{"v": 1	"t": 1402143	"P": 2042.25	"F": 8172}
{"v": 1	"t": 1402163	"P": 2053.25	"F": 8309}
{"v": 1	"t": 1402184	"P": 2032.0	"F": 8175}
{"v": 1	"t": 1402204	"P": 2036.25	"F": 8150}
{"v": 1	"t": 1402224	"P": 2042.75	"F": 8061}
{"v": 1	"t": 1402245	"P": 2041.0	"F": 7935}
{"v": 1	"t": 1402265	"P": 2036.75	"F": 7884}
{"v": 1	"t": 1402285	"P": 2046.75	"F": 8179}
{"v": 1	"t": 1402306	"P": 2045.5	"F": 7937}
{"v": 1	"t": 1402326	"P": 2036.0	"F": 7871}
{"v": 1	"t": 1402347	"P": 2042.0	"F": 8536}
{"v": 1	"t": 1402367	"P": 2039.0	"F": 8037}
{"v": 1	"t": 1402387	"P": 2048.25	"F": 8173}
{"v": 1	"t": 1402408	"P": 2036.5	"F": 8288}
{"v": 1	"t": 1402428	"P": 2050.75	"F": 8125}
{"v": 1	"t": 1402448	"P": 2056.25	"F": 8424}
{"v": 1	"t": 1402469	"P": 2041.0	"F": 8093}
{"v": 1	"t": 1402489	"P": 2038.5	"F": 7991}
{"v": 1	"t": 1402509	"P": 2038.0	"F": 8252}
{"v": 1	"t": 1402530	"P": 2050.75	"F": 8282}
{"v": 1	"t": 1402550	"P": 2040.75	"F": 8220}
{"v": 1	"t": 1402570	"P": 2044.0	"F": 8109}
{"v": 1	"t": 1402591	"P": 2039.25	"F": 8087}
{"v": 1	"t": 1402611	"P": 2036.75	"F": 8227}
{"v": 1	"t": 1402631	"P": 2051.25	"F": 8167}
{"v": 1	"t": 1402651	"P": 2048.5	"F": 8337}
{"v": 1	"t": 1402672	"P": 2041.25	"F": 7770}
{"v": 1	"t": 1402692	"P": 2055.25	"F": 8125}
```
