## Supplementary Data Files 1 for "Inexpensive multi-patient respiratory monitoring system for helmet ventilation during COVID-19 pandemic": device_raw_waveforms_inspiratory.json (part 4 of 6)

```
{"v": 1	"t": 1402712	"P": 2032.75	"F": 8092	"C": 46.43	"D": 3122	"sn": 54091779688249	"file": "/data/device_log/data0000.out"}
{"v": 1	"t": 1402733	"P": 2042.25	"F": 8069}
{"v": 1	"t": 1402753	"P": 2041.0	"F": 8065}
{"v": 1	"t": 1402773	"P": 2052.0	"F": 8233}
{"v": 1	"t": 1402794	"P": 2044.75	"F": 8111}
{"v": 1	"t": 1402814	"P": 2048.5	"F": 8102}
{"v": 1	"t": 1402834	"P": 2038.5	"F": 8189}
{"v": 1	"t": 1402855	"P": 2042.25	"F": 8037}
{"v": 1	"t": 1402875	"P": 2046.0	"F": 8052}
{"v": 1	"t": 1402896	"P": 2034.0	"F": 8018}
{"v": 1	"t": 1402916	"P": 2053.25	"F": 8378}
{"v": 1	"t": 1402936	"P": 2043.5	"F": 8052}
{"v": 1	"t": 1402957	"P": 2033.0	"F": 7821}
{"v": 1	"t": 1402977	"P": 2034.25	"F": 8363}
{"v": 1	"t": 1402997	"P": 2041.0	"F": 8189}
{"v": 1	"t": 1403018	"P": 2036.5	"F": 8004}
{"v": 1	"t": 1403038	"P": 2034.0	"F": 8073}
{"v": 1	"t": 1403058	"P": 2028.25	"F": 8172}
{"v": 1	"t": 1403079	"P": 2035.5	"F": 8366}
{"v": 1	"t": 1403099	"P": 2032.75	"F": 8105}
{"v": 1	"t": 1403119	"P": 2029.75	"F": 8150}
{"v": 1	"t": 1403140	"P": 2037.5	"F": 8234}
{"v": 1	"t": 1403160	"P": 2034.75	"F": 8117}
{"v": 1	"t": 1403180	"P": 2028.75	"F": 8141}
{"v": 1	"t": 1403200	"P": 2032.25	"F": 7929}
{"v": 1	"t": 1403221	"P": 2020.75	"F": 8399}
{"v": 1	"t": 1403241	"P": 2041.75	"F": 8206}
{"v": 1	"t": 1403261	"P": 2032.5	"F": 8145}
{"v": 1	"t": 1403282	"P": 2030.5	"F": 7997}
{"v": 1	"t": 1403302	"P": 2030.0	"F": 8262}
{"v": 1	"t": 1403322	"P": 2041.0	"F": 8129}
{"v": 1	"t": 1403343	"P": 2036.0	"F": 7847}
{"v": 1	"t": 1403363	"P": 2044.75	"F": 8473}
{"v": 1	"t": 1403383	"P": 2029.5	"F": 8015}
{"v": 1	"t": 1403404	"P": 2042.0	"F": 8252}
{"v": 1	"t": 1403424	"P": 2043.0	"F": 7754}
{"v": 1	"t": 1403444	"P": 2042.0	"F": 8293}
{"v": 1	"t": 1403465	"P": 2037.75	"F": 8103}
{"v": 1	"t": 1403485	"P": 2038.25	"F": 8021}
{"v": 1	"t": 1403505	"P": 2033.75	"F": 8243}
{"v": 1	"t": 1403526	"P": 2033.5	"F": 8236}
{"v": 1	"t": 1403546	"P": 2037.25	"F": 8469}
{"v": 1	"t": 1403566	"P": 2041.25	"F": 8616}
{"v": 1	"t": 1403587	"P": 2031.5	"F": 8142}
{"v": 1	"t": 1403607	"P": 2035.0	"F": 8106}
{"v": 1	"t": 1403627	"P": 2040.25	"F": 8314}
{"v": 1	"t": 1403648	"P": 2034.25	"F": 8370}
{"v": 1	"t": 1403668	"P": 2049.75	"F": 8502}
{"v": 1	"t": 1403688	"P": 2038.5	"F": 8513}
{"v": 1	"t": 1403709	"P": 2046.75	"F": 8281}
{"v": 1	"t": 1403729	"P": 2041.25	"F": 8267	"C": 46.44	"D": 3122	"sn": 54091779688249	"file": "/data/device_log/data0000.out"}
{"v": 1	"t": 1403749	"P": 2034.75	"F": 8268}
{"v": 1	"t": 1403769	"P": 2028.0	"F": 8132}
{"v": 1	"t": 1403790	"P": 2055.0	"F": 8233}
{"v": 1	"t": 1403810	"P": 2033.75	"F": 8267}
{"v": 1	"t": 1403830	"P": 2036.0	"F": 8396}
{"v": 1	"t": 1403851	"P": 2033.25	"F": 8120}
{"v": 1	"t": 1403871	"P": 2051.0	"F": 8098}
{"v": 1	"t": 1403891	"P": 2047.0	"F": 8248}
{"v": 1	"t": 1403912	"P": 2033.0	"F": 7663}
{"v": 1	"t": 1403932	"P": 2044.0	"F": 8248}
{"v": 1	"t": 1403952	"P": 2046.75	"F": 8368}
{"v": 1	"t": 1403973	"P": 2037.5	"F": 8081}
{"v": 1	"t": 1403993	"P": 2049.0	"F": 8306}
{"v": 1	"t": 1404013	"P": 2043.75	"F": 8034}
{"v": 1	"t": 1404034	"P": 2054.0	"F": 7923}
{"v": 1	"t": 1404054	"P": 2052.25	"F": 7948}
{"v": 1	"t": 1404075	"P": 2065.5	"F": 8331}
{"v": 1	"t": 1404095	"P": 2056.0	"F": 8377}
{"v": 1	"t": 1404115	"P": 2045.0	"F": 8149}
{"v": 1	"t": 1404136	"P": 2046.25	"F": 7905}
{"v": 1	"t": 1404156	"P": 2046.25	"F": 8292}
{"v": 1	"t": 1404176	"P": 2054.0	"F": 8185}
{"v": 1	"t": 1404196	"P": 2038.0	"F": 8236}
{"v": 1	"t": 1404217	"P": 2052.5	"F": 8434}
{"v": 1	"t": 1404237	"P": 2031.75	"F": 8107}
{"v": 1	"t": 1404257	"P": 2044.5	"F": 8043}
{"v": 1	"t": 1404278	"P": 2041.25	"F": 8067}
{"v": 1	"t": 1404298	"P": 2042.75	"F": 8252}
{"v": 1	"t": 1404318	"P": 2044.75	"F": 8330}
{"v": 1	"t": 1404339	"P": 2036.75	"F": 8037}
{"v": 1	"t": 1404359	"P": 2051.75	"F": 8187}
{"v": 1	"t": 1404379	"P": 2036.0	"F": 8156}
{"v": 1	"t": 1404400	"P": 2040.75	"F": 8227}
{"v": 1	"t": 1404420	"P": 2043.0	"F": 8112}
{"v": 1	"t": 1404440	"P": 2034.25	"F": 7765}
{"v": 1	"t": 1404460	"P": 2042.75	"F": 8248}
{"v": 1	"t": 1404481	"P": 2050.75	"F": 8289}
{"v": 1	"t": 1404501	"P": 2034.75	"F": 8225}
{"v": 1	"t": 1404521	"P": 2047.75	"F": 8271}
{"v": 1	"t": 1404542	"P": 2033.5	"F": 8152}
{"v": 1	"t": 1404562	"P": 2053.25	"F": 8343}
{"v": 1	"t": 1404582	"P": 2039.75	"F": 8177}
{"v": 1	"t": 1404603	"P": 2037.5	"F": 8260}
{"v": 1	"t": 1404623	"P": 2043.5	"F": 8048}
{"v": 1	"t": 1404644	"P": 2042.0	"F": 8319}
{"v": 1	"t": 1404664	"P": 2041.75	"F": 8296}
{"v": 1	"t": 1404684	"P": 2034.5	"F": 8045}
{"v": 1	"t": 1404705	"P": 2038.75	"F": 8060}
{"v": 1	"t": 1404725	"P": 2044.25	"F": 8682}
{"v": 1	"t": 1404745	"P": 2047.0	"F": 8283	"C": 46.42	"D": 3122	"sn": 54091779688249	"file": "/data/device_log/data0000.out"}
{"v": 1	"t": 1404766	"P": 2046.75	"F": 8046}
{"v": 1	"t": 1404786	"P": 2048.5	"F": 8381}
{"v": 1	"t": 1404806	"P": 2035.75	"F": 8250}
{"v": 1	"t": 1404827	"P": 2040.5	"F": 8348}
{"v": 1	"t": 1404847	"P": 2033.0	"F": 8116}
{"v": 1	"t": 1404867	"P": 2039.0	"F": 8326}
{"v": 1	"t": 1404887	"P": 2043.5	"F": 8294}
{"v": 1	"t": 1404908	"P": 2036.25	"F": 8186}
{"v": 1	"t": 1404928	"P": 2044.25	"F": 8501}
{"v": 1	"t": 1404948	"P": 2044.25	"F": 8359}
{"v": 1	"t": 1404969	"P": 2047.25	"F": 8286}
{"v": 1	"t": 1404989	"P": 2039.0	"F": 8308}
{"v": 1	"t": 1405009	"P": 2035.5	"F": 8147}
{"v": 1	"t": 1405030	"P": 2050.75	"F": 8280}
{"v": 1	"t": 1405050	"P": 2051.5	"F": 8366}
{"v": 1	"t": 1405070	"P": 2040.75	"F": 8420}
{"v": 1	"t": 1405090	"P": 2040.0	"F": 8225}
{"v": 1	"t": 1405111	"P": 2042.25	"F": 8275}
{"v": 1	"t": 1405131	"P": 2049.25	"F": 8412}
{"v": 1	"t": 1405151	"P": 2042.0	"F": 8091}
{"v": 1	"t": 1405172	"P": 2050.5	"F": 8192}
{"v": 1	"t": 1405192	"P": 2041.5	"F": 8304}
{"v": 1	"t": 1405213	"P": 2046.25	"F": 8266}
{"v": 1	"t": 1405233	"P": 2043.5	"F": 8209}
{"v": 1	"t": 1405254	"P": 2040.0	"F": 8342}
{"v": 1	"t": 1405274	"P": 2048.0	"F": 8187}
{"v": 1	"t": 1405295	"P": 2047.25	"F": 8395}
{"v": 1	"t": 1405315	"P": 2036.0	"F": 8154}
{"v": 1	"t": 1405336	"P": 2040.5	"F": 8012}
{"v": 1	"t": 1405356	"P": 2050.0	"F": 8056}
{"v": 1	"t": 1405376	"P": 2043.75	"F": 7801}
{"v": 1	"t": 1405397	"P": 2043.75	"F": 8317}
{"v": 1	"t": 1405417	"P": 2044.0	"F": 8197}
{"v": 1	"t": 1405438	"P": 2047.5	"F": 8273}
{"v": 1	"t": 1405458	"P": 2042.5	"F": 8178}
{"v": 1	"t": 1405478	"P": 2040.75	"F": 7911}
{"v": 1	"t": 1405498	"P": 2055.5	"F": 8414}
{"v": 1	"t": 1405519	"P": 2043.25	"F": 8279}
{"v": 1	"t": 1405539	"P": 2041.0	"F": 8340}
{"v": 1	"t": 1405559	"P": 2043.5	"F": 8161}
{"v": 1	"t": 1405580	"P": 2052.0	"F": 8364}
{"v": 1	"t": 1405600	"P": 2039.75	"F": 8280}
{"v": 1	"t": 1405620	"P": 2039.0	"F": 8269}
{"v": 1	"t": 1405641	"P": 2037.5	"F": 8140}
{"v": 1	"t": 1405661	"P": 2044.0	"F": 8195}
{"v": 1	"t": 1405681	"P": 2036.75	"F": 8337}
{"v": 1	"t": 1405702	"P": 2037.0	"F": 8067}
{"v": 1	"t": 1405722	"P": 2033.5	"F": 8274}
{"v": 1	"t": 1405742	"P": 2032.75	"F": 8165}
{"v": 1	"t": 1405762	"P": 2046.0	"F": 8189	"C": 46.415	"D": 3122	"sn": 54091779688249	"file": "/data/device_log/data0000.out"}
{"v": 1	"t": 1405783	"P": 2041.75	"F": 8193}
{"v": 1	"t": 1405803	"P": 2039.75	"F": 8341}
{"v": 1	"t": 1405823	"P": 2030.25	"F": 8324}
{"v": 1	"t": 1405844	"P": 2039.0	"F": 8209}
{"v": 1	"t": 1405864	"P": 2039.0	"F": 8193}
{"v": 1	"t": 1405884	"P": 2045.5	"F": 7826}
{"v": 1	"t": 1405905	"P": 2044.25	"F": 7855}
{"v": 1	"t": 1405925	"P": 2044.25	"F": 8132}
{"v": 1	"t": 1405946	"P": 2027.25	"F": 8075}
{"v": 1	"t": 1405966	"P": 2038.0	"F": 8006}
{"v": 1	"t": 1405986	"P": 2044.5	"F": 8248}
{"v": 1	"t": 1406007	"P": 2033.5	"F": 8284}
{"v": 1	"t": 1406027	"P": 2038.25	"F": 8036}
{"v": 1	"t": 1406048	"P": 2036.5	"F": 7846}
{"v": 1	"t": 1406068	"P": 2032.0	"F": 8382}
{"v": 1	"t": 1406088	"P": 2032.25	"F": 8251}
{"v": 1	"t": 1406108	"P": 2042.5	"F": 8353}
{"v": 1	"t": 1406129	"P": 2037.0	"F": 8149}
{"v": 1	"t": 1406149	"P": 2029.5	"F": 8000}
{"v": 1	"t": 1406169	"P": 2034.5	"F": 8331}
{"v": 1	"t": 1406190	"P": 2055.0	"F": 7855}
{"v": 1	"t": 1406210	"P": 2030.5	"F": 7975}
{"v": 1	"t": 1406230	"P": 2038.25	"F": 8187}
{"v": 1	"t": 1406251	"P": 2038.5	"F": 8244}
{"v": 1	"t": 1406271	"P": 2048.5	"F": 7897}
{"v": 1	"t": 1406291	"P": 2037.75	"F": 8226}
{"v": 1	"t": 1406312	"P": 2033.0	"F": 8169}
{"v": 1	"t": 1406332	"P": 2037.25	"F": 8068}
{"v": 1	"t": 1406352	"P": 2039.5	"F": 8326}
{"v": 1	"t": 1406372	"P": 2050.0	"F": 8353}
{"v": 1	"t": 1406393	"P": 2027.75	"F": 8208}
{"v": 1	"t": 1406413	"P": 2037.0	"F": 8046}
{"v": 1	"t": 1406433	"P": 2037.0	"F": 8216}
{"v": 1	"t": 1406454	"P": 2043.0	"F": 8374}
{"v": 1	"t": 1406474	"P": 2044.25	"F": 8116}
{"v": 1	"t": 1406494	"P": 2039.5	"F": 8256}
{"v": 1	"t": 1406515	"P": 2037.5	"F": 8392}
{"v": 1	"t": 1406535	"P": 2047.25	"F": 8202}
{"v": 1	"t": 1406556	"P": 2042.25	"F": 8380}
{"v": 1	"t": 1406576	"P": 2027.5	"F": 8356}
{"v": 1	"t": 1406596	"P": 2051.75	"F": 8153}
{"v": 1	"t": 1406617	"P": 2039.5	"F": 8499}
{"v": 1	"t": 1406637	"P": 2044.75	"F": 8008}
{"v": 1	"t": 1406657	"P": 2046.25	"F": 8096}
{"v": 1	"t": 1406678	"P": 2034.5	"F": 8152}
{"v": 1	"t": 1406698	"P": 2036.75	"F": 8218}
{"v": 1	"t": 1406718	"P": 2032.0	"F": 7894}
{"v": 1	"t": 1406738	"P": 2040.5	"F": 8133}
{"v": 1	"t": 1406759	"P": 2037.25	"F": 8289}
{"v": 1	"t": 1406779	"P": 2049.75	"F": 8448	"C": 46.4	"D": 3122	"sn": 54091779688249	"file": "/data/device_log/data0000.out"}
{"v": 1	"t": 1406799	"P": 2020.5	"F": 8246}
{"v": 1	"t": 1406820	"P": 2038.5	"F": 8308}
{"v": 1	"t": 1406840	"P": 2037.5	"F": 8231}
{"v": 1	"t": 1406860	"P": 2027.25	"F": 8395}
{"v": 1	"t": 1406881	"P": 2040.0	"F": 8117}
{"v": 1	"t": 1406901	"P": 2030.25	"F": 7906}
{"v": 1	"t": 1406921	"P": 2044.0	"F": 8443}
{"v": 1	"t": 1406942	"P": 2022.75	"F": 8245}
{"v": 1	"t": 1406962	"P": 2044.75	"F": 8468}
{"v": 1	"t": 1406982	"P": 2037.0	"F": 8216}
{"v": 1	"t": 1407003	"P": 2036.75	"F": 8153}
{"v": 1	"t": 1407023	"P": 2036.25	"F": 8174}
{"v": 1	"t": 1407043	"P": 2036.25	"F": 8100}
{"v": 1	"t": 1407063	"P": 2042.5	"F": 8439}
{"v": 1	"t": 1407084	"P": 2033.25	"F": 8246}
{"v": 1	"t": 1407104	"P": 2033.0	"F": 8365}
{"v": 1	"t": 1407125	"P": 2029.5	"F": 7811}
{"v": 1	"t": 1407145	"P": 2039.25	"F": 8284}
{"v": 1	"t": 1407166	"P": 2043.0	"F": 8496}
{"v": 1	"t": 1407186	"P": 2035.5	"F": 8372}
{"v": 1	"t": 1407206	"P": 2056.0	"F": 8080}
{"v": 1	"t": 1407226	"P": 2046.5	"F": 7922}
{"v": 1	"t": 1407247	"P": 2040.25	"F": 8312}
{"v": 1	"t": 1407267	"P": 2035.25	"F": 8192}
{"v": 1	"t": 1407287	"P": 2031.75	"F": 8308}
{"v": 1	"t": 1407308	"P": 2039.5	"F": 8570}
{"v": 1	"t": 1407328	"P": 2030.25	"F": 8112}
{"v": 1	"t": 1407348	"P": 2034.5	"F": 8233}
{"v": 1	"t": 1407369	"P": 2040.75	"F": 8189}
{"v": 1	"t": 1407389	"P": 2040.5	"F": 8304}
{"v": 1	"t": 1407409	"P": 2032.5	"F": 8367}
{"v": 1	"t": 1407430	"P": 2038.0	"F": 8317}
{"v": 1	"t": 1407450	"P": 2022.0	"F": 8183}
{"v": 1	"t": 1407470	"P": 2035.25	"F": 8330}
{"v": 1	"t": 1407491	"P": 2023.25	"F": 8185}
{"v": 1	"t": 1407511	"P": 2026.25	"F": 8204}
{"v": 1	"t": 1407531	"P": 2026.5	"F": 8157}
{"v": 1	"t": 1407551	"P": 2037.0	"F": 8113}
{"v": 1	"t": 1407572	"P": 2021.0	"F": 7984}
{"v": 1	"t": 1407592	"P": 2033.5	"F": 8131}
{"v": 1	"t": 1407612	"P": 2035.0	"F": 8074}
{"v": 1	"t": 1407633	"P": 2032.0	"F": 8195}
{"v": 1	"t": 1407653	"P": 2026.5	"F": 7951}
{"v": 1	"t": 1407674	"P": 2035.25	"F": 8099}
{"v": 1	"t": 1407694	"P": 2028.25	"F": 7806}
{"v": 1	"t": 1407714	"P": 2037.25	"F": 8137}
{"v": 1	"t": 1407735	"P": 2037.0	"F": 8121}
{"v": 1	"t": 1407755	"P": 2032.25	"F": 8114}
{"v": 1	"t": 1407775	"P": 2021.0	"F": 8166}
{"v": 1	"t": 1407796	"P": 2030.25	"F": 8019	"C": 46.425	"D": 3122	"sn": 54091779688249	"file": "/data/device_log/data0000.out"}
{"v": 1	"t": 1407816	"P": 2040.0	"F": 8127}
{"v": 1	"t": 1407836	"P": 2033.75	"F": 7967}
{"v": 1	"t": 1407857	"P": 2039.5	"F": 8408}
{"v": 1	"t": 1407877	"P": 2024.25	"F": 8060}
{"v": 1	"t": 1407897	"P": 2040.75	"F": 8207}
{"v": 1	"t": 1407918	"P": 2031.75	"F": 8255}
{"v": 1	"t": 1407938	"P": 2026.75	"F": 8418}
{"v": 1	"t": 1407958	"P": 2034.5	"F": 8517}
{"v": 1	"t": 1407978	"P": 2042.0	"F": 8169}
{"v": 1	"t": 1407999	"P": 2031.25	"F": 8112}
{"v": 1	"t": 1408019	"P": 2034.5	"F": 8257}
{"v": 1	"t": 1408039	"P": 2029.75	"F": 8230}
{"v": 1	"t": 1408060	"P": 2028.75	"F": 8096}
{"v": 1	"t": 1408080	"P": 2020.75	"F": 8195}
{"v": 1	"t": 1408100	"P": 2024.5	"F": 8081}
{"v": 1	"t": 1408121	"P": 2015.25	"F": 8021}
{"v": 1	"t": 1408141	"P": 2034.75	"F": 7638}
{"v": 1	"t": 1408161	"P": 2045.25	"F": 8157}
{"v": 1	"t": 1408182	"P": 2047.25	"F": 8005}
{"v": 1	"t": 1408202	"P": 2038.0	"F": 7872}
{"v": 1	"t": 1408222	"P": 2023.5	"F": 8136}
{"v": 1	"t": 1408243	"P": 2030.25	"F": 7910}
{"v": 1	"t": 1408263	"P": 2032.75	"F": 7953}
{"v": 1	"t": 1408284	"P": 2040.75	"F": 7992}
{"v": 1	"t": 1408304	"P": 2034.5	"F": 8394}
{"v": 1	"t": 1408324	"P": 2027.5	"F": 8272}
{"v": 1	"t": 1408344	"P": 2040.25	"F": 8427}
{"v": 1	"t": 1408365	"P": 2031.0	"F": 8334}
{"v": 1	"t": 1408385	"P": 2038.0	"F": 8381}
{"v": 1	"t": 1408405	"P": 2023.5	"F": 8617}
{"v": 1	"t": 1408426	"P": 2031.5	"F": 8386}
{"v": 1	"t": 1408446	"P": 2014.75	"F": 8310}
{"v": 1	"t": 1408466	"P": 2030.5	"F": 8044}
{"v": 1	"t": 1408487	"P": 2025.5	"F": 7976}
{"v": 1	"t": 1408507	"P": 2039.0	"F": 8337}
{"v": 1	"t": 1408527	"P": 2034.25	"F": 8443}
{"v": 1	"t": 1408547	"P": 2041.25	"F": 8321}
{"v": 1	"t": 1408568	"P": 2037.25	"F": 8250}
{"v": 1	"t": 1408588	"P": 2028.25	"F": 8287}
{"v": 1	"t": 1408608	"P": 2039.75	"F": 8205}
{"v": 1	"t": 1408629	"P": 2035.25	"F": 7810}
{"v": 1	"t": 1408649	"P": 2026.5	"F": 8043}
{"v": 1	"t": 1408669	"P": 2044.75	"F": 7856}
{"v": 1	"t": 1408690	"P": 2030.0	"F": 7901}
{"v": 1	"t": 1408710	"P": 2028.0	"F": 8003}
{"v": 1	"t": 1408730	"P": 2039.5	"F": 8151}
{"v": 1	"t": 1408751	"P": 2023.25	"F": 8300}
{"v": 1	"t": 1408771	"P": 2036.0	"F": 8199}
{"v": 1	"t": 1408791	"P": 2037.25	"F": 8210}
{"v": 1	"t": 1408812	"P": 2029.0	"F": 8250	"C": 46.455	"D": 3122	"sn": 54091779688249	"file": "/data/device_log/data0000.out"}
{"v": 1	"t": 1408832	"P": 2036.75	"F": 8653}
{"v": 1	"t": 1408853	"P": 2030.0	"F": 8354}
{"v": 1	"t": 1408873	"P": 2024.5	"F": 8028}
{"v": 1	"t": 1408893	"P": 2017.5	"F": 8368}
{"v": 1	"t": 1408914	"P": 2028.25	"F": 8020}
{"v": 1	"t": 1408934	"P": 2037.75	"F": 8447}
{"v": 1	"t": 1408954	"P": 2035.5	"F": 8223}
{"v": 1	"t": 1408975	"P": 2044.25	"F": 8258}
{"v": 1	"t": 1408995	"P": 2036.25	"F": 8389}
{"v": 1	"t": 1409015	"P": 2030.0	"F": 8105}
{"v": 1	"t": 1409036	"P": 2038.25	"F": 8281}
{"v": 1	"t": 1409056	"P": 2046.25	"F": 8258}
{"v": 1	"t": 1409076	"P": 2027.0	"F": 8035}
{"v": 1	"t": 1409097	"P": 2053.25	"F": 8366}
{"v": 1	"t": 1409117	"P": 2032.0	"F": 8467}
{"v": 1	"t": 1409137	"P": 2031.0	"F": 8369}
{"v": 1	"t": 1409157	"P": 2039.5	"F": 8309}
{"v": 1	"t": 1409178	"P": 2020.75	"F": 8340}
{"v": 1	"t": 1409198	"P": 2023.25	"F": 8259}
{"v": 1	"t": 1409218	"P": 2031.25	"F": 8299}
{"v": 1	"t": 1409239	"P": 2030.75	"F": 8337}
{"v": 1	"t": 1409259	"P": 2012.25	"F": 8193}
{"v": 1	"t": 1409279	"P": 2007.75	"F": 8226}
{"v": 1	"t": 1409300	"P": 2017.5	"F": 8285}
{"v": 1	"t": 1409320	"P": 2031.75	"F": 7889}
{"v": 1	"t": 1409340	"P": 2013.75	"F": 8096}
{"v": 1	"t": 1409361	"P": 2011.5	"F": 7585}
{"v": 1	"t": 1409381	"P": 2036.0	"F": 8003}
{"v": 1	"t": 1409402	"P": 2031.5	"F": 8188}
{"v": 1	"t": 1409422	"P": 2011.75	"F": 8076}
{"v": 1	"t": 1409442	"P": 2023.5	"F": 8032}
{"v": 1	"t": 1409463	"P": 2020.0	"F": 7894}
{"v": 1	"t": 1409483	"P": 2026.25	"F": 7926}
{"v": 1	"t": 1409503	"P": 2011.75	"F": 8152}
{"v": 1	"t": 1409523	"P": 2024.5	"F": 8003}
{"v": 1	"t": 1409544	"P": 2022.5	"F": 8025}
{"v": 1	"t": 1409564	"P": 2013.25	"F": 8173}
{"v": 1	"t": 1409584	"P": 2008.75	"F": 7917}
{"v": 1	"t": 1409605	"P": 2016.25	"F": 8141}
{"v": 1	"t": 1409625	"P": 2030.25	"F": 7656}
{"v": 1	"t": 1409645	"P": 2006.75	"F": 7962}
{"v": 1	"t": 1409666	"P": 2028.25	"F": 8121}
{"v": 1	"t": 1409686	"P": 2027.0	"F": 7934}
{"v": 1	"t": 1409706	"P": 2030.5	"F": 7683}
{"v": 1	"t": 1409727	"P": 2028.25	"F": 7858}
{"v": 1	"t": 1409747	"P": 2020.25	"F": 8290}
{"v": 1	"t": 1409767	"P": 2024.0	"F": 8094}
{"v": 1	"t": 1409787	"P": 2037.5	"F": 7920}
{"v": 1	"t": 1409808	"P": 2045.5	"F": 8044}
{"v": 1	"t": 1409828	"P": 2038.5	"F": 7999	"C": 46.4	"D": 3122	"sn": 54091779688249	"file": "/data/device_log/data0000.out"}
{"v": 1	"t": 1409848	"P": 2037.75	"F": 8198}
{"v": 1	"t": 1409869	"P": 2026.75	"F": 7904}
{"v": 1	"t": 1409889	"P": 2014.75	"F": 8122}
{"v": 1	"t": 1409909	"P": 2022.0	"F": 8053}
{"v": 1	"t": 1409930	"P": 2024.25	"F": 8117}
{"v": 1	"t": 1409950	"P": 2029.0	"F": 7935}
{"v": 1	"t": 1409971	"P": 2034.5	"F": 8053}
{"v": 1	"t": 1409991	"P": 2040.5	"F": 8564}
{"v": 1	"t": 1410011	"P": 2018.5	"F": 7657}
{"v": 1	"t": 1410032	"P": 2039.75	"F": 8130}
{"v": 1	"t": 1410052	"P": 2039.25	"F": 8172}
{"v": 1	"t": 1410072	"P": 2039.5	"F": 8021}
{"v": 1	"t": 1410093	"P": 2034.75	"F": 7806}
{"v": 1	"t": 1410113	"P": 2032.0	"F": 7920}
{"v": 1	"t": 1410133	"P": 2029.5	"F": 8066}
{"v": 1	"t": 1410154	"P": 2035.75	"F": 7999}
{"v": 1	"t": 1410174	"P": 2025.5	"F": 8170}
{"v": 1	"t": 1410194	"P": 2043.5	"F": 8213}
{"v": 1	"t": 1410215	"P": 2030.75	"F": 8025}
{"v": 1	"t": 1410235	"P": 2043.75	"F": 7892}
{"v": 1	"t": 1410255	"P": 2032.75	"F": 8008}
{"v": 1	"t": 1410275	"P": 2031.5	"F": 8474}
{"v": 1	"t": 1410296	"P": 2031.5	"F": 8275}
{"v": 1	"t": 1410316	"P": 2048.0	"F": 8305}
{"v": 1	"t": 1410336	"P": 2035.75	"F": 8493}
{"v": 1	"t": 1410357	"P": 2028.75	"F": 8510}
{"v": 1	"t": 1410377	"P": 2018.5	"F": 8465}
{"v": 1	"t": 1410397	"P": 2025.25	"F": 7647}
{"v": 1	"t": 1410418	"P": 2034.0	"F": 8384}
{"v": 1	"t": 1410438	"P": 2028.75	"F": 8236}
{"v": 1	"t": 1410458	"P": 2021.25	"F": 8132}
{"v": 1	"t": 1410479	"P": 2033.25	"F": 8181}
{"v": 1	"t": 1410499	"P": 2027.25	"F": 8061}
{"v": 1	"t": 1410519	"P": 2036.75	"F": 8281}
{"v": 1	"t": 1410540	"P": 2033.5	"F": 8398}
{"v": 1	"t": 1410560	"P": 2033.25	"F": 8208}
{"v": 1	"t": 1410581	"P": 2023.25	"F": 8309}
{"v": 1	"t": 1410601	"P": 2045.5	"F": 8148}
{"v": 1	"t": 1410621	"P": 2019.0	"F": 7995}
{"v": 1	"t": 1410641	"P": 2028.25	"F": 8279}
{"v": 1	"t": 1410662	"P": 2015.75	"F": 8211}
{"v": 1	"t": 1410682	"P": 2023.25	"F": 8048}
{"v": 1	"t": 1410702	"P": 2031.0	"F": 8222}
{"v": 1	"t": 1410723	"P": 2027.75	"F": 8217}
{"v": 1	"t": 1410743	"P": 2029.75	"F": 8448}
{"v": 1	"t": 1410763	"P": 2021.75	"F": 8631}
{"v": 1	"t": 1410784	"P": 2038.25	"F": 8595}
{"v": 1	"t": 1410804	"P": 2021.75	"F": 8618}
{"v": 1	"t": 1410824	"P": 2019.0	"F": 8450}
{"v": 1	"t": 1410845	"P": 2021.25	"F": 8349	"C": 46.42	"D": 3122	"sn": 54091779688249	"file": "/data/device_log/data0000.out"}
{"v": 1	"t": 1410865	"P": 2007.75	"F": 8299}
{"v": 1	"t": 1410885	"P": 2019.0	"F": 8446}
{"v": 1	"t": 1410906	"P": 2025.0	"F": 8537}
{"v": 1	"t": 1410926	"P": 2007.75	"F": 8533}
{"v": 1	"t": 1410946	"P": 2019.0	"F": 8413}
{"v": 1	"t": 1410966	"P": 2015.5	"F": 8024}
{"v": 1	"t": 1410987	"P": 2008.5	"F": 7990}
{"v": 1	"t": 1411007	"P": 2026.75	"F": 7940}
{"v": 1	"t": 1411027	"P": 2034.5	"F": 8175}
{"v": 1	"t": 1411048	"P": 2028.75	"F": 8173}
{"v": 1	"t": 1411068	"P": 2033.25	"F": 8131}
{"v": 1	"t": 1411089	"P": 2037.75	"F": 8155}
{"v": 1	"t": 1411109	"P": 2029.25	"F": 8252}
{"v": 1	"t": 1411130	"P": 2045.75	"F": 8368}
{"v": 1	"t": 1411150	"P": 2037.75	"F": 8260}
{"v": 1	"t": 1411170	"P": 2016.5	"F": 8276}
{"v": 1	"t": 1411191	"P": 2032.25	"F": 8511}
{"v": 1	"t": 1411211	"P": 2024.5	"F": 8284}
{"v": 1	"t": 1411231	"P": 2020.0	"F": 8554}
{"v": 1	"t": 1411251	"P": 2025.0	"F": 8097}
{"v": 1	"t": 1411272	"P": 2030.5	"F": 8253}
{"v": 1	"t": 1411292	"P": 2032.0	"F": 7794}
{"v": 1	"t": 1411312	"P": 2019.25	"F": 8260}
{"v": 1	"t": 1411333	"P": 2027.25	"F": 8399}
{"v": 1	"t": 1411353	"P": 2019.25	"F": 8517}
{"v": 1	"t": 1411373	"P": 2017.25	"F": 8341}
{"v": 1	"t": 1411394	"P": 2024.75	"F": 7630}
{"v": 1	"t": 1411414	"P": 2021.5	"F": 7667}
{"v": 1	"t": 1411434	"P": 2015.25	"F": 8285}
{"v": 1	"t": 1411455	"P": 2032.25	"F": 8431}
{"v": 1	"t": 1411475	"P": 2025.75	"F": 8159}
{"v": 1	"t": 1411495	"P": 2016.0	"F": 8413}
{"v": 1	"t": 1411515	"P": 2023.0	"F": 8382}
{"v": 1	"t": 1411536	"P": 2035.75	"F": 8142}
{"v": 1	"t": 1411556	"P": 2023.5	"F": 8463}
{"v": 1	"t": 1411576	"P": 2017.5	"F": 8017}
{"v": 1	"t": 1411597	"P": 2032.75	"F": 8464}
{"v": 1	"t": 1411617	"P": 2032.25	"F": 8341}
{"v": 1	"t": 1411637	"P": 2025.25	"F": 7845}
{"v": 1	"t": 1411658	"P": 2026.5	"F": 8375}
{"v": 1	"t": 1411678	"P": 2032.25	"F": 8302}
{"v": 1	"t": 1411699	"P": 2025.75	"F": 8309}
{"v": 1	"t": 1411719	"P": 2020.5	"F": 7952}
{"v": 1	"t": 1411740	"P": 2025.5	"F": 8026}
{"v": 1	"t": 1411760	"P": 2023.25	"F": 8370}
{"v": 1	"t": 1411780	"P": 2047.0	"F": 8320}
{"v": 1	"t": 1411800	"P": 2023.5	"F": 8273}
{"v": 1	"t": 1411821	"P": 2031.25	"F": 8257}
{"v": 1	"t": 1411841	"P": 2020.75	"F": 8308}
{"v": 1	"t": 1411861	"P": 2026.75	"F": 8486	"C": 46.42	"D": 3122	"sn": 54091779688249	"file": "/data/device_log/data0000.out"}
{"v": 1	"t": 1411882	"P": 2020.0	"F": 8355}
{"v": 1	"t": 1411902	"P": 2016.0	"F": 8502}
{"v": 1	"t": 1411922	"P": 2023.25	"F": 8253}
{"v": 1	"t": 1411943	"P": 2015.0	"F": 8345}
{"v": 1	"t": 1411963	"P": 2024.5	"F": 8361}
{"v": 1	"t": 1411983	"P": 2027.0	"F": 8466}
{"v": 1	"t": 1412004	"P": 2026.75	"F": 8265}
{"v": 1	"t": 1412024	"P": 2020.0	"F": 8256}
{"v": 1	"t": 1412044	"P": 2014.0	"F": 8463}
{"v": 1	"t": 1412064	"P": 2021.5	"F": 8359}
{"v": 1	"t": 1412085	"P": 2033.25	"F": 8283}
{"v": 1	"t": 1412105	"P": 2026.75	"F": 8234}
{"v": 1	"t": 1412125	"P": 2036.5	"F": 8343}
{"v": 1	"t": 1412146	"P": 2038.5	"F": 8056}
{"v": 1	"t": 1412166	"P": 2029.0	"F": 7979}
{"v": 1	"t": 1412186	"P": 2035.0	"F": 8304}
{"v": 1	"t": 1412207	"P": 2030.75	"F": 8710}
{"v": 1	"t": 1412227	"P": 2032.75	"F": 8454}
{"v": 1	"t": 1412248	"P": 2023.75	"F": 8487}
{"v": 1	"t": 1412268	"P": 2023.75	"F": 8186}
{"v": 1	"t": 1412289	"P": 2036.25	"F": 8284}
{"v": 1	"t": 1412309	"P": 2037.0	"F": 8353}
{"v": 1	"t": 1412330	"P": 2042.25	"F": 8539}
{"v": 1	"t": 1412350	"P": 2020.5	"F": 8276}
{"v": 1	"t": 1412370	"P": 2022.25	"F": 8290}
{"v": 1	"t": 1412391	"P": 2033.25	"F": 8146}
{"v": 1	"t": 1412411	"P": 2027.5	"F": 8169}
{"v": 1	"t": 1412432	"P": 2011.0	"F": 8282}
{"v": 1	"t": 1412452	"P": 2019.5	"F": 8246}
{"v": 1	"t": 1412472	"P": 2025.25	"F": 8534}
{"v": 1	"t": 1412493	"P": 2012.5	"F": 8381}
{"v": 1	"t": 1412513	"P": 2020.5	"F": 8305}
{"v": 1	"t": 1412533	"P": 2027.0	"F": 8207}
{"v": 1	"t": 1412554	"P": 2018.0	"F": 7813}
{"v": 1	"t": 1412574	"P": 2010.25	"F": 7910}
{"v": 1	"t": 1412594	"P": 2019.0	"F": 8256}
{"v": 1	"t": 1412614	"P": 2011.75	"F": 8123}
{"v": 1	"t": 1412635	"P": 2022.25	"F": 8142}
{"v": 1	"t": 1412655	"P": 2025.75	"F": 8347}
{"v": 1	"t": 1412675	"P": 2016.0	"F": 8439}
{"v": 1	"t": 1412696	"P": 2018.0	"F": 8035}
{"v": 1	"t": 1412716	"P": 2033.25	"F": 8200}
{"v": 1	"t": 1412736	"P": 2023.75	"F": 8319}
{"v": 1	"t": 1412757	"P": 2025.5	"F": 7819}
{"v": 1	"t": 1412777	"P": 2041.25	"F": 7880}
{"v": 1	"t": 1412797	"P": 2042.0	"F": 8202}
{"v": 1	"t": 1412818	"P": 2037.75	"F": 8222}
{"v": 1	"t": 1412838	"P": 2027.0	"F": 8090}
{"v": 1	"t": 1412858	"P": 2028.0	"F": 8425}
{"v": 1	"t": 1412878	"P": 2029.0	"F": 8510	"C": 46.42	"D": 3122	"sn": 54091779688249	"file": "/data/device_log/data0000.out"}
{"v": 1	"t": 1412899	"P": 2032.75	"F": 8269}
{"v": 1	"t": 1412919	"P": 2025.0	"F": 8183}
{"v": 1	"t": 1412939	"P": 2017.5	"F": 8279}
{"v": 1	"t": 1412960	"P": 2028.0	"F": 8258}
{"v": 1	"t": 1412980	"P": 2025.0	"F": 8236}
{"v": 1	"t": 1413001	"P": 2021.75	"F": 8385}
{"v": 1	"t": 1413021	"P": 2022.25	"F": 8716}
{"v": 1	"t": 1413042	"P": 2024.5	"F": 8347}
{"v": 1	"t": 1413062	"P": 2015.75	"F": 8343}
{"v": 1	"t": 1413082	"P": 2030.0	"F": 8346}
{"v": 1	"t": 1413103	"P": 2013.5	"F": 8412}
{"v": 1	"t": 1413123	"P": 2016.25	"F": 8399}
{"v": 1	"t": 1413143	"P": 2023.75	"F": 8261}
{"v": 1	"t": 1413163	"P": 2032.75	"F": 8227}
{"v": 1	"t": 1413184	"P": 2019.75	"F": 8035}
{"v": 1	"t": 1413204	"P": 2030.0	"F": 8082}
{"v": 1	"t": 1413224	"P": 2020.25	"F": 7722}
{"v": 1	"t": 1413245	"P": 2025.5	"F": 7803}
{"v": 1	"t": 1413265	"P": 2035.0	"F": 7521}
{"v": 1	"t": 1413285	"P": 2032.25	"F": 7596}
{"v": 1	"t": 1413306	"P": 2034.5	"F": 7939}
{"v": 1	"t": 1413326	"P": 2022.25	"F": 8109}
{"v": 1	"t": 1413346	"P": 2020.5	"F": 7864}
{"v": 1	"t": 1413366	"P": 2022.5	"F": 8360}
{"v": 1	"t": 1413387	"P": 2013.5	"F": 8095}
{"v": 1	"t": 1413407	"P": 2018.75	"F": 8121}
{"v": 1	"t": 1413427	"P": 2011.5	"F": 8087}
{"v": 1	"t": 1413448	"P": 2021.5	"F": 7928}
{"v": 1	"t": 1413468	"P": 2008.0	"F": 7504}
{"v": 1	"t": 1413488	"P": 2006.5	"F": 7972}
{"v": 1	"t": 1413509	"P": 2012.25	"F": 8125}
{"v": 1	"t": 1413529	"P": 2018.0	"F": 7945}
{"v": 1	"t": 1413550	"P": 2012.0	"F": 8240}
{"v": 1	"t": 1413570	"P": 2010.0	"F": 7964}
{"v": 1	"t": 1413590	"P": 2006.75	"F": 8094}
{"v": 1	"t": 1413611	"P": 2002.25	"F": 7877}
{"v": 1	"t": 1413631	"P": 2019.75	"F": 8163}
{"v": 1	"t": 1413651	"P": 2014.5	"F": 7848}
{"v": 1	"t": 1413672	"P": 2004.75	"F": 7951}
{"v": 1	"t": 1413692	"P": 2020.25	"F": 8026}
{"v": 1	"t": 1413712	"P": 2011.25	"F": 7839}
{"v": 1	"t": 1413733	"P": 2006.25	"F": 7976}
{"v": 1	"t": 1413753	"P": 2022.25	"F": 7755}
{"v": 1	"t": 1413773	"P": 2004.25	"F": 7859}
{"v": 1	"t": 1413793	"P": 2023.25	"F": 7940}
{"v": 1	"t": 1413814	"P": 2011.25	"F": 7965}
{"v": 1	"t": 1413834	"P": 2017.75	"F": 7682}
{"v": 1	"t": 1413854	"P": 2025.5	"F": 7781}
{"v": 1	"t": 1413875	"P": 2031.25	"F": 7680}
{"v": 1	"t": 1413895	"P": 2030.25	"F": 7764	"C": 46.395	"D": 3122	"sn": 54091779688249	"file": "/data/device_log/data0000.out"}
{"v": 1	"t": 1413915	"P": 2023.5	"F": 7887}
{"v": 1	"t": 1413936	"P": 2024.0	"F": 7801}
{"v": 1	"t": 1413956	"P": 2033.75	"F": 7795}
{"v": 1	"t": 1413976	"P": 2022.5	"F": 7794}
{"v": 1	"t": 1413997	"P": 2024.0	"F": 7941}
{"v": 1	"t": 1414017	"P": 2021.25	"F": 7815}
{"v": 1	"t": 1414037	"P": 2019.5	"F": 7949}
{"v": 1	"t": 1414058	"P": 2024.25	"F": 8043}
{"v": 1	"t": 1414078	"P": 2018.0	"F": 8147}
{"v": 1	"t": 1414098	"P": 2020.25	"F": 8256}
{"v": 1	"t": 1414119	"P": 2010.5	"F": 8085}
{"v": 1	"t": 1414139	"P": 2009.0	"F": 7977}
{"v": 1	"t": 1414159	"P": 2011.5	"F": 8050}
{"v": 1	"t": 1414180	"P": 2027.5	"F": 7988}
{"v": 1	"t": 1414200	"P": 2028.75	"F": 8047}
{"v": 1	"t": 1414220	"P": 2022.5	"F": 8154}
{"v": 1	"t": 1414241	"P": 1994.25	"F": 7823}
{"v": 1	"t": 1414261	"P": 2015.25	"F": 8117}
{"v": 1	"t": 1414281	"P": 2021.25	"F": 8033}
{"v": 1	"t": 1414302	"P": 2009.5	"F": 7678}
{"v": 1	"t": 1414322	"P": 2016.25	"F": 7352}
{"v": 1	"t": 1414342	"P": 2023.0	"F": 7866}
{"v": 1	"t": 1414363	"P": 2018.0	"F": 7489}
{"v": 1	"t": 1414383	"P": 2013.75	"F": 7461}
{"v": 1	"t": 1414403	"P": 2016.75	"F": 7479}
{"v": 1	"t": 1414423	"P": 2013.5	"F": 7666}
{"v": 1	"t": 1414444	"P": 2029.75	"F": 7582}
{"v": 1	"t": 1414464	"P": 2004.75	"F": 7781}
{"v": 1	"t": 1414484	"P": 2021.5	"F": 7899}
{"v": 1	"t": 1414505	"P": 2014.75	"F": 8218}
{"v": 1	"t": 1414525	"P": 2020.75	"F": 8213}
{"v": 1	"t": 1414545	"P": 2031.5	"F": 8235}
{"v": 1	"t": 1414566	"P": 2025.0	"F": 8114}
{"v": 1	"t": 1414586	"P": 2038.75	"F": 8104}
{"v": 1	"t": 1414606	"P": 2017.75	"F": 8195}
{"v": 1	"t": 1414627	"P": 2021.75	"F": 8229}
{"v": 1	"t": 1414647	"P": 2035.0	"F": 8353}
{"v": 1	"t": 1414668	"P": 2029.75	"F": 8414}
{"v": 1	"t": 1414688	"P": 2027.75	"F": 8206}
{"v": 1	"t": 1414708	"P": 2029.75	"F": 8360}
{"v": 1	"t": 1414729	"P": 2036.75	"F": 8129}
{"v": 1	"t": 1414749	"P": 2041.0	"F": 8158}
{"v": 1	"t": 1414769	"P": 2020.0	"F": 8065}
{"v": 1	"t": 1414790	"P": 2029.0	"F": 8094}
{"v": 1	"t": 1414810	"P": 2020.0	"F": 7857}
{"v": 1	"t": 1414830	"P": 2013.75	"F": 7833}
{"v": 1	"t": 1414851	"P": 2016.75	"F": 8126}
{"v": 1	"t": 1414871	"P": 2013.25	"F": 8092}
{"v": 1	"t": 1414891	"P": 2021.75	"F": 7969}
{"v": 1	"t": 1414911	"P": 2017.25	"F": 8057	"C": 46.415	"D": 3122	"sn": 54091779688249	"file": "/data/device_log/data0000.out"}
{"v": 1	"t": 1414932	"P": 2017.25	"F": 8129}
{"v": 1	"t": 1414952	"P": 2029.75	"F": 7998}
{"v": 1	"t": 1414972	"P": 2030.25	"F": 8762}
{"v": 1	"t": 1414993	"P": 2026.25	"F": 8472}
{"v": 1	"t": 1415013	"P": 2018.25	"F": 8517}
{"v": 1	"t": 1415033	"P": 2018.5	"F": 8811}
{"v": 1	"t": 1415054	"P": 2039.0	"F": 8901}
{"v": 1	"t": 1415074	"P": 2023.25	"F": 8800}
{"v": 1	"t": 1415094	"P": 2015.25	"F": 8839}
{"v": 1	"t": 1415115	"P": 2025.5	"F": 8678}
{"v": 1	"t": 1415135	"P": 2036.75	"F": 8346}
{"v": 1	"t": 1415155	"P": 2018.25	"F": 8882}
{"v": 1	"t": 1415175	"P": 2025.25	"F": 8772}
{"v": 1	"t": 1415196	"P": 2043.0	"F": 8633}
{"v": 1	"t": 1415216	"P": 2036.0	"F": 8611}
{"v": 1	"t": 1415237	"P": 2035.25	"F": 8668}
{"v": 1	"t": 1415257	"P": 2044.75	"F": 8851}
{"v": 1	"t": 1415277	"P": 2058.5	"F": 8769}
{"v": 1	"t": 1415298	"P": 2045.0	"F": 8682}
{"v": 1	"t": 1415318	"P": 2035.75	"F": 8639}
{"v": 1	"t": 1415338	"P": 2046.75	"F": 8629}
{"v": 1	"t": 1415359	"P": 2043.5	"F": 8532}
{"v": 1	"t": 1415379	"P": 2040.5	"F": 8633}
{"v": 1	"t": 1415399	"P": 2033.75	"F": 8153}
{"v": 1	"t": 1415420	"P": 2046.0	"F": 8045}
{"v": 1	"t": 1415440	"P": 2040.0	"F": 8406}
{"v": 1	"t": 1415460	"P": 2043.0	"F": 8503}
{"v": 1	"t": 1415481	"P": 2051.25	"F": 8518}
{"v": 1	"t": 1415501	"P": 2035.25	"F": 8183}
{"v": 1	"t": 1415521	"P": 2046.75	"F": 8254}
{"v": 1	"t": 1415541	"P": 2047.5	"F": 8334}
{"v": 1	"t": 1415562	"P": 2041.75	"F": 8397}
{"v": 1	"t": 1415582	"P": 2035.75	"F": 8754}
{"v": 1	"t": 1415602	"P": 2036.25	"F": 8596}
{"v": 1	"t": 1415623	"P": 2041.75	"F": 8393}
{"v": 1	"t": 1415643	"P": 2045.0	"F": 8484}
{"v": 1	"t": 1415663	"P": 2042.25	"F": 8744}
{"v": 1	"t": 1415684	"P": 2046.25	"F": 8783}
{"v": 1	"t": 1415704	"P": 2047.75	"F": 8381}
{"v": 1	"t": 1415724	"P": 2033.5	"F": 8727}
{"v": 1	"t": 1415745	"P": 2044.5	"F": 8908}
{"v": 1	"t": 1415765	"P": 2050.5	"F": 8577}
{"v": 1	"t": 1415786	"P": 2044.0	"F": 8640}
{"v": 1	"t": 1415806	"P": 2042.0	"F": 8575}
{"v": 1	"t": 1415827	"P": 2035.0	"F": 8446}
{"v": 1	"t": 1415847	"P": 2037.0	"F": 8705}
{"v": 1	"t": 1415868	"P": 2051.25	"F": 8357}
{"v": 1	"t": 1415888	"P": 2041.5	"F": 8816}
{"v": 1	"t": 1415908	"P": 2045.75	"F": 8544}
{"v": 1	"t": 1415928	"P": 2049.0	"F": 8740	"C": 46.4	"D": 3122	"sn": 54091779688249	"file": "/data/device_log/data0000.out"}
{"v": 1	"t": 1415949	"P": 2019.0	"F": 8568}
{"v": 1	"t": 1415969	"P": 2040.75	"F": 8417}
{"v": 1	"t": 1415989	"P": 2047.25	"F": 8556}
{"v": 1	"t": 1416010	"P": 2039.75	"F": 8464}
{"v": 1	"t": 1416030	"P": 2039.75	"F": 8481}
{"v": 1	"t": 1416050	"P": 2037.5	"F": 8388}
{"v": 1	"t": 1416071	"P": 2043.5	"F": 8224}
{"v": 1	"t": 1416091	"P": 2037.75	"F": 8404}
{"v": 1	"t": 1416111	"P": 2035.0	"F": 8271}
{"v": 1	"t": 1416132	"P": 2048.5	"F": 8317}
{"v": 1	"t": 1416152	"P": 2049.0	"F": 8536}
{"v": 1	"t": 1416172	"P": 2048.75	"F": 8236}
{"v": 1	"t": 1416192	"P": 2031.0	"F": 8476}
{"v": 1	"t": 1416213	"P": 2040.0	"F": 8025}
{"v": 1	"t": 1416233	"P": 2043.25	"F": 8312}
{"v": 1	"t": 1416253	"P": 2041.5	"F": 8326}
{"v": 1	"t": 1416274	"P": 2055.0	"F": 8493}
{"v": 1	"t": 1416294	"P": 2042.5	"F": 8596}
{"v": 1	"t": 1416314	"P": 2040.5	"F": 8464}
{"v": 1	"t": 1416335	"P": 2046.25	"F": 8248}
{"v": 1	"t": 1416355	"P": 2041.25	"F": 8324}
{"v": 1	"t": 1416375	"P": 2039.75	"F": 8264}
{"v": 1	"t": 1416396	"P": 2031.5	"F": 8128}
{"v": 1	"t": 1416416	"P": 2043.25	"F": 8462}
{"v": 1	"t": 1416437	"P": 2024.5	"F": 8349}
{"v": 1	"t": 1416457	"P": 2038.0	"F": 8348}
{"v": 1	"t": 1416477	"P": 2041.5	"F": 8481}
{"v": 1	"t": 1416498	"P": 2034.75	"F": 8591}
{"v": 1	"t": 1416518	"P": 2032.25	"F": 8505}
{"v": 1	"t": 1416538	"P": 2027.5	"F": 8398}
{"v": 1	"t": 1416559	"P": 2023.5	"F": 8087}
{"v": 1	"t": 1416579	"P": 2033.75	"F": 8391}
{"v": 1	"t": 1416600	"P": 2036.25	"F": 8128}
{"v": 1	"t": 1416620	"P": 2035.25	"F": 8490}
{"v": 1	"t": 1416640	"P": 2037.5	"F": 8211}
{"v": 1	"t": 1416661	"P": 2034.0	"F": 8215}
{"v": 1	"t": 1416681	"P": 2046.75	"F": 8167}
{"v": 1	"t": 1416701	"P": 2031.5	"F": 8694}
{"v": 1	"t": 1416722	"P": 2029.0	"F": 8195}
{"v": 1	"t": 1416742	"P": 2036.25	"F": 8569}
{"v": 1	"t": 1416763	"P": 2027.0	"F": 8440}
{"v": 1	"t": 1416783	"P": 2032.5	"F": 8470}
{"v": 1	"t": 1416803	"P": 2044.75	"F": 8420}
{"v": 1	"t": 1416824	"P": 2043.75	"F": 8195}
{"v": 1	"t": 1416844	"P": 2042.5	"F": 8293}
{"v": 1	"t": 1416864	"P": 2046.75	"F": 8519}
{"v": 1	"t": 1416885	"P": 2034.0	"F": 8152}
{"v": 1	"t": 1416905	"P": 2041.0	"F": 8220}
{"v": 1	"t": 1416926	"P": 2021.25	"F": 8247}
{"v": 1	"t": 1416946	"P": 2054.75	"F": 8384	"C": 46.39	"D": 3122	"sn": 54091779688249	"file": "/data/device_log/data0000.out"}
{"v": 1	"t": 1416966	"P": 2037.25	"F": 8368}
{"v": 1	"t": 1416987	"P": 2052.75	"F": 8490}
{"v": 1	"t": 1417007	"P": 2051.5	"F": 8597}
{"v": 1	"t": 1417028	"P": 2034.0	"F": 8500}
{"v": 1	"t": 1417048	"P": 2030.0	"F": 8574}
{"v": 1	"t": 1417068	"P": 2031.75	"F": 8443}
{"v": 1	"t": 1417089	"P": 2032.75	"F": 8232}
{"v": 1	"t": 1417109	"P": 2025.5	"F": 8224}
{"v": 1	"t": 1417129	"P": 2030.5	"F": 8625}
{"v": 1	"t": 1417150	"P": 2041.25	"F": 8394}
{"v": 1	"t": 1417170	"P": 2039.5	"F": 8359}
{"v": 1	"t": 1417190	"P": 2031.5	"F": 8445}
{"v": 1	"t": 1417211	"P": 2029.75	"F": 8228}
{"v": 1	"t": 1417231	"P": 2037.0	"F": 8330}
{"v": 1	"t": 1417252	"P": 2031.75	"F": 8391}
{"v": 1	"t": 1417272	"P": 2034.5	"F": 8318}
{"v": 1	"t": 1417292	"P": 2031.75	"F": 8242}
{"v": 1	"t": 1417313	"P": 2039.5	"F": 8468}
{"v": 1	"t": 1417333	"P": 2033.25	"F": 8252}
{"v": 1	"t": 1417353	"P": 2032.5	"F": 8108}
{"v": 1	"t": 1417374	"P": 2031.75	"F": 8242}
{"v": 1	"t": 1417394	"P": 2038.0	"F": 8400}
{"v": 1	"t": 1417415	"P": 2026.25	"F": 8292}
{"v": 1	"t": 1417435	"P": 2041.5	"F": 8252}
{"v": 1	"t": 1417455	"P": 2034.75	"F": 8194}
{"v": 1	"t": 1417476	"P": 2018.5	"F": 8525}
{"v": 1	"t": 1417496	"P": 2040.5	"F": 8468}
{"v": 1	"t": 1417517	"P": 2029.25	"F": 8363}
{"v": 1	"t": 1417537	"P": 2032.25	"F": 8533}
{"v": 1	"t": 1417557	"P": 2036.75	"F": 8336}
{"v": 1	"t": 1417578	"P": 2036.5	"F": 8280}
{"v": 1	"t": 1417598	"P": 2017.0	"F": 8125}
{"v": 1	"t": 1417618	"P": 2027.75	"F": 8251}
{"v": 1	"t": 1417639	"P": 2023.25	"F": 8201}
{"v": 1	"t": 1417659	"P": 2011.75	"F": 8012}
{"v": 1	"t": 1417680	"P": 2031.75	"F": 8249}
{"v": 1	"t": 1417700	"P": 2044.0	"F": 8604}
{"v": 1	"t": 1417720	"P": 2031.25	"F": 8378}
{"v": 1	"t": 1417741	"P": 2022.0	"F": 8309}
{"v": 1	"t": 1417761	"P": 2024.25	"F": 8543}
{"v": 1	"t": 1417781	"P": 2023.75	"F": 8054}
{"v": 1	"t": 1417802	"P": 2025.75	"F": 8474}
{"v": 1	"t": 1417822	"P": 2027.5	"F": 8514}
{"v": 1	"t": 1417842	"P": 2039.75	"F": 8502}
{"v": 1	"t": 1417863	"P": 2029.75	"F": 8486}
{"v": 1	"t": 1417883	"P": 2022.5	"F": 8427}
{"v": 1	"t": 1417904	"P": 2032.5	"F": 8370}
{"v": 1	"t": 1417924	"P": 2036.25	"F": 8467}
{"v": 1	"t": 1417944	"P": 2030.0	"F": 8432}
{"v": 1	"t": 1417965	"P": 2032.25	"F": 7962	"C": 46.415	"D": 3122	"sn": 54091779688249	"file": "/data/device_log/data0000.out"}
{"v": 1	"t": 1417985	"P": 2027.0	"F": 8481}
{"v": 1	"t": 1418005	"P": 2026.25	"F": 8176}
{"v": 1	"t": 1418026	"P": 2033.0	"F": 8370}
{"v": 1	"t": 1418046	"P": 2035.0	"F": 8370}
{"v": 1	"t": 1418067	"P": 2028.25	"F": 8368}
{"v": 1	"t": 1418087	"P": 2042.25	"F": 8163}
{"v": 1	"t": 1418108	"P": 2029.75	"F": 8252}
{"v": 1	"t": 1418128	"P": 2027.5	"F": 8440}
{"v": 1	"t": 1418148	"P": 2028.25	"F": 8243}
{"v": 1	"t": 1418168	"P": 2030.25	"F": 8200}
{"v": 1	"t": 1418189	"P": 2040.0	"F": 8272}
{"v": 1	"t": 1418209	"P": 2045.5	"F": 8837}
{"v": 1	"t": 1418229	"P": 2020.25	"F": 8647}
{"v": 1	"t": 1418250	"P": 2037.5	"F": 8732}
{"v": 1	"t": 1418270	"P": 2026.75	"F": 8724}
{"v": 1	"t": 1418290	"P": 2023.25	"F": 8415}
{"v": 1	"t": 1418311	"P": 2023.25	"F": 8543}
{"v": 1	"t": 1418331	"P": 2029.0	"F": 8589}
{"v": 1	"t": 1418351	"P": 2028.25	"F": 8446}
{"v": 1	"t": 1418372	"P": 2038.75	"F": 8616}
{"v": 1	"t": 1418392	"P": 2035.5	"F": 8673}
{"v": 1	"t": 1418412	"P": 2021.5	"F": 8279}
{"v": 1	"t": 1418433	"P": 2022.5	"F": 8335}
{"v": 1	"t": 1418453	"P": 2033.5	"F": 8381}
{"v": 1	"t": 1418473	"P": 2017.25	"F": 8154}
{"v": 1	"t": 1418493	"P": 2015.75	"F": 8362}
{"v": 1	"t": 1418514	"P": 2036.5	"F": 8188}
{"v": 1	"t": 1418534	"P": 2015.75	"F": 8403}
{"v": 1	"t": 1418554	"P": 2002.5	"F": 8339}
{"v": 1	"t": 1418575	"P": 2022.0	"F": 8619}
{"v": 1	"t": 1418595	"P": 2022.25	"F": 8438}
{"v": 1	"t": 1418615	"P": 2013.0	"F": 8088}
{"v": 1	"t": 1418636	"P": 2019.75	"F": 8413}
{"v": 1	"t": 1418656	"P": 2011.5	"F": 8252}
{"v": 1	"t": 1418677	"P": 2029.25	"F": 8278}
{"v": 1	"t": 1418697	"P": 2013.25	"F": 8357}
{"v": 1	"t": 1418717	"P": 2024.5	"F": 8163}
{"v": 1	"t": 1418738	"P": 2024.0	"F": 8068}
{"v": 1	"t": 1418758	"P": 2021.25	"F": 8590}
{"v": 1	"t": 1418778	"P": 2025.25	"F": 8130}
{"v": 1	"t": 1418799	"P": 2032.75	"F": 8199}
{"v": 1	"t": 1418819	"P": 2013.0	"F": 8417}
{"v": 1	"t": 1418839	"P": 2022.75	"F": 8367}
{"v": 1	"t": 1418859	"P": 2024.25	"F": 8239}
{"v": 1	"t": 1418880	"P": 2025.0	"F": 8224}
{"v": 1	"t": 1418900	"P": 2018.25	"F": 8215}
{"v": 1	"t": 1418920	"P": 2028.25	"F": 8588}
{"v": 1	"t": 1418941	"P": 2016.25	"F": 8374}
{"v": 1	"t": 1418961	"P": 2022.0	"F": 8465}
{"v": 1	"t": 1418981	"P": 2010.25	"F": 8364	"C": 46.42	"D": 3122	"sn": 54091779688249	"file": "/data/device_log/data0000.out"}
{"v": 1	"t": 1419002	"P": 2018.75	"F": 8132}
{"v": 1	"t": 1419022	"P": 2021.75	"F": 8535}
{"v": 1	"t": 1419042	"P": 2017.75	"F": 8782}
{"v": 1	"t": 1419063	"P": 2028.0	"F": 8782}
{"v": 1	"t": 1419083	"P": 2019.5	"F": 8543}
{"v": 1	"t": 1419103	"P": 2013.75	"F": 8704}
{"v": 1	"t": 1419124	"P": 2013.5	"F": 8395}
{"v": 1	"t": 1419144	"P": 2002.0	"F": 8846}
{"v": 1	"t": 1419164	"P": 2009.5	"F": 8856}
{"v": 1	"t": 1419185	"P": 2015.5	"F": 8842}
{"v": 1	"t": 1419205	"P": 2018.5	"F": 8425}
{"v": 1	"t": 1419226	"P": 2029.0	"F": 8684}
{"v": 1	"t": 1419246	"P": 2010.0	"F": 8646}
{"v": 1	"t": 1419267	"P": 2009.25	"F": 8368}
{"v": 1	"t": 1419287	"P": 2014.0	"F": 8627}
{"v": 1	"t": 1419308	"P": 2015.75	"F": 8196}
{"v": 1	"t": 1419328	"P": 2015.25	"F": 8535}
{"v": 1	"t": 1419349	"P": 2022.25	"F": 8453}
{"v": 1	"t": 1419369	"P": 2008.75	"F": 8609}
{"v": 1	"t": 1419389	"P": 2008.25	"F": 8217}
{"v": 1	"t": 1419410	"P": 2005.5	"F": 8199}
{"v": 1	"t": 1419430	"P": 2010.0	"F": 8326}
{"v": 1	"t": 1419450	"P": 2007.5	"F": 8236}
{"v": 1	"t": 1419471	"P": 2025.25	"F": 8511}
{"v": 1	"t": 1419491	"P": 2017.0	"F": 8268}
{"v": 1	"t": 1419511	"P": 2028.75	"F": 8649}
{"v": 1	"t": 1419531	"P": 2013.25	"F": 8434}
{"v": 1	"t": 1419552	"P": 2016.75	"F": 8349}
{"v": 1	"t": 1419572	"P": 2017.0	"F": 8723}
{"v": 1	"t": 1419592	"P": 2035.75	"F": 8464}
{"v": 1	"t": 1419613	"P": 2019.75	"F": 8114}
{"v": 1	"t": 1419633	"P": 2026.5	"F": 8101}
{"v": 1	"t": 1419653	"P": 2029.5	"F": 8728}
{"v": 1	"t": 1419674	"P": 2046.0	"F": 8691}
{"v": 1	"t": 1419694	"P": 2033.5	"F": 8813}
{"v": 1	"t": 1419714	"P": 2025.5	"F": 8980}
{"v": 1	"t": 1419735	"P": 2038.25	"F": 8798}
{"v": 1	"t": 1419755	"P": 2040.75	"F": 8769}
{"v": 1	"t": 1419775	"P": 2031.25	"F": 8796}
{"v": 1	"t": 1419795	"P": 2028.0	"F": 8766}
{"v": 1	"t": 1419816	"P": 2039.75	"F": 8897}
{"v": 1	"t": 1419836	"P": 2031.75	"F": 8651}
{"v": 1	"t": 1419856	"P": 2029.0	"F": 8926}
{"v": 1	"t": 1419877	"P": 2028.5	"F": 9132}
{"v": 1	"t": 1419897	"P": 2033.5	"F": 9011}
{"v": 1	"t": 1419918	"P": 2030.0	"F": 8804}
{"v": 1	"t": 1419938	"P": 2012.25	"F": 8651}
{"v": 1	"t": 1419958	"P": 2022.5	"F": 8802}
{"v": 1	"t": 1419979	"P": 2024.75	"F": 8783}
{"v": 1	"t": 1419999	"P": 2024.75	"F": 8332	"C": 46.385	"D": 3122	"sn": 54091779688249	"file": "/data/device_log/data0000.out"}
{"v": 1	"t": 1420019	"P": 2027.0	"F": 8627}
{"v": 1	"t": 1420040	"P": 2043.5	"F": 8712}
{"v": 1	"t": 1420060	"P": 2036.5	"F": 8729}
{"v": 1	"t": 1420080	"P": 2036.75	"F": 8728}
{"v": 1	"t": 1420101	"P": 2027.5	"F": 8495}
{"v": 1	"t": 1420121	"P": 2025.25	"F": 8543}
{"v": 1	"t": 1420141	"P": 2026.25	"F": 8756}
{"v": 1	"t": 1420161	"P": 2020.25	"F": 8902}
{"v": 1	"t": 1420182	"P": 2026.5	"F": 8782}
{"v": 1	"t": 1420202	"P": 2030.25	"F": 8627}
{"v": 1	"t": 1420222	"P": 2033.5	"F": 8589}
{"v": 1	"t": 1420243	"P": 2018.25	"F": 8891}
{"v": 1	"t": 1420263	"P": 2034.75	"F": 8614}
{"v": 1	"t": 1420283	"P": 2032.75	"F": 8535}
{"v": 1	"t": 1420304	"P": 2039.0	"F": 8754}
{"v": 1	"t": 1420324	"P": 2025.5	"F": 9011}
{"v": 1	"t": 1420344	"P": 2036.5	"F": 8492}
{"v": 1	"t": 1420365	"P": 2036.75	"F": 8840}
{"v": 1	"t": 1420385	"P": 2026.0	"F": 8770}
{"v": 1	"t": 1420405	"P": 2031.0	"F": 8736}
{"v": 1	"t": 1420426	"P": 2020.5	"F": 8924}
{"v": 1	"t": 1420446	"P": 2026.25	"F": 8552}
{"v": 1	"t": 1420466	"P": 2023.25	"F": 8788}
{"v": 1	"t": 1420487	"P": 2025.5	"F": 8671}
{"v": 1	"t": 1420507	"P": 2019.75	"F": 8598}
{"v": 1	"t": 1420528	"P": 2014.75	"F": 8536}
{"v": 1	"t": 1420548	"P": 2020.25	"F": 8677}
{"v": 1	"t": 1420568	"P": 2002.0	"F": 8227}
{"v": 1	"t": 1420588	"P": 2018.25	"F": 8281}
{"v": 1	"t": 1420609	"P": 2015.25	"F": 8184}
{"v": 1	"t": 1420629	"P": 2013.5	"F": 8320}
{"v": 1	"t": 1420649	"P": 2003.25	"F": 8409}
{"v": 1	"t": 1420670	"P": 1999.5	"F": 7954}
{"v": 1	"t": 1420690	"P": 2002.25	"F": 8424}
{"v": 1	"t": 1420710	"P": 1995.0	"F": 8556}
{"v": 1	"t": 1420731	"P": 2009.5	"F": 8477}
{"v": 1	"t": 1420751	"P": 2000.75	"F": 8310}
{"v": 1	"t": 1420771	"P": 2015.75	"F": 8465}
{"v": 1	"t": 1420791	"P": 2004.5	"F": 8442}
{"v": 1	"t": 1420812	"P": 1997.25	"F": 8367}
{"v": 1	"t": 1420832	"P": 2004.0	"F": 8396}
{"v": 1	"t": 1420852	"P": 2016.5	"F": 8335}
{"v": 1	"t": 1420873	"P": 1999.5	"F": 8522}
{"v": 1	"t": 1420893	"P": 1999.0	"F": 8287}
{"v": 1	"t": 1420913	"P": 2007.0	"F": 8214}
{"v": 1	"t": 1420934	"P": 1990.5	"F": 8353}
{"v": 1	"t": 1420954	"P": 1998.0	"F": 8256}
{"v": 1	"t": 1420974	"P": 1996.5	"F": 8535}
{"v": 1	"t": 1420995	"P": 1994.25	"F": 8444}
{"v": 1	"t": 1421015	"P": 1997.25	"F": 8423	"C": 46.38	"D": 3122	"sn": 54091779688249	"file": "/data/device_log/data0000.out"}
{"v": 1	"t": 1421036	"P": 1994.0	"F": 8026}
{"v": 1	"t": 1421056	"P": 1986.25	"F": 8080}
{"v": 1	"t": 1421076	"P": 1993.0	"F": 8228}
{"v": 1	"t": 1421097	"P": 1995.0	"F": 8467}
{"v": 1	"t": 1421117	"P": 2007.75	"F": 8302}
{"v": 1	"t": 1421137	"P": 1996.75	"F": 8280}
{"v": 1	"t": 1421158	"P": 2011.5	"F": 8333}
{"v": 1	"t": 1421178	"P": 1987.25	"F": 8195}
{"v": 1	"t": 1421198	"P": 1997.0	"F": 8427}
{"v": 1	"t": 1421219	"P": 1989.75	"F": 8234}
{"v": 1	"t": 1421239	"P": 2001.25	"F": 8219}
{"v": 1	"t": 1421259	"P": 1993.5	"F": 8267}
{"v": 1	"t": 1421279	"P": 1988.5	"F": 8137}
{"v": 1	"t": 1421300	"P": 1992.0	"F": 8068}
{"v": 1	"t": 1421320	"P": 1989.25	"F": 8294}
{"v": 1	"t": 1421340	"P": 2003.25	"F": 8280}
{"v": 1	"t": 1421361	"P": 1989.5	"F": 8375}
{"v": 1	"t": 1421381	"P": 2000.5	"F": 8706}
{"v": 1	"t": 1421401	"P": 1993.0	"F": 8507}
{"v": 1	"t": 1421422	"P": 1999.0	"F": 8504}
{"v": 1	"t": 1421442	"P": 1998.5	"F": 8390}
{"v": 1	"t": 1421462	"P": 2002.75	"F": 8534}
{"v": 1	"t": 1421483	"P": 1996.75	"F": 8350}
{"v": 1	"t": 1421503	"P": 2000.0	"F": 8373}
{"v": 1	"t": 1421523	"P": 1987.0	"F": 8352}
{"v": 1	"t": 1421543	"P": 1997.25	"F": 8417}
{"v": 1	"t": 1421564	"P": 2000.25	"F": 8449}
{"v": 1	"t": 1421585	"P": 2000.5	"F": 8629}
{"v": 1	"t": 1421605	"P": 2005.25	"F": 8373}
{"v": 1	"t": 1421626	"P": 2023.25	"F": 8849}
{"v": 1	"t": 1421646	"P": 1997.25	"F": 8473}
{"v": 1	"t": 1421666	"P": 1997.75	"F": 8256}
{"v": 1	"t": 1421686	"P": 2003.0	"F": 8345}
{"v": 1	"t": 1421707	"P": 1998.0	"F": 8051}
{"v": 1	"t": 1421727	"P": 2005.5	"F": 8343}
{"v": 1	"t": 1421747	"P": 2012.25	"F": 8547}
{"v": 1	"t": 1421768	"P": 1998.75	"F": 8494}
{"v": 1	"t": 1421788	"P": 1999.5	"F": 8618}
{"v": 1	"t": 1421808	"P": 2011.5	"F": 8853}
{"v": 1	"t": 1421829	"P": 2023.75	"F": 8480}
{"v": 1	"t": 1421849	"P": 2007.75	"F": 7980}
{"v": 1	"t": 1421869	"P": 2016.0	"F": 8435}
{"v": 1	"t": 1421890	"P": 2018.75	"F": 8503}
{"v": 1	"t": 1421910	"P": 2011.75	"F": 8649}
{"v": 1	"t": 1421930	"P": 2003.5	"F": 8381}
{"v": 1	"t": 1421950	"P": 2010.25	"F": 8463}
{"v": 1	"t": 1421971	"P": 2007.5	"F": 8476}
{"v": 1	"t": 1421991	"P": 2000.0	"F": 8223}
{"v": 1	"t": 1422011	"P": 1996.0	"F": 8594}
{"v": 1	"t": 1422032	"P": 1997.0	"F": 8742	"C": 46.38	"D": 3122	"sn": 54091779688249	"file": "/data/device_log/data0000.out"}
{"v": 1	"t": 1422052	"P": 1995.75	"F": 8549}
{"v": 1	"t": 1422072	"P": 2009.75	"F": 8579}
{"v": 1	"t": 1422093	"P": 1991.0	"F": 8619}
{"v": 1	"t": 1422113	"P": 1998.25	"F": 8693}
{"v": 1	"t": 1422134	"P": 1999.75	"F": 8615}
{"v": 1	"t": 1422154	"P": 1999.5	"F": 8484}
{"v": 1	"t": 1422174	"P": 1993.25	"F": 8745}
{"v": 1	"t": 1422195	"P": 2007.75	"F": 8468}
{"v": 1	"t": 1422215	"P": 1998.25	"F": 8310}
{"v": 1	"t": 1422235	"P": 2003.25	"F": 8414}
{"v": 1	"t": 1422256	"P": 2006.75	"F": 8655}
{"v": 1	"t": 1422276	"P": 2006.75	"F": 8623}
{"v": 1	"t": 1422296	"P": 2011.5	"F": 8381}
{"v": 1	"t": 1422317	"P": 1992.25	"F": 8635}
{"v": 1	"t": 1422337	"P": 1997.0	"F": 8427}
{"v": 1	"t": 1422357	"P": 1993.75	"F": 8480}
{"v": 1	"t": 1422378	"P": 1994.25	"F": 8517}
{"v": 1	"t": 1422398	"P": 1991.75	"F": 8663}
{"v": 1	"t": 1422418	"P": 1993.0	"F": 8411}
{"v": 1	"t": 1422438	"P": 1996.0	"F": 8370}
{"v": 1	"t": 1422459	"P": 1999.5	"F": 8623}
{"v": 1	"t": 1422479	"P": 1991.25	"F": 8840}
{"v": 1	"t": 1422499	"P": 1994.5	"F": 8194}
{"v": 1	"t": 1422520	"P": 2001.0	"F": 8317}
{"v": 1	"t": 1422540	"P": 1987.75	"F": 8279}
{"v": 1	"t": 1422560	"P": 2007.25	"F": 8556}
{"v": 1	"t": 1422581	"P": 1981.5	"F": 8229}
{"v": 1	"t": 1422601	"P": 1985.5	"F": 8419}
{"v": 1	"t": 1422621	"P": 1979.75	"F": 8686}
{"v": 1	"t": 1422642	"P": 1980.25	"F": 8501}
{"v": 1	"t": 1422662	"P": 1991.25	"F": 8704}
{"v": 1	"t": 1422682	"P": 1998.25	"F": 8751}
{"v": 1	"t": 1422703	"P": 1995.25	"F": 8695}
{"v": 1	"t": 1422723	"P": 1990.5	"F": 8436}
{"v": 1	"t": 1422744	"P": 1994.0	"F": 8196}
{"v": 1	"t": 1422764	"P": 1995.25	"F": 8263}
{"v": 1	"t": 1422785	"P": 1984.75	"F": 8505}
{"v": 1	"t": 1422805	"P": 2000.5	"F": 8606}
{"v": 1	"t": 1422826	"P": 1983.5	"F": 8532}
{"v": 1	"t": 1422846	"P": 1990.25	"F": 8262}
{"v": 1	"t": 1422866	"P": 1992.5	"F": 8553}
{"v": 1	"t": 1422887	"P": 1988.0	"F": 8536}
{"v": 1	"t": 1422907	"P": 1984.75	"F": 8296}
{"v": 1	"t": 1422927	"P": 2003.25	"F": 8535}
{"v": 1	"t": 1422948	"P": 1986.0	"F": 8424}
{"v": 1	"t": 1422968	"P": 1994.75	"F": 8411}
{"v": 1	"t": 1422988	"P": 1981.25	"F": 8577}
{"v": 1	"t": 1423009	"P": 1995.5	"F": 8439}
{"v": 1	"t": 1423029	"P": 1998.75	"F": 8684}
{"v": 1	"t": 1423049	"P": 1987.0	"F": 8572	"C": 46.39	"D": 3122	"sn": 54091779688249	"file": "/data/device_log/data0000.out"}
{"v": 1	"t": 1423069	"P": 1993.75	"F": 8493}
{"v": 1	"t": 1423090	"P": 2003.5	"F": 8497}
{"v": 1	"t": 1423110	"P": 1997.0	"F": 8600}
{"v": 1	"t": 1423130	"P": 1989.0	"F": 8525}
{"v": 1	"t": 1423151	"P": 2002.75	"F": 7942}
{"v": 1	"t": 1423171	"P": 1994.0	"F": 8563}
{"v": 1	"t": 1423191	"P": 2006.0	"F": 8570}
{"v": 1	"t": 1423212	"P": 1988.5	"F": 8710}
{"v": 1	"t": 1423232	"P": 1991.25	"F": 8417}
{"v": 1	"t": 1423252	"P": 1989.0	"F": 8701}
{"v": 1	"t": 1423273	"P": 1998.75	"F": 8553}
{"v": 1	"t": 1423293	"P": 1990.5	"F": 8534}
{"v": 1	"t": 1423313	"P": 1999.0	"F": 8097}
{"v": 1	"t": 1423334	"P": 1998.0	"F": 8350}
{"v": 1	"t": 1423354	"P": 1987.0	"F": 8679}
{"v": 1	"t": 1423374	"P": 1986.0	"F": 8516}
{"v": 1	"t": 1423395	"P": 2006.5	"F": 8402}
{"v": 1	"t": 1423415	"P": 1992.75	"F": 8266}
{"v": 1	"t": 1423436	"P": 1988.75	"F": 8086}
{"v": 1	"t": 1423456	"P": 1997.5	"F": 8311}
{"v": 1	"t": 1423476	"P": 1995.75	"F": 8704}
{"v": 1	"t": 1423496	"P": 1997.25	"F": 8680}
{"v": 1	"t": 1423517	"P": 2008.5	"F": 8558}
{"v": 1	"t": 1423537	"P": 2007.25	"F": 8702}
{"v": 1	"t": 1423557	"P": 1990.0	"F": 8565}
{"v": 1	"t": 1423578	"P": 1996.25	"F": 8683}
{"v": 1	"t": 1423598	"P": 1990.75	"F": 8208}
{"v": 1	"t": 1423618	"P": 1989.25	"F": 8389}
{"v": 1	"t": 1423639	"P": 1995.5	"F": 8696}
{"v": 1	"t": 1423659	"P": 1990.25	"F": 8385}
{"v": 1	"t": 1423679	"P": 1979.25	"F": 8380}
{"v": 1	"t": 1423699	"P": 1983.25	"F": 8108}
{"v": 1	"t": 1423720	"P": 1982.0	"F": 8579}
{"v": 1	"t": 1423740	"P": 1978.25	"F": 8626}
{"v": 1	"t": 1423760	"P": 1969.75	"F": 8365}
{"v": 1	"t": 1423781	"P": 1980.5	"F": 8587}
{"v": 1	"t": 1423801	"P": 1967.75	"F": 8418}
{"v": 1	"t": 1423821	"P": 1967.5	"F": 8643}
{"v": 1	"t": 1423842	"P": 1969.0	"F": 8786}
{"v": 1	"t": 1423862	"P": 1953.25	"F": 8527}
{"v": 1	"t": 1423882	"P": 1953.25	"F": 8715}
{"v": 1	"t": 1423903	"P": 1945.0	"F": 8588}
{"v": 1	"t": 1423923	"P": 1933.75	"F": 8309}
{"v": 1	"t": 1423943	"P": 1929.0	"F": 8166}
{"v": 1	"t": 1423964	"P": 1941.25	"F": 8384}
{"v": 1	"t": 1423984	"P": 1929.5	"F": 8328}
{"v": 1	"t": 1424005	"P": 1935.75	"F": 8274}
{"v": 1	"t": 1424025	"P": 1931.0	"F": 8478}
{"v": 1	"t": 1424045	"P": 1928.25	"F": 8343}
{"v": 1	"t": 1424066	"P": 1920.25	"F": 8090	"C": 46.38	"D": 3122	"sn": 54091779688249	"file": "/data/device_log/data0000.out"}
{"v": 1	"t": 1424086	"P": 1925.25	"F": 8395}
{"v": 1	"t": 1424106	"P": 1925.5	"F": 8416}
{"v": 1	"t": 1424126	"P": 1923.25	"F": 8416}
{"v": 1	"t": 1424147	"P": 1927.5	"F": 8293}
{"v": 1	"t": 1424167	"P": 1920.75	"F": 7893}
{"v": 1	"t": 1424187	"P": 1932.5	"F": 8393}
{"v": 1	"t": 1424208	"P": 1930.0	"F": 8280}
{"v": 1	"t": 1424228	"P": 1926.75	"F": 8167}
{"v": 1	"t": 1424248	"P": 1922.5	"F": 8350}
{"v": 1	"t": 1424269	"P": 1927.25	"F": 8564}
{"v": 1	"t": 1424289	"P": 1915.75	"F": 8300}
{"v": 1	"t": 1424309	"P": 1921.0	"F": 8536}
{"v": 1	"t": 1424330	"P": 1922.0	"F": 8250}
{"v": 1	"t": 1424350	"P": 1915.5	"F": 8546}
{"v": 1	"t": 1424370	"P": 1925.75	"F": 8384}
{"v": 1	"t": 1424390	"P": 1918.0	"F": 8709}
{"v": 1	"t": 1424411	"P": 1915.0	"F": 8331}
{"v": 1	"t": 1424431	"P": 1920.5	"F": 8486}
{"v": 1	"t": 1424451	"P": 1914.0	"F": 8427}
{"v": 1	"t": 1424472	"P": 1903.0	"F": 8448}
{"v": 1	"t": 1424492	"P": 1909.0	"F": 8468}
{"v": 1	"t": 1424513	"P": 1921.25	"F": 8368}
{"v": 1	"t": 1424533	"P": 1914.5	"F": 8057}
{"v": 1	"t": 1424553	"P": 1920.75	"F": 8353}
{"v": 1	"t": 1424574	"P": 1919.25	"F": 8714}
{"v": 1	"t": 1424594	"P": 1914.0	"F": 8418}
{"v": 1	"t": 1424614	"P": 1918.0	"F": 8333}
{"v": 1	"t": 1424635	"P": 1912.25	"F": 8267}
{"v": 1	"t": 1424655	"P": 1928.0	"F": 8647}
{"v": 1	"t": 1424675	"P": 1909.0	"F": 8440}
{"v": 1	"t": 1424695	"P": 1927.0	"F": 8310}
{"v": 1	"t": 1424716	"P": 1908.5	"F": 8540}
{"v": 1	"t": 1424736	"P": 1922.0	"F": 8228}
{"v": 1	"t": 1424756	"P": 1912.5	"F": 8694}
{"v": 1	"t": 1424777	"P": 1916.5	"F": 8550}
{"v": 1	"t": 1424797	"P": 1919.0	"F": 8633}
{"v": 1	"t": 1424817	"P": 1916.5	"F": 8339}
{"v": 1	"t": 1424838	"P": 1923.0	"F": 8258}
{"v": 1	"t": 1424858	"P": 1908.5	"F": 8231}
{"v": 1	"t": 1424878	"P": 1922.5	"F": 8590}
{"v": 1	"t": 1424899	"P": 1919.5	"F": 8539}
{"v": 1	"t": 1424919	"P": 1919.5	"F": 8818}
{"v": 1	"t": 1424939	"P": 1914.5	"F": 8236}
{"v": 1	"t": 1424959	"P": 1913.0	"F": 8387}
{"v": 1	"t": 1424980	"P": 1909.25	"F": 8308}
{"v": 1	"t": 1425000	"P": 1919.25	"F": 8340}
{"v": 1	"t": 1425020	"P": 1916.5	"F": 8516}
{"v": 1	"t": 1425041	"P": 1916.75	"F": 8333}
{"v": 1	"t": 1425061	"P": 1924.5	"F": 8475}
{"v": 1	"t": 1425082	"P": 1916.0	"F": 8153	"C": 46.4	"D": 3122	"sn": 54091779688249	"file": "/data/device_log/data0000.out"}
{"v": 1	"t": 1425102	"P": 1911.0	"F": 8513}
{"v": 1	"t": 1425122	"P": 1914.25	"F": 8344}
{"v": 1	"t": 1425143	"P": 1916.75	"F": 8185}
{"v": 1	"t": 1425163	"P": 1909.0	"F": 8629}
{"v": 1	"t": 1425183	"P": 1922.25	"F": 8447}
{"v": 1	"t": 1425204	"P": 1921.5	"F": 8288}
{"v": 1	"t": 1425224	"P": 1912.0	"F": 8221}
{"v": 1	"t": 1425244	"P": 1917.75	"F": 8561}
{"v": 1	"t": 1425265	"P": 1920.25	"F": 8293}
{"v": 1	"t": 1425285	"P": 1910.75	"F": 8252}
{"v": 1	"t": 1425305	"P": 1921.5	"F": 8326}
{"v": 1	"t": 1425325	"P": 1909.25	"F": 8225}
{"v": 1	"t": 1425346	"P": 1913.0	"F": 8112}
{"v": 1	"t": 1425366	"P": 1916.75	"F": 8533}
{"v": 1	"t": 1425386	"P": 1914.75	"F": 8227}
{"v": 1	"t": 1425407	"P": 1922.5	"F": 8245}
{"v": 1	"t": 1425427	"P": 1913.25	"F": 7950}
{"v": 1	"t": 1425447	"P": 1916.75	"F": 8329}
{"v": 1	"t": 1425468	"P": 1910.5	"F": 8479}
{"v": 1	"t": 1425488	"P": 1909.75	"F": 8308}
{"v": 1	"t": 1425508	"P": 1905.5	"F": 8381}
{"v": 1	"t": 1425528	"P": 1929.5	"F": 8342}
{"v": 1	"t": 1425549	"P": 1921.5	"F": 8167}
{"v": 1	"t": 1425569	"P": 1916.5	"F": 8232}
{"v": 1	"t": 1425589	"P": 1920.0	"F": 8534}
{"v": 1	"t": 1425610	"P": 1922.75	"F": 8395}
{"v": 1	"t": 1425630	"P": 1923.75	"F": 8496}
{"v": 1	"t": 1425651	"P": 1918.25	"F": 8218}
{"v": 1	"t": 1425671	"P": 1923.0	"F": 8429}
{"v": 1	"t": 1425691	"P": 1928.25	"F": 8132}
{"v": 1	"t": 1425712	"P": 1904.75	"F": 8303}
{"v": 1	"t": 1425732	"P": 1925.0	"F": 8340}
{"v": 1	"t": 1425752	"P": 1922.25	"F": 8460}
{"v": 1	"t": 1425773	"P": 1936.5	"F": 8302}
{"v": 1	"t": 1425793	"P": 1926.75	"F": 8460}
{"v": 1	"t": 1425813	"P": 1927.5	"F": 8242}
{"v": 1	"t": 1425834	"P": 1941.25	"F": 8378}
{"v": 1	"t": 1425854	"P": 1917.25	"F": 8435}
{"v": 1	"t": 1425874	"P": 1917.5	"F": 8505}
{"v": 1	"t": 1425894	"P": 1927.75	"F": 8135}
{"v": 1	"t": 1425915	"P": 1932.0	"F": 8203}
{"v": 1	"t": 1425935	"P": 1930.0	"F": 8098}
{"v": 1	"t": 1425955	"P": 1924.25	"F": 8274}
{"v": 1	"t": 1425976	"P": 1934.25	"F": 8229}
{"v": 1	"t": 1425996	"P": 1935.0	"F": 8363}
{"v": 1	"t": 1426016	"P": 1925.0	"F": 8229}
{"v": 1	"t": 1426037	"P": 1934.75	"F": 8158}
{"v": 1	"t": 1426057	"P": 1943.5	"F": 8200}
{"v": 1	"t": 1426077	"P": 1932.75	"F": 8701}
{"v": 1	"t": 1426098	"P": 1944.5	"F": 8384	"C": 46.365	"D": 3122	"sn": 54091779688249	"file": "/data/device_log/data0000.out"}
{"v": 1	"t": 1426118	"P": 1936.5	"F": 8424}
{"v": 1	"t": 1426138	"P": 1949.0	"F": 8351}
{"v": 1	"t": 1426158	"P": 1933.75	"F": 8171}
{"v": 1	"t": 1426179	"P": 1939.5	"F": 8281}
{"v": 1	"t": 1426199	"P": 1944.75	"F": 8349}
{"v": 1	"t": 1426220	"P": 1939.0	"F": 8565}
{"v": 1	"t": 1426240	"P": 1939.25	"F": 8335}
{"v": 1	"t": 1426261	"P": 1944.75	"F": 7967}
{"v": 1	"t": 1426281	"P": 1933.0	"F": 8331}
{"v": 1	"t": 1426302	"P": 1945.25	"F": 8596}
{"v": 1	"t": 1426322	"P": 1943.0	"F": 8444}
{"v": 1	"t": 1426343	"P": 1948.0	"F": 8315}
{"v": 1	"t": 1426363	"P": 1936.5	"F": 8344}
{"v": 1	"t": 1426383	"P": 1957.0	"F": 8784}
{"v": 1	"t": 1426404	"P": 1937.5	"F": 8435}
{"v": 1	"t": 1426424	"P": 1946.0	"F": 8558}
{"v": 1	"t": 1426445	"P": 1943.5	"F": 8431}
{"v": 1	"t": 1426465	"P": 1949.0	"F": 8453}
{"v": 1	"t": 1426485	"P": 1940.25	"F": 8317}
{"v": 1	"t": 1426505	"P": 1940.0	"F": 8060}
{"v": 1	"t": 1426526	"P": 1941.5	"F": 7976}
{"v": 1	"t": 1426546	"P": 1952.0	"F": 8632}
{"v": 1	"t": 1426566	"P": 1936.5	"F": 8247}
{"v": 1	"t": 1426587	"P": 1955.0	"F": 8460}
{"v": 1	"t": 1426607	"P": 1952.25	"F": 8420}
{"v": 1	"t": 1426627	"P": 1964.5	"F": 8351}
{"v": 1	"t": 1426648	"P": 1943.0	"F": 8108}
{"v": 1	"t": 1426668	"P": 1957.25	"F": 8031}
{"v": 1	"t": 1426688	"P": 1950.0	"F": 8711}
{"v": 1	"t": 1426709	"P": 1959.0	"F": 8308}
{"v": 1	"t": 1426729	"P": 1952.0	"F": 8773}
{"v": 1	"t": 1426749	"P": 1940.75	"F": 8396}
{"v": 1	"t": 1426770	"P": 1952.0	"F": 8622}
{"v": 1	"t": 1426790	"P": 1967.25	"F": 8699}
{"v": 1	"t": 1426810	"P": 1944.0	"F": 8347}
{"v": 1	"t": 1426830	"P": 1947.75	"F": 8414}
{"v": 1	"t": 1426851	"P": 1956.25	"F": 8546}
{"v": 1	"t": 1426871	"P": 1950.5	"F": 8364}
{"v": 1	"t": 1426891	"P": 1949.75	"F": 8679}
{"v": 1	"t": 1426912	"P": 1956.75	"F": 8416}
{"v": 1	"t": 1426932	"P": 1968.75	"F": 8262}
{"v": 1	"t": 1426953	"P": 1950.0	"F": 8802}
{"v": 1	"t": 1426973	"P": 1940.25	"F": 8833}
{"v": 1	"t": 1426993	"P": 1963.25	"F": 8194}
{"v": 1	"t": 1427014	"P": 1958.0	"F": 8059}
{"v": 1	"t": 1427034	"P": 1954.75	"F": 8688}
{"v": 1	"t": 1427054	"P": 1956.5	"F": 8225}
{"v": 1	"t": 1427075	"P": 1946.25	"F": 8422}
{"v": 1	"t": 1427095	"P": 1957.75	"F": 8361}
{"v": 1	"t": 1427115	"P": 1964.0	"F": 8336	"C": 46.365	"D": 3122	"sn": 54091779688249	"file": "/data/device_log/data0000.out"}
{"v": 1	"t": 1427136	"P": 1959.5	"F": 8582}
{"v": 1	"t": 1427156	"P": 1965.75	"F": 8560}
{"v": 1	"t": 1427176	"P": 1959.0	"F": 8430}
{"v": 1	"t": 1427196	"P": 1955.75	"F": 8379}
{"v": 1	"t": 1427217	"P": 1962.0	"F": 8551}
{"v": 1	"t": 1427237	"P": 1967.75	"F": 8433}
{"v": 1	"t": 1427257	"P": 1957.75	"F": 8146}
{"v": 1	"t": 1427278	"P": 1962.0	"F": 8417}
{"v": 1	"t": 1427298	"P": 1968.0	"F": 8127}
{"v": 1	"t": 1427318	"P": 1968.0	"F": 8458}
{"v": 1	"t": 1427339	"P": 1972.75	"F": 8567}
{"v": 1	"t": 1427359	"P": 1969.5	"F": 8386}
{"v": 1	"t": 1427379	"P": 1959.0	"F": 8118}
{"v": 1	"t": 1427399	"P": 1970.0	"F": 8222}
{"v": 1	"t": 1427420	"P": 1976.0	"F": 8283}
{"v": 1	"t": 1427440	"P": 1955.75	"F": 8359}
{"v": 1	"t": 1427460	"P": 1968.5	"F": 8057}
{"v": 1	"t": 1427481	"P": 1978.25	"F": 8474}
{"v": 1	"t": 1427501	"P": 1982.5	"F": 8320}
{"v": 1	"t": 1427522	"P": 1963.75	"F": 8422}
{"v": 1	"t": 1427542	"P": 1970.0	"F": 8338}
{"v": 1	"t": 1427562	"P": 1981.5	"F": 8484}
{"v": 1	"t": 1427583	"P": 1973.25	"F": 8588}
{"v": 1	"t": 1427603	"P": 1957.25	"F": 8568}
{"v": 1	"t": 1427623	"P": 1979.5	"F": 8125}
{"v": 1	"t": 1427644	"P": 1976.5	"F": 8046}
{"v": 1	"t": 1427664	"P": 1979.0	"F": 8481}
{"v": 1	"t": 1427684	"P": 1962.0	"F": 8383}
{"v": 1	"t": 1427705	"P": 1976.5	"F": 8520}
{"v": 1	"t": 1427725	"P": 1969.0	"F": 8529}
{"v": 1	"t": 1427745	"P": 1974.0	"F": 8332}
{"v": 1	"t": 1427766	"P": 1972.5	"F": 8389}
{"v": 1	"t": 1427786	"P": 1972.0	"F": 8483}
{"v": 1	"t": 1427806	"P": 1976.0	"F": 8392}
{"v": 1	"t": 1427826	"P": 1971.0	"F": 8269}
{"v": 1	"t": 1427847	"P": 1980.0	"F": 8493}
{"v": 1	"t": 1427867	"P": 1977.0	"F": 8035}
{"v": 1	"t": 1427887	"P": 1977.0	"F": 8541}
{"v": 1	"t": 1427908	"P": 1978.75	"F": 8470}
{"v": 1	"t": 1427928	"P": 1982.75	"F": 8384}
{"v": 1	"t": 1427948	"P": 1980.0	"F": 8526}
{"v": 1	"t": 1427969	"P": 1969.25	"F": 8413}
{"v": 1	"t": 1427989	"P": 1972.75	"F": 8348}
{"v": 1	"t": 1428009	"P": 1977.25	"F": 8456}
{"v": 1	"t": 1428030	"P": 1978.5	"F": 8468}
{"v": 1	"t": 1428050	"P": 1985.0	"F": 8139}
{"v": 1	"t": 1428070	"P": 1970.75	"F": 8258}
{"v": 1	"t": 1428091	"P": 1974.0	"F": 8195}
{"v": 1	"t": 1428111	"P": 1974.5	"F": 8482}
{"v": 1	"t": 1428132	"P": 1964.25	"F": 8484	"C": 46.36	"D": 3122	"sn": 54091779688249	"file": "/data/device_log/data0000.out"}
{"v": 1	"t": 1428152	"P": 1976.5	"F": 8197}
{"v": 1	"t": 1428172	"P": 1973.75	"F": 7874}
{"v": 1	"t": 1428192	"P": 1980.0	"F": 8317}
{"v": 1	"t": 1428213	"P": 1969.5	"F": 8376}
{"v": 1	"t": 1428233	"P": 1974.75	"F": 8590}
{"v": 1	"t": 1428253	"P": 1980.25	"F": 8503}
{"v": 1	"t": 1428274	"P": 1983.25	"F": 8623}
{"v": 1	"t": 1428294	"P": 1968.75	"F": 8449}
{"v": 1	"t": 1428314	"P": 1975.75	"F": 8408}
{"v": 1	"t": 1428335	"P": 1978.25	"F": 8176}
{"v": 1	"t": 1428355	"P": 1986.75	"F": 8360}
{"v": 1	"t": 1428375	"P": 1985.5	"F": 8449}
{"v": 1	"t": 1428396	"P": 1966.0	"F": 8514}
{"v": 1	"t": 1428416	"P": 1979.75	"F": 8651}
{"v": 1	"t": 1428436	"P": 1984.0	"F": 8587}
{"v": 1	"t": 1428456	"P": 1986.5	"F": 8198}
{"v": 1	"t": 1428477	"P": 1973.5	"F": 8603}
{"v": 1	"t": 1428497	"P": 1972.25	"F": 8334}
{"v": 1	"t": 1428517	"P": 1977.0	"F": 8240}
{"v": 1	"t": 1428538	"P": 1976.0	"F": 8427}
{"v": 1	"t": 1428558	"P": 1972.5	"F": 8535}
{"v": 1	"t": 1428578	"P": 1972.75	"F": 8539}
{"v": 1	"t": 1428599	"P": 1980.75	"F": 8477}
{"v": 1	"t": 1428619	"P": 1980.75	"F": 8371}
{"v": 1	"t": 1428639	"P": 1976.5	"F": 8032}
{"v": 1	"t": 1428660	"P": 1975.25	"F": 8312}
{"v": 1	"t": 1428680	"P": 1970.75	"F": 8602}
{"v": 1	"t": 1428701	"P": 1973.25	"F": 8465}
{"v": 1	"t": 1428721	"P": 1978.25	"F": 8546}
{"v": 1	"t": 1428741	"P": 1975.5	"F": 8650}
{"v": 1	"t": 1428762	"P": 1979.5	"F": 8072}
{"v": 1	"t": 1428782	"P": 1974.75	"F": 8438}
{"v": 1	"t": 1428802	"P": 1987.25	"F": 8430}
{"v": 1	"t": 1428822	"P": 1978.5	"F": 8530}
{"v": 1	"t": 1428843	"P": 1973.75	"F": 8560}
{"v": 1	"t": 1428863	"P": 1980.0	"F": 8417}
{"v": 1	"t": 1428883	"P": 1992.5	"F": 8763}
{"v": 1	"t": 1428904	"P": 1977.5	"F": 8386}
{"v": 1	"t": 1428924	"P": 1977.5	"F": 8103}
{"v": 1	"t": 1428944	"P": 1976.25	"F": 8363}
{"v": 1	"t": 1428965	"P": 1972.25	"F": 8037}
{"v": 1	"t": 1428985	"P": 1978.0	"F": 8424}
{"v": 1	"t": 1429005	"P": 1981.5	"F": 8436}
{"v": 1	"t": 1429026	"P": 1971.0	"F": 8477}
{"v": 1	"t": 1429046	"P": 1979.5	"F": 8462}
{"v": 1	"t": 1429066	"P": 1970.75	"F": 8521}
{"v": 1	"t": 1429087	"P": 1981.0	"F": 8610}
{"v": 1	"t": 1429107	"P": 1978.75	"F": 8593}
{"v": 1	"t": 1429127	"P": 1966.5	"F": 8458}
{"v": 1	"t": 1429147	"P": 1979.5	"F": 8155	"C": 46.345	"D": 3122	"sn": 54091779688249	"file": "/data/device_log/data0000.out"}
{"v": 1	"t": 1429168	"P": 1988.5	"F": 8577}
{"v": 1	"t": 1429188	"P": 1980.75	"F": 8287}
{"v": 1	"t": 1429209	"P": 1977.25	"F": 8453}
{"v": 1	"t": 1429229	"P": 1979.25	"F": 8324}
{"v": 1	"t": 1429250	"P": 1973.75	"F": 8177}
{"v": 1	"t": 1429270	"P": 1982.75	"F": 8257}
{"v": 1	"t": 1429290	"P": 1991.5	"F": 8422}
{"v": 1	"t": 1429310	"P": 1972.5	"F": 8228}
{"v": 1	"t": 1429331	"P": 1977.75	"F": 8334}
{"v": 1	"t": 1429351	"P": 1978.25	"F": 8231}
{"v": 1	"t": 1429371	"P": 1970.5	"F": 8367}
{"v": 1	"t": 1429392	"P": 1983.5	"F": 8651}
{"v": 1	"t": 1429412	"P": 1964.0	"F": 8222}
{"v": 1	"t": 1429432	"P": 1986.75	"F": 8498}
{"v": 1	"t": 1429453	"P": 1983.0	"F": 8267}
{"v": 1	"t": 1429473	"P": 1970.25	"F": 8335}
{"v": 1	"t": 1429493	"P": 1975.5	"F": 8471}
{"v": 1	"t": 1429514	"P": 1974.0	"F": 8367}
{"v": 1	"t": 1429534	"P": 1982.0	"F": 8544}
{"v": 1	"t": 1429554	"P": 1976.0	"F": 8510}
{"v": 1	"t": 1429574	"P": 1972.0	"F": 8428}
{"v": 1	"t": 1429595	"P": 1979.5	"F": 8430}
{"v": 1	"t": 1429615	"P": 1983.0	"F": 8357}
{"v": 1	"t": 1429635	"P": 1971.25	"F": 8621}
{"v": 1	"t": 1429656	"P": 1972.25	"F": 8664}
{"v": 1	"t": 1429676	"P": 1975.0	"F": 8695}
{"v": 1	"t": 1429696	"P": 1976.5	"F": 8488}
{"v": 1	"t": 1429717	"P": 1989.25	"F": 8381}
{"v": 1	"t": 1429737	"P": 1972.25	"F": 8332}
{"v": 1	"t": 1429757	"P": 1993.25	"F": 8686}
{"v": 1	"t": 1429778	"P": 1982.25	"F": 8605}
{"v": 1	"t": 1429798	"P": 1980.0	"F": 8448}
{"v": 1	"t": 1429819	"P": 1995.25	"F": 8240}
{"v": 1	"t": 1429839	"P": 1986.5	"F": 8287}
{"v": 1	"t": 1429860	"P": 1992.25	"F": 8575}
{"v": 1	"t": 1429880	"P": 1986.75	"F": 8310}
{"v": 1	"t": 1429901	"P": 1993.25	"F": 8419}
{"v": 1	"t": 1429921	"P": 1986.5	"F": 8254}
{"v": 1	"t": 1429941	"P": 2002.25	"F": 8496}
{"v": 1	"t": 1429962	"P": 1995.75	"F": 8255}
{"v": 1	"t": 1429982	"P": 1985.0	"F": 8611}
{"v": 1	"t": 1430002	"P": 1991.0	"F": 8669}
{"v": 1	"t": 1430022	"P": 1997.0	"F": 8339}
{"v": 1	"t": 1430043	"P": 1985.5	"F": 8278}
{"v": 1	"t": 1430063	"P": 1975.75	"F": 8224}
{"v": 1	"t": 1430083	"P": 1980.0	"F": 8422}
{"v": 1	"t": 1430104	"P": 1971.0	"F": 8504}
{"v": 1	"t": 1430124	"P": 1985.75	"F": 8462}
{"v": 1	"t": 1430144	"P": 1967.75	"F": 8356}
{"v": 1	"t": 1430165	"P": 1974.25	"F": 8461	"C": 46.36	"D": 3122	"sn": 54091779688249	"file": "/data/device_log/data0000.out"}
{"v": 1	"t": 1430185	"P": 1973.75	"F": 8338}
{"v": 1	"t": 1430205	"P": 1965.25	"F": 8378}
{"v": 1	"t": 1430226	"P": 1968.0	"F": 8442}
{"v": 1	"t": 1430246	"P": 1961.25	"F": 8449}
{"v": 1	"t": 1430266	"P": 1962.5	"F": 8271}
{"v": 1	"t": 1430287	"P": 1962.75	"F": 8599}
{"v": 1	"t": 1430307	"P": 1956.5	"F": 7925}
{"v": 1	"t": 1430327	"P": 1964.25	"F": 8416}
{"v": 1	"t": 1430347	"P": 1970.25	"F": 8399}
{"v": 1	"t": 1430368	"P": 1964.25	"F": 8382}
{"v": 1	"t": 1430388	"P": 1978.5	"F": 8495}
{"v": 1	"t": 1430408	"P": 1967.75	"F": 8273}
{"v": 1	"t": 1430429	"P": 1966.5	"F": 8176}
{"v": 1	"t": 1430449	"P": 1966.75	"F": 8028}
{"v": 1	"t": 1430470	"P": 1981.75	"F": 8184}
{"v": 1	"t": 1430490	"P": 1982.25	"F": 7979}
{"v": 1	"t": 1430510	"P": 1980.75	"F": 8249}
{"v": 1	"t": 1430531	"P": 1982.0	"F": 8267}
{"v": 1	"t": 1430551	"P": 1976.75	"F": 8338}
{"v": 1	"t": 1430571	"P": 1977.75	"F": 8416}
{"v": 1	"t": 1430592	"P": 1981.75	"F": 8173}
{"v": 1	"t": 1430612	"P": 1971.75	"F": 8223}
{"v": 1	"t": 1430632	"P": 1988.5	"F": 8303}
{"v": 1	"t": 1430653	"P": 1988.0	"F": 8022}
{"v": 1	"t": 1430673	"P": 1988.25	"F": 8195}
{"v": 1	"t": 1430693	"P": 1990.5	"F": 8357}
{"v": 1	"t": 1430713	"P": 1993.0	"F": 8274}
{"v": 1	"t": 1430734	"P": 1986.25	"F": 7899}
{"v": 1	"t": 1430754	"P": 1986.5	"F": 8029}
{"v": 1	"t": 1430774	"P": 1984.75	"F": 8121}
{"v": 1	"t": 1430795	"P": 1993.25	"F": 8391}
{"v": 1	"t": 1430815	"P": 1990.75	"F": 8223}
{"v": 1	"t": 1430835	"P": 1994.0	"F": 8303}
{"v": 1	"t": 1430856	"P": 1990.75	"F": 8322}
{"v": 1	"t": 1430876	"P": 1994.5	"F": 8299}
{"v": 1	"t": 1430896	"P": 1989.75	"F": 8546}
{"v": 1	"t": 1430917	"P": 1982.75	"F": 8445}
{"v": 1	"t": 1430937	"P": 1994.5	"F": 8385}
{"v": 1	"t": 1430957	"P": 1993.75	"F": 8183}
{"v": 1	"t": 1430978	"P": 1985.75	"F": 8505}
{"v": 1	"t": 1430998	"P": 1982.25	"F": 8244}
{"v": 1	"t": 1431019	"P": 1997.25	"F": 8132}
{"v": 1	"t": 1431039	"P": 1983.75	"F": 8151}
{"v": 1	"t": 1431059	"P": 1987.25	"F": 8326}
{"v": 1	"t": 1431079	"P": 1990.0	"F": 8170}
{"v": 1	"t": 1431100	"P": 1987.0	"F": 8439}
{"v": 1	"t": 1431120	"P": 1978.25	"F": 8315}
{"v": 1	"t": 1431140	"P": 1995.5	"F": 8400}
{"v": 1	"t": 1431161	"P": 1985.0	"F": 8322}
{"v": 1	"t": 1431181	"P": 2004.5	"F": 8430	"C": 46.365	"D": 3122	"sn": 54091779688249	"file": "/data/device_log/data0000.out"}
{"v": 1	"t": 1431201	"P": 2003.0	"F": 8099}
{"v": 1	"t": 1431222	"P": 1992.5	"F": 8319}
{"v": 1	"t": 1431242	"P": 2000.25	"F": 8632}
{"v": 1	"t": 1431262	"P": 2001.0	"F": 8011}
{"v": 1	"t": 1431283	"P": 2012.75	"F": 8293}
{"v": 1	"t": 1431303	"P": 1988.5	"F": 8574}
{"v": 1	"t": 1431323	"P": 2007.0	"F": 8472}
{"v": 1	"t": 1431343	"P": 2013.25	"F": 8575}
{"v": 1	"t": 1431364	"P": 2007.0	"F": 8313}
{"v": 1	"t": 1431384	"P": 2020.75	"F": 8589}
{"v": 1	"t": 1431404	"P": 2007.0	"F": 8677}
{"v": 1	"t": 1431425	"P": 2024.0	"F": 8642}
{"v": 1	"t": 1431445	"P": 2010.25	"F": 8397}
{"v": 1	"t": 1431465	"P": 2023.0	"F": 7899}
{"v": 1	"t": 1431486	"P": 2009.0	"F": 8474}
{"v": 1	"t": 1431506	"P": 2014.0	"F": 8127}
{"v": 1	"t": 1431526	"P": 2010.0	"F": 8328}
{"v": 1	"t": 1431547	"P": 2010.5	"F": 8413}
{"v": 1	"t": 1431567	"P": 2001.0	"F": 8059}
{"v": 1	"t": 1431588	"P": 2004.0	"F": 8467}
{"v": 1	"t": 1431608	"P": 1994.75	"F": 8077}
{"v": 1	"t": 1431628	"P": 2000.75	"F": 8427}
{"v": 1	"t": 1431649	"P": 1993.25	"F": 8424}
{"v": 1	"t": 1431669	"P": 1997.5	"F": 8371}
{"v": 1	"t": 1431689	"P": 1992.75	"F": 8263}
{"v": 1	"t": 1431710	"P": 1999.75	"F": 8399}
{"v": 1	"t": 1431730	"P": 1985.25	"F": 8294}
{"v": 1	"t": 1431750	"P": 1990.0	"F": 8138}
{"v": 1	"t": 1431770	"P": 1993.75	"F": 8246}
{"v": 1	"t": 1431791	"P": 1977.25	"F": 8066}
{"v": 1	"t": 1431811	"P": 1983.5	"F": 8118}
{"v": 1	"t": 1431831	"P": 1967.0	"F": 8142}
{"v": 1	"t": 1431852	"P": 1973.5	"F": 8075}
{"v": 1	"t": 1431872	"P": 1986.25	"F": 8379}
{"v": 1	"t": 1431892	"P": 1979.75	"F": 8155}
{"v": 1	"t": 1431913	"P": 1988.5	"F": 8157}
{"v": 1	"t": 1431933	"P": 1974.0	"F": 8269}
{"v": 1	"t": 1431953	"P": 1973.25	"F": 8516}
{"v": 1	"t": 1431974	"P": 1980.25	"F": 8035}
{"v": 1	"t": 1431994	"P": 1982.0	"F": 8475}
{"v": 1	"t": 1432014	"P": 1977.0	"F": 8531}
{"v": 1	"t": 1432034	"P": 1978.5	"F": 8616}
{"v": 1	"t": 1432055	"P": 1993.0	"F": 8219}
{"v": 1	"t": 1432075	"P": 1989.5	"F": 8095}
{"v": 1	"t": 1432096	"P": 1985.25	"F": 8542}
{"v": 1	"t": 1432116	"P": 1992.25	"F": 8609}
{"v": 1	"t": 1432136	"P": 1976.5	"F": 8461}
{"v": 1	"t": 1432157	"P": 1978.25	"F": 8216}
{"v": 1	"t": 1432177	"P": 1983.25	"F": 8113}
{"v": 1	"t": 1432197	"P": 1985.5	"F": 8030	"C": 46.345	"D": 3122	"sn": 54091779688249	"file": "/data/device_log/data0000.out"}
{"v": 1	"t": 1432218	"P": 1990.25	"F": 8363}
{"v": 1	"t": 1432238	"P": 1981.75	"F": 8402}
{"v": 1	"t": 1432258	"P": 1987.0	"F": 8187}
{"v": 1	"t": 1432279	"P": 1977.75	"F": 8412}
{"v": 1	"t": 1432299	"P": 1981.5	"F": 8499}
{"v": 1	"t": 1432319	"P": 1978.0	"F": 8361}
{"v": 1	"t": 1432340	"P": 1984.0	"F": 8446}
{"v": 1	"t": 1432360	"P": 1976.5	"F": 8197}
{"v": 1	"t": 1432380	"P": 1977.75	"F": 8312}
{"v": 1	"t": 1432401	"P": 1959.0	"F": 8267}
{"v": 1	"t": 1432421	"P": 1980.75	"F": 8462}
{"v": 1	"t": 1432441	"P": 1982.0	"F": 8425}
{"v": 1	"t": 1432461	"P": 1970.0	"F": 8271}
{"v": 1	"t": 1432482	"P": 1986.25	"F": 8276}
{"v": 1	"t": 1432502	"P": 1991.5	"F": 8513}
{"v": 1	"t": 1432522	"P": 1985.75	"F": 8456}
{"v": 1	"t": 1432543	"P": 1984.0	"F": 8439}
{"v": 1	"t": 1432563	"P": 1975.0	"F": 8467}
{"v": 1	"t": 1432583	"P": 1999.0	"F": 8613}
{"v": 1	"t": 1432604	"P": 1981.5	"F": 8581}
{"v": 1	"t": 1432624	"P": 1983.25	"F": 8197}
{"v": 1	"t": 1432644	"P": 1981.75	"F": 8129}
{"v": 1	"t": 1432665	"P": 1982.25	"F": 8162}
{"v": 1	"t": 1432685	"P": 1989.75	"F": 8444}
{"v": 1	"t": 1432706	"P": 1991.5	"F": 8621}
{"v": 1	"t": 1432726	"P": 1987.5	"F": 8611}
{"v": 1	"t": 1432746	"P": 1994.25	"F": 8502}
{"v": 1	"t": 1432767	"P": 2001.5	"F": 8500}
{"v": 1	"t": 1432787	"P": 2001.5	"F": 8648}
{"v": 1	"t": 1432807	"P": 2011.0	"F": 8511}
{"v": 1	"t": 1432828	"P": 2013.0	"F": 8479}
{"v": 1	"t": 1432848	"P": 2009.25	"F": 8683}
{"v": 1	"t": 1432868	"P": 2006.0	"F": 8557}
{"v": 1	"t": 1432889	"P": 2017.0	"F": 8808}
{"v": 1	"t": 1432909	"P": 2009.0	"F": 8579}
{"v": 1	"t": 1432929	"P": 2004.5	"F": 8677}
{"v": 1	"t": 1432949	"P": 2005.75	"F": 8791}
{"v": 1	"t": 1432970	"P": 2010.75	"F": 8750}
{"v": 1	"t": 1432990	"P": 2002.5	"F": 8437}
{"v": 1	"t": 1433010	"P": 1992.0	"F": 8253}
{"v": 1	"t": 1433031	"P": 2007.5	"F": 8344}
{"v": 1	"t": 1433051	"P": 2005.5	"F": 8389}
{"v": 1	"t": 1433071	"P": 1996.75	"F": 8368}
{"v": 1	"t": 1433092	"P": 1992.5	"F": 8386}
{"v": 1	"t": 1433112	"P": 2019.5	"F": 8534}
{"v": 1	"t": 1433132	"P": 2007.0	"F": 8609}
{"v": 1	"t": 1433153	"P": 2000.25	"F": 8418}
{"v": 1	"t": 1433173	"P": 2004.75	"F": 8502}
{"v": 1	"t": 1433193	"P": 2003.75	"F": 8704}
{"v": 1	"t": 1433213	"P": 2006.25	"F": 8261	"C": 46.375	"D": 3122	"sn": 54091779688249	"file": "/data/device_log/data0000.out"}
{"v": 1	"t": 1433234	"P": 2003.5	"F": 8453}
{"v": 1	"t": 1433255	"P": 2009.0	"F": 8554}
{"v": 1	"t": 1433275	"P": 2016.0	"F": 8390}
{"v": 1	"t": 1433296	"P": 2007.0	"F": 8659}
{"v": 1	"t": 1433316	"P": 2012.25	"F": 8333}
{"v": 1	"t": 1433337	"P": 2006.0	"F": 8653}
{"v": 1	"t": 1433357	"P": 2007.0	"F": 8477}
{"v": 1	"t": 1433378	"P": 2004.75	"F": 8562}
{"v": 1	"t": 1433398	"P": 2020.5	"F": 8501}
{"v": 1	"t": 1433419	"P": 2009.0	"F": 8574}
{"v": 1	"t": 1433439	"P": 1994.25	"F": 8428}
{"v": 1	"t": 1433460	"P": 1990.0	"F": 8485}
{"v": 1	"t": 1433480	"P": 2006.25	"F": 8377}
{"v": 1	"t": 1433500	"P": 2004.0	"F": 8535}
{"v": 1	"t": 1433521	"P": 2005.75	"F": 8584}
{"v": 1	"t": 1433541	"P": 2013.0	"F": 8553}
{"v": 1	"t": 1433561	"P": 2002.75	"F": 8651}
{"v": 1	"t": 1433581	"P": 1996.25	"F": 8269}
{"v": 1	"t": 1433602	"P": 1998.75	"F": 8497}
{"v": 1	"t": 1433622	"P": 2003.25	"F": 8592}
{"v": 1	"t": 1433642	"P": 1992.0	"F": 8627}
{"v": 1	"t": 1433663	"P": 1984.5	"F": 8595}
{"v": 1	"t": 1433683	"P": 1992.75	"F": 8414}
{"v": 1	"t": 1433703	"P": 1987.75	"F": 8632}
{"v": 1	"t": 1433724	"P": 2001.5	"F": 8790}
{"v": 1	"t": 1433744	"P": 1986.0	"F": 8685}
{"v": 1	"t": 1433764	"P": 1982.0	"F": 8897}
{"v": 1	"t": 1433785	"P": 1985.5	"F": 8579}
{"v": 1	"t": 1433805	"P": 1984.75	"F": 8530}
{"v": 1	"t": 1433825	"P": 1992.25	"F": 8614}
{"v": 1	"t": 1433845	"P": 1979.25	"F": 8561}
{"v": 1	"t": 1433866	"P": 1980.0	"F": 8244}
{"v": 1	"t": 1433886	"P": 1995.25	"F": 8374}
{"v": 1	"t": 1433906	"P": 1987.25	"F": 8663}
{"v": 1	"t": 1433927	"P": 1981.0	"F": 8611}
{"v": 1	"t": 1433947	"P": 1986.0	"F": 8605}
{"v": 1	"t": 1433967	"P": 1984.75	"F": 8341}
{"v": 1	"t": 1433988	"P": 1988.5	"F": 8583}
{"v": 1	"t": 1434008	"P": 1976.75	"F": 8512}
{"v": 1	"t": 1434029	"P": 1983.5	"F": 8637}
{"v": 1	"t": 1434049	"P": 1982.75	"F": 8441}
{"v": 1	"t": 1434069	"P": 1962.75	"F": 8664}
{"v": 1	"t": 1434090	"P": 1984.25	"F": 8607}
{"v": 1	"t": 1434110	"P": 1986.5	"F": 8311}
{"v": 1	"t": 1434130	"P": 1977.25	"F": 8555}
{"v": 1	"t": 1434151	"P": 1980.0	"F": 8671}
{"v": 1	"t": 1434171	"P": 1978.0	"F": 8439}
{"v": 1	"t": 1434191	"P": 1982.25	"F": 8465}
{"v": 1	"t": 1434212	"P": 1981.75	"F": 8553}
{"v": 1	"t": 1434232	"P": 1974.0	"F": 8492	"C": 46.37	"D": 3122	"sn": 54091779688249	"file": "/data/device_log/data0000.out"}
{"v": 1	"t": 1434252	"P": 1985.75	"F": 8648}
{"v": 1	"t": 1434272	"P": 1985.5	"F": 8785}
{"v": 1	"t": 1434293	"P": 1985.75	"F": 8523}
{"v": 1	"t": 1434313	"P": 1972.75	"F": 8362}
{"v": 1	"t": 1434333	"P": 1991.25	"F": 8542}
{"v": 1	"t": 1434354	"P": 1986.0	"F": 8334}
{"v": 1	"t": 1434374	"P": 1975.25	"F": 8546}
{"v": 1	"t": 1434394	"P": 1993.5	"F": 8499}
{"v": 1	"t": 1434415	"P": 1981.0	"F": 8631}
{"v": 1	"t": 1434435	"P": 1987.25	"F": 8728}
{"v": 1	"t": 1434455	"P": 1978.0	"F": 8629}
{"v": 1	"t": 1434476	"P": 1973.0	"F": 8722}
{"v": 1	"t": 1434496	"P": 1993.25	"F": 8442}
{"v": 1	"t": 1434516	"P": 1981.5	"F": 8437}
{"v": 1	"t": 1434537	"P": 1979.25	"F": 8184}
{"v": 1	"t": 1434557	"P": 1981.0	"F": 8486}
{"v": 1	"t": 1434577	"P": 1982.5	"F": 8275}
{"v": 1	"t": 1434598	"P": 1983.25	"F": 8617}
{"v": 1	"t": 1434618	"P": 1974.25	"F": 8390}
{"v": 1	"t": 1434638	"P": 1996.25	"F": 8458}
{"v": 1	"t": 1434659	"P": 1985.0	"F": 8444}
{"v": 1	"t": 1434679	"P": 1976.5	"F": 8725}
{"v": 1	"t": 1434699	"P": 1971.25	"F": 8466}
{"v": 1	"t": 1434720	"P": 1977.25	"F": 8581}
{"v": 1	"t": 1434740	"P": 1988.75	"F": 8419}
{"v": 1	"t": 1434760	"P": 1976.5	"F": 7983}
{"v": 1	"t": 1434780	"P": 1970.5	"F": 8221}
{"v": 1	"t": 1434801	"P": 1991.25	"F": 8286}
{"v": 1	"t": 1434821	"P": 1981.75	"F": 8642}
{"v": 1	"t": 1434841	"P": 1982.0	"F": 8632}
{"v": 1	"t": 1434862	"P": 1977.5	"F": 8347}
{"v": 1	"t": 1434882	"P": 1983.25	"F": 8243}
{"v": 1	"t": 1434902	"P": 1992.5	"F": 8625}
{"v": 1	"t": 1434923	"P": 1970.5	"F": 8739}
{"v": 1	"t": 1434943	"P": 1979.75	"F": 8852}
{"v": 1	"t": 1434963	"P": 1972.75	"F": 8544}
{"v": 1	"t": 1434984	"P": 1975.5	"F": 8502}
{"v": 1	"t": 1435004	"P": 1972.75	"F": 8554}
{"v": 1	"t": 1435024	"P": 1971.5	"F": 8432}
{"v": 1	"t": 1435044	"P": 1974.75	"F": 8029}
{"v": 1	"t": 1435065	"P": 1975.75	"F": 8741}
{"v": 1	"t": 1435085	"P": 1973.5	"F": 8404}
{"v": 1	"t": 1435106	"P": 1972.0	"F": 8490}
{"v": 1	"t": 1435126	"P": 1972.75	"F": 8482}
{"v": 1	"t": 1435146	"P": 1977.5	"F": 8559}
{"v": 1	"t": 1435167	"P": 1977.5	"F": 8493}
{"v": 1	"t": 1435187	"P": 1981.0	"F": 8590}
{"v": 1	"t": 1435207	"P": 1992.5	"F": 8553}
{"v": 1	"t": 1435228	"P": 1979.5	"F": 8285}
{"v": 1	"t": 1435248	"P": 1973.5	"F": 8706	"C": 46.365	"D": 3122	"sn": 54091779688249	"file": "/data/device_log/data0000.out"}
{"v": 1	"t": 1435268	"P": 1979.25	"F": 8519}
{"v": 1	"t": 1435289	"P": 1987.75	"F": 8499}
{"v": 1	"t": 1435309	"P": 1975.0	"F": 8434}
{"v": 1	"t": 1435329	"P": 1983.75	"F": 8477}
{"v": 1	"t": 1435349	"P": 1973.75	"F": 8113}
{"v": 1	"t": 1435370	"P": 1976.25	"F": 8647}
{"v": 1	"t": 1435390	"P": 1971.0	"F": 8278}
{"v": 1	"t": 1435410	"P": 1978.0	"F": 8629}
{"v": 1	"t": 1435431	"P": 1972.0	"F": 8431}
{"v": 1	"t": 1435451	"P": 1973.75	"F": 8563}
{"v": 1	"t": 1435471	"P": 1966.75	"F": 8431}
{"v": 1	"t": 1435492	"P": 1967.25	"F": 8591}
{"v": 1	"t": 1435512	"P": 1975.5	"F": 8381}
{"v": 1	"t": 1435532	"P": 1979.0	"F": 8219}
{"v": 1	"t": 1435553	"P": 1976.25	"F": 8337}
{"v": 1	"t": 1435573	"P": 1969.75	"F": 8533}
{"v": 1	"t": 1435593	"P": 1983.75	"F": 8645}
{"v": 1	"t": 1435613	"P": 1988.75	"F": 8495}
{"v": 1	"t": 1435634	"P": 1975.75	"F": 8696}
{"v": 1	"t": 1435654	"P": 1966.0	"F": 8305}
{"v": 1	"t": 1435675	"P": 1978.5	"F": 8273}
{"v": 1	"t": 1435695	"P": 1970.25	"F": 8526}
{"v": 1	"t": 1435715	"P": 1968.75	"F": 8515}
{"v": 1	"t": 1435736	"P": 1976.0	"F": 8241}
{"v": 1	"t": 1435756	"P": 1985.75	"F": 8436}
{"v": 1	"t": 1435776	"P": 1971.5	"F": 8601}
{"v": 1	"t": 1435797	"P": 1974.0	"F": 8063}
{"v": 1	"t": 1435817	"P": 1960.5	"F": 8227}
{"v": 1	"t": 1435837	"P": 1984.0	"F": 8431}
{"v": 1	"t": 1435858	"P": 1979.0	"F": 8572}
{"v": 1	"t": 1435878	"P": 1972.75	"F": 8577}
{"v": 1	"t": 1435898	"P": 1967.25	"F": 8340}
{"v": 1	"t": 1435918	"P": 1988.75	"F": 8461}
{"v": 1	"t": 1435939	"P": 1974.25	"F": 8241}
{"v": 1	"t": 1435959	"P": 1970.5	"F": 8275}
{"v": 1	"t": 1435979	"P": 1974.5	"F": 8472}
{"v": 1	"t": 1436000	"P": 1973.0	"F": 8444}
{"v": 1	"t": 1436020	"P": 1966.75	"F": 8392}
{"v": 1	"t": 1436040	"P": 1967.5	"F": 8347}
{"v": 1	"t": 1436061	"P": 1970.75	"F": 8505}
{"v": 1	"t": 1436081	"P": 1971.75	"F": 8405}
{"v": 1	"t": 1436101	"P": 1978.5	"F": 8443}
{"v": 1	"t": 1436122	"P": 1966.25	"F": 8485}
{"v": 1	"t": 1436142	"P": 1968.5	"F": 8176}
{"v": 1	"t": 1436162	"P": 1966.25	"F": 8296}
{"v": 1	"t": 1436183	"P": 1969.5	"F": 8466}
{"v": 1	"t": 1436203	"P": 1962.25	"F": 8317}
{"v": 1	"t": 1436223	"P": 1970.0	"F": 8603}
{"v": 1	"t": 1436244	"P": 1967.0	"F": 8596}
{"v": 1	"t": 1436264	"P": 1971.5	"F": 8257	"C": 46.38	"D": 3122	"sn": 54091779688249	"file": "/data/device_log/data0000.out"}
{"v": 1	"t": 1436285	"P": 1968.0	"F": 8334}
{"v": 1	"t": 1436305	"P": 1973.25	"F": 8380}
{"v": 1	"t": 1436325	"P": 1967.75	"F": 8545}
{"v": 1	"t": 1436346	"P": 1960.25	"F": 8619}
{"v": 1	"t": 1436366	"P": 1974.5	"F": 8187}
{"v": 1	"t": 1436386	"P": 1984.0	"F": 8279}
{"v": 1	"t": 1436406	"P": 1961.0	"F": 8285}
{"v": 1	"t": 1436427	"P": 1969.75	"F": 8406}
{"v": 1	"t": 1436447	"P": 1978.25	"F": 8562}
{"v": 1	"t": 1436467	"P": 1985.75	"F": 8800}
{"v": 1	"t": 1436488	"P": 1972.0	"F": 8626}
{"v": 1	"t": 1436508	"P": 1966.0	"F": 8318}
{"v": 1	"t": 1436528	"P": 1976.5	"F": 8513}
{"v": 1	"t": 1436549	"P": 1979.75	"F": 8462}
{"v": 1	"t": 1436569	"P": 1971.5	"F": 8424}
{"v": 1	"t": 1436589	"P": 1971.0	"F": 8576}
{"v": 1	"t": 1436610	"P": 1976.75	"F": 8436}
{"v": 1	"t": 1436630	"P": 1961.0	"F": 8346}
{"v": 1	"t": 1436650	"P": 1972.75	"F": 8533}
{"v": 1	"t": 1436671	"P": 1963.75	"F": 8350}
{"v": 1	"t": 1436691	"P": 1977.0	"F": 8388}
{"v": 1	"t": 1436711	"P": 1971.0	"F": 8364}
{"v": 1	"t": 1436732	"P": 1960.25	"F": 8362}
{"v": 1	"t": 1436752	"P": 1970.0	"F": 8379}
{"v": 1	"t": 1436772	"P": 1969.25	"F": 8374}
{"v": 1	"t": 1436793	"P": 1966.25	"F": 8495}
{"v": 1	"t": 1436813	"P": 1959.75	"F": 8239}
{"v": 1	"t": 1436834	"P": 1970.75	"F": 8378}
{"v": 1	"t": 1436854	"P": 1967.5	"F": 8425}
{"v": 1	"t": 1436875	"P": 1963.5	"F": 8352}
{"v": 1	"t": 1436895	"P": 1970.0	"F": 8665}
{"v": 1	"t": 1436916	"P": 1964.5	"F": 8369}
{"v": 1	"t": 1436936	"P": 1974.5	"F": 8492}
{"v": 1	"t": 1436957	"P": 1961.75	"F": 8256}
{"v": 1	"t": 1436977	"P": 1973.25	"F": 8278}
{"v": 1	"t": 1436997	"P": 1967.0	"F": 8729}
{"v": 1	"t": 1437017	"P": 1972.75	"F": 8311}
{"v": 1	"t": 1437038	"P": 1974.25	"F": 8510}
{"v": 1	"t": 1437058	"P": 1954.75	"F": 8492}
{"v": 1	"t": 1437078	"P": 1973.0	"F": 8475}
{"v": 1	"t": 1437099	"P": 1975.0	"F": 8302}
{"v": 1	"t": 1437119	"P": 1975.25	"F": 8180}
{"v": 1	"t": 1437139	"P": 1975.0	"F": 8547}
{"v": 1	"t": 1437159	"P": 1962.0	"F": 8542}
{"v": 1	"t": 1437180	"P": 1972.75	"F": 8657}
{"v": 1	"t": 1437200	"P": 1971.0	"F": 8732}
{"v": 1	"t": 1437220	"P": 1969.25	"F": 8460}
{"v": 1	"t": 1437241	"P": 1972.0	"F": 8369}
{"v": 1	"t": 1437261	"P": 1972.75	"F": 8625}
{"v": 1	"t": 1437281	"P": 1974.75	"F": 8684	"C": 46.36	"D": 3122	"sn": 54091779688249	"file": "/data/device_log/data0000.out"}
{"v": 1	"t": 1437302	"P": 1965.75	"F": 8197}
{"v": 1	"t": 1437322	"P": 1975.0	"F": 8030}
{"v": 1	"t": 1437342	"P": 1969.25	"F": 8461}
{"v": 1	"t": 1437363	"P": 1975.5	"F": 8508}
{"v": 1	"t": 1437383	"P": 1973.0	"F": 8543}
{"v": 1	"t": 1437403	"P": 1969.75	"F": 8219}
{"v": 1	"t": 1437424	"P": 1968.0	"F": 8489}
{"v": 1	"t": 1437444	"P": 1964.0	"F": 8493}
{"v": 1	"t": 1437465	"P": 1967.5	"F": 8477}
{"v": 1	"t": 1437485	"P": 1973.25	"F": 8447}
{"v": 1	"t": 1437506	"P": 1975.25	"F": 8303}
{"v": 1	"t": 1437526	"P": 1974.25	"F": 8253}
{"v": 1	"t": 1437546	"P": 1969.75	"F": 8459}
{"v": 1	"t": 1437567	"P": 1983.5	"F": 8599}
{"v": 1	"t": 1437587	"P": 1976.0	"F": 8488}
{"v": 1	"t": 1437608	"P": 1982.0	"F": 8492}
{"v": 1	"t": 1437628	"P": 1973.75	"F": 8490}
{"v": 1	"t": 1437648	"P": 1983.0	"F": 8032}
{"v": 1	"t": 1437669	"P": 1982.0	"F": 8751}
{"v": 1	"t": 1437689	"P": 1978.0	"F": 8893}
{"v": 1	"t": 1437709	"P": 1979.25	"F": 8333}
{"v": 1	"t": 1437730	"P": 1991.5	"F": 8574}
{"v": 1	"t": 1437750	"P": 1976.75	"F": 8708}
{"v": 1	"t": 1437771	"P": 1978.75	"F": 8512}
{"v": 1	"t": 1437791	"P": 1974.5	"F": 8289}
{"v": 1	"t": 1437811	"P": 1983.25	"F": 8575}
{"v": 1	"t": 1437832	"P": 1974.25	"F": 8496}
{"v": 1	"t": 1437852	"P": 1988.0	"F": 8782}
{"v": 1	"t": 1437872	"P": 1985.0	"F": 8518}
{"v": 1	"t": 1437893	"P": 1963.25	"F": 8487}
{"v": 1	"t": 1437913	"P": 1975.75	"F": 8556}
{"v": 1	"t": 1437933	"P": 1984.75	"F": 8406}
{"v": 1	"t": 1437954	"P": 1990.5	"F": 8739}
{"v": 1	"t": 1437974	"P": 1971.25	"F": 8625}
{"v": 1	"t": 1437995	"P": 1987.0	"F": 8876}
{"v": 1	"t": 1438015	"P": 1990.25	"F": 8929}
{"v": 1	"t": 1438035	"P": 1978.5	"F": 8767}
{"v": 1	"t": 1438056	"P": 1974.0	"F": 8727}
{"v": 1	"t": 1438076	"P": 1992.75	"F": 8715}
{"v": 1	"t": 1438096	"P": 1980.5	"F": 8374}
{"v": 1	"t": 1438117	"P": 1980.0	"F": 8780}
{"v": 1	"t": 1438137	"P": 1983.5	"F": 8472}
{"v": 1	"t": 1438158	"P": 1984.75	"F": 8765}
{"v": 1	"t": 1438178	"P": 1981.25	"F": 8611}
{"v": 1	"t": 1438198	"P": 1976.0	"F": 8729}
{"v": 1	"t": 1438219	"P": 1987.0	"F": 8653}
{"v": 1	"t": 1438239	"P": 1977.25	"F": 8395}
{"v": 1	"t": 1438260	"P": 1982.0	"F": 8456}
{"v": 1	"t": 1438280	"P": 1974.75	"F": 8478}
{"v": 1	"t": 1438300	"P": 1981.25	"F": 8456	"C": 46.365	"D": 3122	"sn": 54091779688249	"file": "/data/device_log/data0000.out"}
{"v": 1	"t": 1438321	"P": 1970.0	"F": 8202}
{"v": 1	"t": 1438341	"P": 1983.5	"F": 8518}
{"v": 1	"t": 1438361	"P": 1977.25	"F": 8384}
{"v": 1	"t": 1438382	"P": 1980.5	"F": 8620}
{"v": 1	"t": 1438402	"P": 1987.5	"F": 8560}
{"v": 1	"t": 1438422	"P": 1977.25	"F": 8314}
{"v": 1	"t": 1438443	"P": 1991.75	"F": 8414}
{"v": 1	"t": 1438463	"P": 1976.5	"F": 8531}
{"v": 1	"t": 1438484	"P": 1980.75	"F": 8409}
{"v": 1	"t": 1438504	"P": 1991.75	"F": 8367}
{"v": 1	"t": 1438524	"P": 1977.5	"F": 8437}
{"v": 1	"t": 1438545	"P": 1983.25	"F": 8414}
{"v": 1	"t": 1438565	"P": 1987.75	"F": 8392}
{"v": 1	"t": 1438585	"P": 1994.75	"F": 8424}
{"v": 1	"t": 1438606	"P": 1973.0	"F": 8508}
{"v": 1	"t": 1438626	"P": 1983.25	"F": 8361}
{"v": 1	"t": 1438646	"P": 1977.5	"F": 8479}
{"v": 1	"t": 1438667	"P": 1986.5	"F": 8284}
{"v": 1	"t": 1438687	"P": 1975.0	"F": 8514}
{"v": 1	"t": 1438708	"P": 1982.0	"F": 8449}
{"v": 1	"t": 1438728	"P": 1983.25	"F": 8587}
{"v": 1	"t": 1438748	"P": 1983.5	"F": 8281}
{"v": 1	"t": 1438769	"P": 1977.25	"F": 8181}
{"v": 1	"t": 1438789	"P": 1981.5	"F": 8380}
{"v": 1	"t": 1438810	"P": 1971.0	"F": 8463}
{"v": 1	"t": 1438830	"P": 1992.0	"F": 8550}
{"v": 1	"t": 1438850	"P": 1987.25	"F": 8349}
{"v": 1	"t": 1438870	"P": 1978.25	"F": 8410}
{"v": 1	"t": 1438891	"P": 1979.0	"F": 8518}
{"v": 1	"t": 1438911	"P": 1991.75	"F": 8393}
{"v": 1	"t": 1438931	"P": 1982.5	"F": 8732}
{"v": 1	"t": 1438952	"P": 1977.5	"F": 8587}
{"v": 1	"t": 1438972	"P": 1987.25	"F": 8428}
{"v": 1	"t": 1438992	"P": 1978.0	"F": 8497}
{"v": 1	"t": 1439012	"P": 1977.25	"F": 8462}
{"v": 1	"t": 1439033	"P": 1980.25	"F": 8619}
{"v": 1	"t": 1439053	"P": 1978.5	"F": 8580}
{"v": 1	"t": 1439073	"P": 1985.0	"F": 8464}
{"v": 1	"t": 1439094	"P": 1984.5	"F": 8506}
{"v": 1	"t": 1439114	"P": 1970.5	"F": 8723}
{"v": 1	"t": 1439134	"P": 1980.75	"F": 8625}
{"v": 1	"t": 1439155	"P": 1983.0	"F": 8670}
{"v": 1	"t": 1439175	"P": 1986.75	"F": 8365}
{"v": 1	"t": 1439195	"P": 1981.5	"F": 8595}
{"v": 1	"t": 1439215	"P": 1979.25	"F": 8530}
{"v": 1	"t": 1439236	"P": 1980.0	"F": 8512}
{"v": 1	"t": 1439256	"P": 1987.75	"F": 8501}
{"v": 1	"t": 1439276	"P": 1980.5	"F": 8725}
{"v": 1	"t": 1439297	"P": 1977.75	"F": 8239}
{"v": 1	"t": 1439317	"P": 1984.75	"F": 8025	"C": 46.335	"D": 3122	"sn": 54091779688249	"file": "/data/device_log/data0000.out"}
{"v": 1	"t": 1439337	"P": 1992.0	"F": 8311}
{"v": 1	"t": 1439358	"P": 1990.75	"F": 8462}
{"v": 1	"t": 1439378	"P": 1968.0	"F": 8564}
{"v": 1	"t": 1439398	"P": 1974.5	"F": 8415}
{"v": 1	"t": 1439418	"P": 1967.5	"F": 8466}
{"v": 1	"t": 1439439	"P": 1974.75	"F": 8126}
{"v": 1	"t": 1439459	"P": 1976.5	"F": 8545}
{"v": 1	"t": 1439479	"P": 1976.25	"F": 8505}
{"v": 1	"t": 1439500	"P": 1984.75	"F": 8552}
{"v": 1	"t": 1439520	"P": 1974.0	"F": 8407}
{"v": 1	"t": 1439540	"P": 1982.5	"F": 8472}
{"v": 1	"t": 1439561	"P": 1983.0	"F": 8470}
{"v": 1	"t": 1439581	"P": 1980.5	"F": 8407}
{"v": 1	"t": 1439601	"P": 1980.25	"F": 8600}
{"v": 1	"t": 1439622	"P": 1981.25	"F": 8028}
{"v": 1	"t": 1439642	"P": 1978.25	"F": 8522}
{"v": 1	"t": 1439662	"P": 1988.25	"F": 8528}
{"v": 1	"t": 1439682	"P": 1988.25	"F": 8337}
{"v": 1	"t": 1439703	"P": 1979.25	"F": 8291}
{"v": 1	"t": 1439723	"P": 1979.75	"F": 8359}
{"v": 1	"t": 1439743	"P": 1970.75	"F": 8291}
{"v": 1	"t": 1439764	"P": 1985.75	"F": 8420}
{"v": 1	"t": 1439784	"P": 1980.0	"F": 8392}
{"v": 1	"t": 1439804	"P": 1986.5	"F": 8542}
{"v": 1	"t": 1439825	"P": 1987.25	"F": 8308}
{"v": 1	"t": 1439845	"P": 1976.75	"F": 8416}
{"v": 1	"t": 1439865	"P": 1981.25	"F": 8310}
{"v": 1	"t": 1439885	"P": 1967.0	"F": 8141}
{"v": 1	"t": 1439906	"P": 1982.25	"F": 8170}
{"v": 1	"t": 1439926	"P": 1986.75	"F": 8419}
{"v": 1	"t": 1439946	"P": 1985.5	"F": 8270}
{"v": 1	"t": 1439967	"P": 1964.75	"F": 8173}
{"v": 1	"t": 1439987	"P": 1979.75	"F": 8422}
{"v": 1	"t": 1440007	"P": 1982.0	"F": 8651}
{"v": 1	"t": 1440028	"P": 1985.0	"F": 8266}
{"v": 1	"t": 1440048	"P": 1970.25	"F": 8387}
{"v": 1	"t": 1440068	"P": 1983.75	"F": 8774}
{"v": 1	"t": 1440088	"P": 1976.0	"F": 8414}
{"v": 1	"t": 1440109	"P": 1977.75	"F": 8583}
{"v": 1	"t": 1440129	"P": 1977.0	"F": 8331}
{"v": 1	"t": 1440149	"P": 1981.5	"F": 8524}
{"v": 1	"t": 1440170	"P": 1986.25	"F": 8538}
{"v": 1	"t": 1440190	"P": 1989.5	"F": 7842}
{"v": 1	"t": 1440210	"P": 1975.5	"F": 8166}
{"v": 1	"t": 1440231	"P": 1976.25	"F": 8348}
{"v": 1	"t": 1440251	"P": 1979.5	"F": 8420}
{"v": 1	"t": 1440271	"P": 1976.0	"F": 8583}
{"v": 1	"t": 1440291	"P": 1971.5	"F": 8520}
{"v": 1	"t": 1440312	"P": 1967.0	"F": 8483}
{"v": 1	"t": 1440332	"P": 1969.0	"F": 8557	"C": 46.36	"D": 3122	"sn": 54091779688249	"file": "/data/device_log/data0000.out"}
{"v": 1	"t": 1440352	"P": 1983.75	"F": 8549}
{"v": 1	"t": 1440373	"P": 1961.5	"F": 8295}
{"v": 1	"t": 1440393	"P": 1968.75	"F": 8320}
{"v": 1	"t": 1440413	"P": 1974.0	"F": 8356}
{"v": 1	"t": 1440434	"P": 1981.75	"F": 8808}
{"v": 1	"t": 1440454	"P": 1986.25	"F": 8454}
{"v": 1	"t": 1440474	"P": 1977.5	"F": 8192}
{"v": 1	"t": 1440495	"P": 1987.0	"F": 8749}
{"v": 1	"t": 1440515	"P": 1981.0	"F": 8608}
{"v": 1	"t": 1440535	"P": 1984.5	"F": 8425}
{"v": 1	"t": 1440556	"P": 1971.0	"F": 8564}
{"v": 1	"t": 1440576	"P": 1980.5	"F": 8214}
{"v": 1	"t": 1440596	"P": 1984.0	"F": 8409}
{"v": 1	"t": 1440617	"P": 1971.25	"F": 8675}
{"v": 1	"t": 1440637	"P": 1986.5	"F": 8439}
{"v": 1	"t": 1440657	"P": 1962.75	"F": 8196}
{"v": 1	"t": 1440678	"P": 1968.75	"F": 8503}
{"v": 1	"t": 1440698	"P": 1989.75	"F": 8455}
{"v": 1	"t": 1440718	"P": 1973.0	"F": 8439}
{"v": 1	"t": 1440739	"P": 1980.5	"F": 8758}
{"v": 1	"t": 1440759	"P": 1984.25	"F": 8492}
{"v": 1	"t": 1440779	"P": 1984.5	"F": 8537}
{"v": 1	"t": 1440800	"P": 1978.25	"F": 8407}
{"v": 1	"t": 1440820	"P": 1973.0	"F": 8002}
{"v": 1	"t": 1440840	"P": 1981.25	"F": 8375}
{"v": 1	"t": 1440861	"P": 1977.0	"F": 8464}
{"v": 1	"t": 1440881	"P": 1977.0	"F": 8293}
{"v": 1	"t": 1440901	"P": 1982.5	"F": 8538}
{"v": 1	"t": 1440922	"P": 1977.5	"F": 8325}
{"v": 1	"t": 1440942	"P": 1981.75	"F": 8425}
{"v": 1	"t": 1440962	"P": 1981.25	"F": 8430}
{"v": 1	"t": 1440983	"P": 1980.0	"F": 8258}
{"v": 1	"t": 1441003	"P": 1992.5	"F": 8449}
{"v": 1	"t": 1441023	"P": 1981.75	"F": 8552}
{"v": 1	"t": 1441043	"P": 1989.25	"F": 8351}
{"v": 1	"t": 1441064	"P": 1981.5	"F": 8496}
{"v": 1	"t": 1441084	"P": 1979.25	"F": 8550}
{"v": 1	"t": 1441104	"P": 1980.75	"F": 8606}
{"v": 1	"t": 1441125	"P": 1976.0	"F": 8316}
{"v": 1	"t": 1441145	"P": 1981.75	"F": 8396}
{"v": 1	"t": 1441165	"P": 1985.0	"F": 8596}
{"v": 1	"t": 1441186	"P": 1983.0	"F": 8508}
{"v": 1	"t": 1441206	"P": 1987.75	"F": 8585}
{"v": 1	"t": 1441226	"P": 1989.0	"F": 8385}
{"v": 1	"t": 1441246	"P": 1976.25	"F": 8653}
{"v": 1	"t": 1441267	"P": 1979.25	"F": 8781}
{"v": 1	"t": 1441287	"P": 1981.25	"F": 8526}
{"v": 1	"t": 1441307	"P": 1993.0	"F": 8475}
{"v": 1	"t": 1441328	"P": 1983.25	"F": 8492}
{"v": 1	"t": 1441348	"P": 1984.5	"F": 8377	"C": 46.33	"D": 3122	"sn": 54091779688249	"file": "/data/device_log/data0000.out"}
{"v": 1	"t": 1441368	"P": 1989.75	"F": 8601}
{"v": 1	"t": 1441389	"P": 1993.5	"F": 8361}
{"v": 1	"t": 1441409	"P": 1976.75	"F": 8749}
{"v": 1	"t": 1441429	"P": 1995.0	"F": 8662}
{"v": 1	"t": 1441449	"P": 1979.0	"F": 8477}
{"v": 1	"t": 1441470	"P": 1989.25	"F": 8197}
{"v": 1	"t": 1441490	"P": 1975.25	"F": 8432}
{"v": 1	"t": 1441510	"P": 1996.25	"F": 8292}
{"v": 1	"t": 1441531	"P": 1991.25	"F": 8098}
{"v": 1	"t": 1441551	"P": 1980.75	"F": 8318}
{"v": 1	"t": 1441572	"P": 1988.5	"F": 8505}
{"v": 1	"t": 1441592	"P": 1984.0	"F": 8638}
{"v": 1	"t": 1441614	"P": 2000.25	"F": 8729}
{"v": 1	"t": 1441635	"P": 1993.25	"F": 8707}
{"v": 1	"t": 1441655	"P": 1983.75	"F": 8555}
{"v": 1	"t": 1441675	"P": 1994.0	"F": 8694}
{"v": 1	"t": 1441696	"P": 1974.75	"F": 8524}
{"v": 1	"t": 1441716	"P": 1988.75	"F": 8620}
{"v": 1	"t": 1441736	"P": 1977.5	"F": 8614}
{"v": 1	"t": 1441757	"P": 1985.25	"F": 8782}
{"v": 1	"t": 1441777	"P": 1984.0	"F": 8699}
{"v": 1	"t": 1441797	"P": 1982.75	"F": 8366}
{"v": 1	"t": 1441818	"P": 1982.25	"F": 8412}
{"v": 1	"t": 1441838	"P": 1993.25	"F": 8771}
{"v": 1	"t": 1441858	"P": 1978.0	"F": 8388}
{"v": 1	"t": 1441878	"P": 1989.75	"F": 8507}
{"v": 1	"t": 1441899	"P": 1987.75	"F": 8547}
{"v": 1	"t": 1441919	"P": 1982.0	"F": 8577}
{"v": 1	"t": 1441939	"P": 1980.25	"F": 8456}
{"v": 1	"t": 1441960	"P": 1992.75	"F": 8611}
{"v": 1	"t": 1441980	"P": 1978.0	"F": 8086}
{"v": 1	"t": 1442000	"P": 1992.25	"F": 8830}
{"v": 1	"t": 1442021	"P": 1984.25	"F": 8794}
{"v": 1	"t": 1442041	"P": 1992.75	"F": 8515}
{"v": 1	"t": 1442061	"P": 1987.75	"F": 8839}
{"v": 1	"t": 1442082	"P": 1981.75	"F": 8623}
{"v": 1	"t": 1442102	"P": 1984.75	"F": 8391}
{"v": 1	"t": 1442122	"P": 1982.75	"F": 8654}
{"v": 1	"t": 1442143	"P": 1977.5	"F": 8523}
{"v": 1	"t": 1442163	"P": 1980.25	"F": 8313}
{"v": 1	"t": 1442183	"P": 1992.5	"F": 8712}
{"v": 1	"t": 1442204	"P": 1985.5	"F": 8424}
{"v": 1	"t": 1442224	"P": 1978.25	"F": 8241}
{"v": 1	"t": 1442244	"P": 1974.5	"F": 8415}
{"v": 1	"t": 1442264	"P": 1979.0	"F": 8388}
{"v": 1	"t": 1442285	"P": 1984.75	"F": 8659}
{"v": 1	"t": 1442305	"P": 1974.5	"F": 8356}
{"v": 1	"t": 1442325	"P": 1976.25	"F": 8476}
{"v": 1	"t": 1442346	"P": 1966.25	"F": 8343}
{"v": 1	"t": 1442366	"P": 1976.25	"F": 8549	"C": 46.28	"D": 3122	"sn": 54091779688249	"file": "/data/device_log/data0000.out"}
{"v": 1	"t": 1442386	"P": 1973.5	"F": 8772}
{"v": 1	"t": 1442407	"P": 1978.75	"F": 8333}
{"v": 1	"t": 1442427	"P": 1984.5	"F": 8596}
{"v": 1	"t": 1442447	"P": 1990.5	"F": 8618}
{"v": 1	"t": 1442468	"P": 1979.5	"F": 8434}
{"v": 1	"t": 1442488	"P": 1975.25	"F": 8221}
{"v": 1	"t": 1442508	"P": 1984.5	"F": 8586}
{"v": 1	"t": 1442528	"P": 1980.25	"F": 8528}
{"v": 1	"t": 1442549	"P": 1978.25	"F": 8594}
{"v": 1	"t": 1442569	"P": 1976.25	"F": 8405}
{"v": 1	"t": 1442589	"P": 1970.25	"F": 8380}
{"v": 1	"t": 1442610	"P": 1990.5	"F": 8590}
{"v": 1	"t": 1442630	"P": 1987.75	"F": 8440}
{"v": 1	"t": 1442650	"P": 1969.5	"F": 8359}
{"v": 1	"t": 1442670	"P": 1974.75	"F": 8330}
{"v": 1	"t": 1442691	"P": 1980.75	"F": 8232}
{"v": 1	"t": 1442711	"P": 1981.5	"F": 8406}
{"v": 1	"t": 1442731	"P": 1973.0	"F": 8154}
{"v": 1	"t": 1442752	"P": 1978.0	"F": 8373}
{"v": 1	"t": 1442772	"P": 1975.5	"F": 8515}
{"v": 1	"t": 1442792	"P": 1982.5	"F": 8715}
{"v": 1	"t": 1442813	"P": 1989.0	"F": 8437}
{"v": 1	"t": 1442833	"P": 1967.0	"F": 8425}
{"v": 1	"t": 1442853	"P": 1985.25	"F": 8448}
{"v": 1	"t": 1442873	"P": 1980.5	"F": 8294}
{"v": 1	"t": 1442894	"P": 1971.75	"F": 8778}
{"v": 1	"t": 1442914	"P": 1981.5	"F": 8524}
{"v": 1	"t": 1442934	"P": 1971.0	"F": 8625}
{"v": 1	"t": 1442955	"P": 1972.5	"F": 8154}
{"v": 1	"t": 1442975	"P": 1990.5	"F": 8127}
{"v": 1	"t": 1442995	"P": 1968.75	"F": 8368}
{"v": 1	"t": 1443016	"P": 1982.25	"F": 8098}
{"v": 1	"t": 1443036	"P": 1987.0	"F": 8610}
{"v": 1	"t": 1443056	"P": 1973.75	"F": 8350}
{"v": 1	"t": 1443077	"P": 1972.5	"F": 8500}
{"v": 1	"t": 1443097	"P": 1978.0	"F": 8437}
{"v": 1	"t": 1443117	"P": 1976.0	"F": 8317}
{"v": 1	"t": 1443137	"P": 1983.0	"F": 8572}
{"v": 1	"t": 1443158	"P": 1973.25	"F": 8541}
{"v": 1	"t": 1443178	"P": 1990.75	"F": 8602}
{"v": 1	"t": 1443198	"P": 1972.0	"F": 8506}
{"v": 1	"t": 1443219	"P": 1972.5	"F": 8603}
{"v": 1	"t": 1443239	"P": 1976.5	"F": 8264}
{"v": 1	"t": 1443259	"P": 1972.75	"F": 8076}
{"v": 1	"t": 1443279	"P": 1982.5	"F": 8610}
{"v": 1	"t": 1443300	"P": 1976.0	"F": 8555}
{"v": 1	"t": 1443320	"P": 1977.0	"F": 8488}
{"v": 1	"t": 1443340	"P": 1978.25	"F": 8231}
{"v": 1	"t": 1443361	"P": 1971.5	"F": 8388}
{"v": 1	"t": 1443381	"P": 1977.0	"F": 8339	"C": 46.355	"D": 3121	"sn": 54091779688249	"file": "/data/device_log/data0000.out"}
{"v": 1	"t": 1443401	"P": 1977.5	"F": 8694}
{"v": 1	"t": 1443422	"P": 1982.0	"F": 8269}
{"v": 1	"t": 1443442	"P": 1969.75	"F": 8188}
{"v": 1	"t": 1443462	"P": 1978.5	"F": 8482}
{"v": 1	"t": 1443483	"P": 1971.5	"F": 8583}
{"v": 1	"t": 1443503	"P": 1977.75	"F": 8448}
{"v": 1	"t": 1443523	"P": 1979.25	"F": 8683}
{"v": 1	"t": 1443543	"P": 1978.5	"F": 8495}
{"v": 1	"t": 1443564	"P": 1975.5	"F": 8377}
{"v": 1	"t": 1443584	"P": 1972.5	"F": 8353}
{"v": 1	"t": 1443604	"P": 1976.0	"F": 8546}
{"v": 1	"t": 1443625	"P": 1971.25	"F": 8561}
{"v": 1	"t": 1443645	"P": 1988.75	"F": 8273}
{"v": 1	"t": 1443665	"P": 1973.0	"F": 8262}
{"v": 1	"t": 1443686	"P": 1976.75	"F": 8469}
{"v": 1	"t": 1443706	"P": 1975.25	"F": 8551}
{"v": 1	"t": 1443726	"P": 1982.0	"F": 8245}
{"v": 1	"t": 1443746	"P": 1972.25	"F": 8345}
{"v": 1	"t": 1443767	"P": 1974.25	"F": 8721}
{"v": 1	"t": 1443787	"P": 1984.25	"F": 8391}
{"v": 1	"t": 1443807	"P": 1980.75	"F": 8689}
{"v": 1	"t": 1443828	"P": 1979.75	"F": 8616}
{"v": 1	"t": 1443848	"P": 1972.5	"F": 8457}
{"v": 1	"t": 1443868	"P": 1974.5	"F": 8352}
{"v": 1	"t": 1443888	"P": 1991.25	"F": 8411}
{"v": 1	"t": 1443909	"P": 1978.25	"F": 8358}
{"v": 1	"t": 1443929	"P": 1973.75	"F": 8475}
{"v": 1	"t": 1443949	"P": 1981.5	"F": 7883}
{"v": 1	"t": 1443970	"P": 1971.5	"F": 8442}
{"v": 1	"t": 1443990	"P": 1978.75	"F": 8571}
{"v": 1	"t": 1444010	"P": 1980.5	"F": 8718}
{"v": 1	"t": 1444031	"P": 1973.5	"F": 8439}
{"v": 1	"t": 1444051	"P": 1969.75	"F": 8456}
{"v": 1	"t": 1444071	"P": 1978.25	"F": 8452}
{"v": 1	"t": 1444091	"P": 1967.5	"F": 8406}
{"v": 1	"t": 1444112	"P": 1963.0	"F": 8525}
{"v": 1	"t": 1444132	"P": 1974.0	"F": 8466}
{"v": 1	"t": 1444152	"P": 1965.75	"F": 8268}
{"v": 1	"t": 1444173	"P": 1975.75	"F": 8332}
{"v": 1	"t": 1444193	"P": 1982.5	"F": 8702}
{"v": 1	"t": 1444213	"P": 1981.25	"F": 8015}
{"v": 1	"t": 1444234	"P": 1975.75	"F": 8448}
{"v": 1	"t": 1444254	"P": 1976.25	"F": 8335}
{"v": 1	"t": 1444274	"P": 1974.25	"F": 8246}
{"v": 1	"t": 1444295	"P": 1971.75	"F": 8460}
{"v": 1	"t": 1444315	"P": 1963.75	"F": 8506}
{"v": 1	"t": 1444335	"P": 1972.5	"F": 8511}
{"v": 1	"t": 1444356	"P": 1975.5	"F": 8206}
{"v": 1	"t": 1444376	"P": 1980.25	"F": 8539}
{"v": 1	"t": 1444396	"P": 1987.75	"F": 8475	"C": 46.33	"D": 3121	"sn": 54091779688249	"file": "/data/device_log/data0000.out"}
{"v": 1	"t": 1444417	"P": 1973.25	"F": 8255}
{"v": 1	"t": 1444437	"P": 1970.25	"F": 8612}
{"v": 1	"t": 1444457	"P": 1979.75	"F": 8390}
{"v": 1	"t": 1444478	"P": 1981.0	"F": 8514}
{"v": 1	"t": 1444498	"P": 1971.75	"F": 8386}
{"v": 1	"t": 1444518	"P": 1977.5	"F": 8527}
{"v": 1	"t": 1444539	"P": 1974.0	"F": 8334}
{"v": 1	"t": 1444559	"P": 1982.0	"F": 8582}
{"v": 1	"t": 1444579	"P": 1976.0	"F": 8334}
{"v": 1	"t": 1444600	"P": 1987.25	"F": 8592}
{"v": 1	"t": 1444620	"P": 1975.5	"F": 8364}
{"v": 1	"t": 1444640	"P": 1969.5	"F": 8588}
{"v": 1	"t": 1444661	"P": 1975.25	"F": 8424}
{"v": 1	"t": 1444681	"P": 1973.5	"F": 8251}
{"v": 1	"t": 1444701	"P": 1993.25	"F": 8679}
{"v": 1	"t": 1444722	"P": 1970.25	"F": 8585}
{"v": 1	"t": 1444742	"P": 1971.5	"F": 8399}
{"v": 1	"t": 1444762	"P": 1991.75	"F": 8737}
{"v": 1	"t": 1444782	"P": 1971.25	"F": 8330}
{"v": 1	"t": 1444803	"P": 1974.5	"F": 8449}
{"v": 1	"t": 1444823	"P": 1965.5	"F": 8437}
{"v": 1	"t": 1444843	"P": 1979.5	"F": 8640}
{"v": 1	"t": 1444864	"P": 1968.75	"F": 8515}
{"v": 1	"t": 1444884	"P": 1977.25	"F": 8415}
{"v": 1	"t": 1444904	"P": 1968.75	"F": 8472}
{"v": 1	"t": 1444925	"P": 1977.0	"F": 8309}
{"v": 1	"t": 1444945	"P": 1976.25	"F": 8664}
{"v": 1	"t": 1444965	"P": 1980.25	"F": 8579}
{"v": 1	"t": 1444986	"P": 1965.5	"F": 8528}
{"v": 1	"t": 1445006	"P": 1976.5	"F": 8476}
{"v": 1	"t": 1445026	"P": 1968.25	"F": 8234}
{"v": 1	"t": 1445046	"P": 1980.0	"F": 8102}
{"v": 1	"t": 1445067	"P": 1975.25	"F": 8359}
{"v": 1	"t": 1445087	"P": 1969.75	"F": 8295}
{"v": 1	"t": 1445107	"P": 1974.75	"F": 8541}
{"v": 1	"t": 1445128	"P": 1978.5	"F": 8806}
{"v": 1	"t": 1445148	"P": 1972.5	"F": 8583}
{"v": 1	"t": 1445168	"P": 1974.0	"F": 8554}
{"v": 1	"t": 1445188	"P": 1982.0	"F": 8616}
{"v": 1	"t": 1445209	"P": 1973.75	"F": 8596}
{"v": 1	"t": 1445229	"P": 1977.0	"F": 8152}
{"v": 1	"t": 1445249	"P": 1988.25	"F": 8247}
{"v": 1	"t": 1445270	"P": 1973.0	"F": 8486}
{"v": 1	"t": 1445290	"P": 1983.75	"F": 8527}
{"v": 1	"t": 1445310	"P": 1963.0	"F": 8374}
{"v": 1	"t": 1445331	"P": 1973.75	"F": 8382}
{"v": 1	"t": 1445351	"P": 1986.75	"F": 8401}
{"v": 1	"t": 1445371	"P": 1962.75	"F": 8285}
{"v": 1	"t": 1445391	"P": 1977.75	"F": 8697}
{"v": 1	"t": 1445412	"P": 1969.5	"F": 8170	"C": 46.305	"D": 3121	"sn": 54091779688249	"file": "/data/device_log/data0000.out"}
{"v": 1	"t": 1445432	"P": 1988.75	"F": 8736}
{"v": 1	"t": 1445452	"P": 1975.5	"F": 8699}
{"v": 1	"t": 1445473	"P": 1980.5	"F": 8483}
{"v": 1	"t": 1445493	"P": 1973.5	"F": 8558}
{"v": 1	"t": 1445513	"P": 1974.25	"F": 8676}
{"v": 1	"t": 1445534	"P": 1974.75	"F": 8596}
{"v": 1	"t": 1445554	"P": 1981.25	"F": 8472}
{"v": 1	"t": 1445574	"P": 1974.25	"F": 8485}
{"v": 1	"t": 1445595	"P": 1972.75	"F": 8290}
{"v": 1	"t": 1445615	"P": 1978.75	"F": 8662}
{"v": 1	"t": 1445635	"P": 1980.75	"F": 8530}
{"v": 1	"t": 1445656	"P": 1968.5	"F": 8284}
{"v": 1	"t": 1445676	"P": 1978.75	"F": 8584}
{"v": 1	"t": 1445696	"P": 1977.0	"F": 8714}
{"v": 1	"t": 1445716	"P": 1978.0	"F": 8510}
{"v": 1	"t": 1445737	"P": 1977.0	"F": 8430}
{"v": 1	"t": 1445757	"P": 1978.0	"F": 8563}
{"v": 1	"t": 1445777	"P": 1974.5	"F": 8386}
{"v": 1	"t": 1445798	"P": 1974.25	"F": 8595}
{"v": 1	"t": 1445818	"P": 1969.0	"F": 8726}
{"v": 1	"t": 1445838	"P": 1986.75	"F": 8635}
{"v": 1	"t": 1445858	"P": 1987.0	"F": 8643}
{"v": 1	"t": 1445879	"P": 1970.75	"F": 8314}
{"v": 1	"t": 1445899	"P": 1979.5	"F": 8449}
{"v": 1	"t": 1445919	"P": 1979.5	"F": 8539}
{"v": 1	"t": 1445940	"P": 1981.25	"F": 8774}
{"v": 1	"t": 1445960	"P": 1979.75	"F": 8258}
{"v": 1	"t": 1445980	"P": 1973.25	"F": 8436}
{"v": 1	"t": 1446001	"P": 1982.75	"F": 8776}
{"v": 1	"t": 1446021	"P": 1972.75	"F": 8843}
{"v": 1	"t": 1446041	"P": 1983.25	"F": 8557}
{"v": 1	"t": 1446061	"P": 1985.0	"F": 8730}
{"v": 1	"t": 1446082	"P": 1976.0	"F": 8242}
{"v": 1	"t": 1446102	"P": 1984.25	"F": 8637}
{"v": 1	"t": 1446122	"P": 1984.25	"F": 8600}
{"v": 1	"t": 1446143	"P": 1975.5	"F": 8623}
{"v": 1	"t": 1446163	"P": 1974.5	"F": 8664}
{"v": 1	"t": 1446183	"P": 1983.75	"F": 8590}
{"v": 1	"t": 1446204	"P": 1985.25	"F": 8591}
{"v": 1	"t": 1446224	"P": 1972.75	"F": 8724}
{"v": 1	"t": 1446244	"P": 1971.25	"F": 8340}
{"v": 1	"t": 1446264	"P": 1990.0	"F": 8562}
{"v": 1	"t": 1446285	"P": 1980.75	"F": 8524}
{"v": 1	"t": 1446305	"P": 1993.5	"F": 8662}
{"v": 1	"t": 1446325	"P": 1978.75	"F": 8510}
{"v": 1	"t": 1446346	"P": 1982.25	"F": 8563}
{"v": 1	"t": 1446366	"P": 1984.5	"F": 8556}
{"v": 1	"t": 1446386	"P": 1985.5	"F": 8506}
{"v": 1	"t": 1446407	"P": 1972.5	"F": 8585}
{"v": 1	"t": 1446427	"P": 1980.5	"F": 8483	"C": 46.335	"D": 3121	"sn": 54091779688249	"file": "/data/device_log/data0000.out"}
{"v": 1	"t": 1446447	"P": 1979.5	"F": 8733}
{"v": 1	"t": 1446468	"P": 1990.75	"F": 8638}
{"v": 1	"t": 1446488	"P": 1981.5	"F": 8390}
{"v": 1	"t": 1446508	"P": 1971.5	"F": 8572}
{"v": 1	"t": 1446528	"P": 1984.25	"F": 8411}
{"v": 1	"t": 1446549	"P": 1980.5	"F": 8803}
{"v": 1	"t": 1446569	"P": 1977.25	"F": 8577}
{"v": 1	"t": 1446589	"P": 1963.0	"F": 8488}
{"v": 1	"t": 1446610	"P": 1985.25	"F": 8412}
{"v": 1	"t": 1446630	"P": 1972.75	"F": 8813}
{"v": 1	"t": 1446650	"P": 1966.75	"F": 8476}
{"v": 1	"t": 1446671	"P": 1988.25	"F": 8361}
{"v": 1	"t": 1446691	"P": 1980.0	"F": 8765}
{"v": 1	"t": 1446711	"P": 1993.0	"F": 8635}
{"v": 1	"t": 1446731	"P": 1972.0	"F": 8715}
{"v": 1	"t": 1446752	"P": 1984.0	"F": 8419}
{"v": 1	"t": 1446772	"P": 1979.75	"F": 8570}
{"v": 1	"t": 1446792	"P": 1979.75	"F": 8755}
{"v": 1	"t": 1446813	"P": 1978.75	"F": 8667}
{"v": 1	"t": 1446833	"P": 1978.75	"F": 8474}
{"v": 1	"t": 1446853	"P": 1966.75	"F": 8365}
{"v": 1	"t": 1446873	"P": 1976.75	"F": 8723}
{"v": 1	"t": 1446894	"P": 1968.5	"F": 8460}
{"v": 1	"t": 1446914	"P": 1971.0	"F": 8833}
{"v": 1	"t": 1446934	"P": 1975.0	"F": 8598}
{"v": 1	"t": 1446955	"P": 1975.25	"F": 8636}
{"v": 1	"t": 1446975	"P": 1977.25	"F": 8647}
{"v": 1	"t": 1446995	"P": 1973.75	"F": 8282}
{"v": 1	"t": 1447016	"P": 1972.0	"F": 8212}
{"v": 1	"t": 1447036	"P": 1977.25	"F": 8672}
{"v": 1	"t": 1447056	"P": 1977.5	"F": 8642}
{"v": 1	"t": 1447077	"P": 1980.25	"F": 8700}
{"v": 1	"t": 1447097	"P": 1964.75	"F": 8614}
{"v": 1	"t": 1447117	"P": 1983.75	"F": 8546}
{"v": 1	"t": 1447137	"P": 1978.25	"F": 8606}
{"v": 1	"t": 1447158	"P": 1976.5	"F": 8441}
{"v": 1	"t": 1447178	"P": 1979.25	"F": 8202}
{"v": 1	"t": 1447198	"P": 1979.25	"F": 8711}
{"v": 1	"t": 1447219	"P": 1974.0	"F": 8599}
{"v": 1	"t": 1447239	"P": 1976.0	"F": 8504}
{"v": 1	"t": 1447259	"P": 1984.0	"F": 8584}
{"v": 1	"t": 1447279	"P": 1971.5	"F": 8615}
{"v": 1	"t": 1447300	"P": 1988.5	"F": 8829}
{"v": 1	"t": 1447320	"P": 1973.25	"F": 8757}
{"v": 1	"t": 1447340	"P": 1971.0	"F": 8634}
{"v": 1	"t": 1447361	"P": 1980.5	"F": 8567}
{"v": 1	"t": 1447381	"P": 1971.25	"F": 8355}
{"v": 1	"t": 1447401	"P": 1977.75	"F": 8518}
{"v": 1	"t": 1447422	"P": 1976.25	"F": 8488}
{"v": 1	"t": 1447442	"P": 1963.75	"F": 8727	"C": 46.315	"D": 3121	"sn": 54091779688249	"file": "/data/device_log/data0000.out"}
{"v": 1	"t": 1447462	"P": 1983.5	"F": 8616}
{"v": 1	"t": 1447483	"P": 1964.5	"F": 8668}
{"v": 1	"t": 1447503	"P": 1968.0	"F": 8616}
{"v": 1	"t": 1447523	"P": 1972.25	"F": 8586}
{"v": 1	"t": 1447543	"P": 1968.0	"F": 8748}
{"v": 1	"t": 1447564	"P": 1976.25	"F": 8450}
{"v": 1	"t": 1447584	"P": 1976.0	"F": 8259}
{"v": 1	"t": 1447604	"P": 1977.5	"F": 8571}
{"v": 1	"t": 1447625	"P": 1973.0	"F": 8616}
{"v": 1	"t": 1447645	"P": 1978.25	"F": 8449}
{"v": 1	"t": 1447665	"P": 1986.0	"F": 8883}
{"v": 1	"t": 1447686	"P": 1963.75	"F": 8731}
{"v": 1	"t": 1447706	"P": 1986.25	"F": 8678}
{"v": 1	"t": 1447726	"P": 1966.25	"F": 8550}
{"v": 1	"t": 1447746	"P": 1982.25	"F": 8411}
{"v": 1	"t": 1447767	"P": 1987.5	"F": 8407}
{"v": 1	"t": 1447787	"P": 1979.0	"F": 8324}
{"v": 1	"t": 1447807	"P": 1977.0	"F": 8408}
{"v": 1	"t": 1447828	"P": 1978.25	"F": 8218}
{"v": 1	"t": 1447848	"P": 1961.75	"F": 8644}
{"v": 1	"t": 1447868	"P": 1976.0	"F": 8560}
{"v": 1	"t": 1447889	"P": 1976.5	"F": 8119}
{"v": 1	"t": 1447909	"P": 1970.5	"F": 8581}
{"v": 1	"t": 1447929	"P": 1973.75	"F": 8739}
{"v": 1	"t": 1447949	"P": 1975.5	"F": 8610}
{"v": 1	"t": 1447970	"P": 1976.25	"F": 8503}
{"v": 1	"t": 1447990	"P": 1977.5	"F": 8414}
{"v": 1	"t": 1448010	"P": 1977.25	"F": 8427}
{"v": 1	"t": 1448031	"P": 1966.25	"F": 8466}
{"v": 1	"t": 1448051	"P": 1973.25	"F": 8368}
{"v": 1	"t": 1448071	"P": 1979.75	"F": 8571}
{"v": 1	"t": 1448091	"P": 1970.5	"F": 8689}
{"v": 1	"t": 1448112	"P": 1968.5	"F": 8685}
{"v": 1	"t": 1448132	"P": 1989.75	"F": 8712}
{"v": 1	"t": 1448152	"P": 1978.5	"F": 8482}
{"v": 1	"t": 1448173	"P": 1968.5	"F": 8488}
{"v": 1	"t": 1448193	"P": 1979.25	"F": 8749}
{"v": 1	"t": 1448213	"P": 1977.0	"F": 8395}
{"v": 1	"t": 1448234	"P": 1971.75	"F": 8686}
{"v": 1	"t": 1448254	"P": 1981.25	"F": 8462}
{"v": 1	"t": 1448274	"P": 1979.25	"F": 8868}
{"v": 1	"t": 1448295	"P": 1970.5	"F": 8616}
{"v": 1	"t": 1448315	"P": 1975.75	"F": 8741}
{"v": 1	"t": 1448335	"P": 1974.0	"F": 8700}
{"v": 1	"t": 1448355	"P": 1979.75	"F": 8762}
{"v": 1	"t": 1448376	"P": 1974.75	"F": 8734}
{"v": 1	"t": 1448396	"P": 1982.0	"F": 8787}
{"v": 1	"t": 1448416	"P": 1967.75	"F": 8525}
{"v": 1	"t": 1448437	"P": 1975.75	"F": 8593}
{"v": 1	"t": 1448457	"P": 1975.75	"F": 8451	"C": 46.36	"D": 3121	"sn": 54091779688249	"file": "/data/device_log/data0000.out"}
{"v": 1	"t": 1448477	"P": 1980.0	"F": 8365}
{"v": 1	"t": 1448498	"P": 1979.25	"F": 8376}
{"v": 1	"t": 1448518	"P": 1979.25	"F": 8388}
{"v": 1	"t": 1448538	"P": 1979.25	"F": 8573}
{"v": 1	"t": 1448559	"P": 1982.0	"F": 8533}
{"v": 1	"t": 1448579	"P": 1970.0	"F": 8625}
{"v": 1	"t": 1448599	"P": 1967.5	"F": 8314}
{"v": 1	"t": 1448620	"P": 1989.75	"F": 8703}
{"v": 1	"t": 1448640	"P": 1976.25	"F": 8805}
{"v": 1	"t": 1448660	"P": 1972.0	"F": 8713}
{"v": 1	"t": 1448681	"P": 1974.75	"F": 8461}
{"v": 1	"t": 1448701	"P": 1973.75	"F": 8704}
{"v": 1	"t": 1448721	"P": 1965.25	"F": 8727}
{"v": 1	"t": 1448742	"P": 1973.75	"F": 8565}
{"v": 1	"t": 1448762	"P": 1979.25	"F": 8530}
{"v": 1	"t": 1448782	"P": 1982.25	"F": 8382}
{"v": 1	"t": 1448803	"P": 1978.75	"F": 8429}
{"v": 1	"t": 1448823	"P": 1980.25	"F": 8809}
{"v": 1	"t": 1448843	"P": 1970.5	"F": 8621}
{"v": 1	"t": 1448864	"P": 1972.0	"F": 8459}
{"v": 1	"t": 1448884	"P": 1974.75	"F": 8348}
{"v": 1	"t": 1448904	"P": 1984.0	"F": 8428}
{"v": 1	"t": 1448925	"P": 1965.0	"F": 8598}
{"v": 1	"t": 1448945	"P": 1983.25	"F": 8564}
{"v": 1	"t": 1448965	"P": 1978.75	"F": 8458}
{"v": 1	"t": 1448986	"P": 1979.25	"F": 8468}
{"v": 1	"t": 1449006	"P": 1987.75	"F": 8415}
{"v": 1	"t": 1449026	"P": 1966.75	"F": 8642}
{"v": 1	"t": 1449047	"P": 1976.75	"F": 8575}
{"v": 1	"t": 1449067	"P": 1968.0	"F": 8236}
{"v": 1	"t": 1449087	"P": 1981.5	"F": 8373}
{"v": 1	"t": 1449107	"P": 1968.25	"F": 8690}
{"v": 1	"t": 1449128	"P": 1958.5	"F": 8310}
{"v": 1	"t": 1449148	"P": 1971.5	"F": 8531}
{"v": 1	"t": 1449168	"P": 1968.75	"F": 8348}
{"v": 1	"t": 1449189	"P": 1966.75	"F": 8494}
{"v": 1	"t": 1449209	"P": 1968.5	"F": 8743}
{"v": 1	"t": 1449229	"P": 1968.0	"F": 8364}
{"v": 1	"t": 1449249	"P": 1961.5	"F": 8476}
{"v": 1	"t": 1449270	"P": 1965.25	"F": 8492}
{"v": 1	"t": 1449290	"P": 1968.5	"F": 8505}
{"v": 1	"t": 1449310	"P": 1963.0	"F": 8201}
{"v": 1	"t": 1449331	"P": 1966.0	"F": 8668}
{"v": 1	"t": 1449351	"P": 1979.5	"F": 8598}
{"v": 1	"t": 1449371	"P": 1967.75	"F": 8581}
{"v": 1	"t": 1449392	"P": 1968.25	"F": 8569}
{"v": 1	"t": 1449412	"P": 1958.25	"F": 8165}
{"v": 1	"t": 1449432	"P": 1975.0	"F": 8257}
{"v": 1	"t": 1449452	"P": 1964.75	"F": 8540}
{"v": 1	"t": 1449473	"P": 1976.25	"F": 8526	"C": 46.315	"D": 3121	"sn": 54091779688249	"file": "/data/device_log/data0000.out"}
{"v": 1	"t": 1449493	"P": 1958.75	"F": 8588}
{"v": 1	"t": 1449513	"P": 1964.0	"F": 8714}
{"v": 1	"t": 1449534	"P": 1963.0	"F": 8516}
{"v": 1	"t": 1449554	"P": 1981.5	"F": 8536}
{"v": 1	"t": 1449574	"P": 1983.5	"F": 8365}
{"v": 1	"t": 1449595	"P": 1973.0	"F": 8468}
{"v": 1	"t": 1449615	"P": 1977.5	"F": 8449}
{"v": 1	"t": 1449635	"P": 1965.0	"F": 8288}
{"v": 1	"t": 1449656	"P": 1986.25	"F": 8634}
{"v": 1	"t": 1449676	"P": 1975.25	"F": 8374}
{"v": 1	"t": 1449696	"P": 1968.75	"F": 8650}
{"v": 1	"t": 1449717	"P": 1976.5	"F": 8768}
{"v": 1	"t": 1449737	"P": 1976.75	"F": 8472}
{"v": 1	"t": 1449757	"P": 1988.5	"F": 8397}
{"v": 1	"t": 1449777	"P": 1981.5	"F": 8656}
{"v": 1	"t": 1449798	"P": 1980.5	"F": 8725}
{"v": 1	"t": 1449818	"P": 1967.75	"F": 8693}
{"v": 1	"t": 1449838	"P": 1975.25	"F": 8065}
{"v": 1	"t": 1449859	"P": 1976.5	"F": 8530}
{"v": 1	"t": 1449879	"P": 1982.25	"F": 8788}
{"v": 1	"t": 1449899	"P": 1975.5	"F": 8901}
{"v": 1	"t": 1449919	"P": 1987.5	"F": 8704}
{"v": 1	"t": 1449940	"P": 2001.25	"F": 8639}
{"v": 1	"t": 1449960	"P": 1994.75	"F": 8606}
{"v": 1	"t": 1449980	"P": 1987.25	"F": 8377}
{"v": 1	"t": 1450001	"P": 1982.5	"F": 8569}
{"v": 1	"t": 1450021	"P": 1986.75	"F": 8689}
{"v": 1	"t": 1450041	"P": 1989.25	"F": 8587}
{"v": 1	"t": 1450062	"P": 1986.75	"F": 8652}
{"v": 1	"t": 1450082	"P": 2009.0	"F": 8999}
{"v": 1	"t": 1450102	"P": 2011.25	"F": 8935}
{"v": 1	"t": 1450122	"P": 2000.75	"F": 8725}
{"v": 1	"t": 1450143	"P": 1998.5	"F": 8571}
{"v": 1	"t": 1450163	"P": 2010.0	"F": 8787}
{"v": 1	"t": 1450183	"P": 2020.0	"F": 8417}
{"v": 1	"t": 1450204	"P": 2025.75	"F": 7968}
{"v": 1	"t": 1450224	"P": 2037.0	"F": 8556}
{"v": 1	"t": 1450244	"P": 2032.75	"F": 8318}
{"v": 1	"t": 1450264	"P": 2043.0	"F": 8869}
{"v": 1	"t": 1450285	"P": 2043.5	"F": 9054}
{"v": 1	"t": 1450305	"P": 2039.0	"F": 8855}
{"v": 1	"t": 1450325	"P": 2050.5	"F": 8858}
{"v": 1	"t": 1450346	"P": 2046.25	"F": 9031}
{"v": 1	"t": 1450366	"P": 2036.75	"F": 8687}
{"v": 1	"t": 1450386	"P": 2043.0	"F": 8260}
{"v": 1	"t": 1450407	"P": 2019.75	"F": 8795}
{"v": 1	"t": 1450427	"P": 2034.5	"F": 8712}
{"v": 1	"t": 1450447	"P": 2034.0	"F": 8793}
{"v": 1	"t": 1450468	"P": 2018.25	"F": 8756}
{"v": 1	"t": 1450488	"P": 2029.75	"F": 8601	"C": 46.31	"D": 3121	"sn": 54091779688249	"file": "/data/device_log/data0000.out"}
{"v": 1	"t": 1450508	"P": 2030.25	"F": 8877}
{"v": 1	"t": 1450529	"P": 2030.75	"F": 8701}
{"v": 1	"t": 1450549	"P": 2038.25	"F": 8500}
{"v": 1	"t": 1450569	"P": 2033.0	"F": 8403}
{"v": 1	"t": 1450589	"P": 2036.5	"F": 8437}
{"v": 1	"t": 1450610	"P": 2028.75	"F": 8709}
{"v": 1	"t": 1450630	"P": 2041.25	"F": 8888}
{"v": 1	"t": 1450650	"P": 2034.25	"F": 8637}
{"v": 1	"t": 1450671	"P": 2052.0	"F": 8732}
{"v": 1	"t": 1450691	"P": 2025.0	"F": 8698}
{"v": 1	"t": 1450711	"P": 2045.0	"F": 8994}
{"v": 1	"t": 1450731	"P": 2049.5	"F": 9058}
{"v": 1	"t": 1450752	"P": 2043.75	"F": 9167}
{"v": 1	"t": 1450772	"P": 2036.75	"F": 8853}
{"v": 1	"t": 1450792	"P": 2048.5	"F": 9300}
{"v": 1	"t": 1450813	"P": 2048.75	"F": 8868}
{"v": 1	"t": 1450833	"P": 2035.75	"F": 8804}
{"v": 1	"t": 1450853	"P": 2049.75	"F": 8693}
{"v": 1	"t": 1450874	"P": 2042.25	"F": 8369}
{"v": 1	"t": 1450894	"P": 2041.0	"F": 8707}
{"v": 1	"t": 1450914	"P": 2033.75	"F": 8924}
{"v": 1	"t": 1450934	"P": 2035.75	"F": 8746}
{"v": 1	"t": 1450955	"P": 2041.0	"F": 8619}
{"v": 1	"t": 1450975	"P": 2042.0	"F": 8661}
{"v": 1	"t": 1450995	"P": 2031.5	"F": 8535}
{"v": 1	"t": 1451016	"P": 2036.75	"F": 8971}
{"v": 1	"t": 1451036	"P": 2042.25	"F": 8871}
{"v": 1	"t": 1451056	"P": 2035.0	"F": 8703}
{"v": 1	"t": 1451077	"P": 2036.5	"F": 8930}
{"v": 1	"t": 1451097	"P": 2029.75	"F": 8642}
{"v": 1	"t": 1451117	"P": 2037.0	"F": 8811}
{"v": 1	"t": 1451138	"P": 2041.25	"F": 8541}
{"v": 1	"t": 1451158	"P": 2028.0	"F": 9096}
{"v": 1	"t": 1451178	"P": 2037.0	"F": 8567}
{"v": 1	"t": 1451198	"P": 2036.75	"F": 8784}
{"v": 1	"t": 1451219	"P": 2036.0	"F": 8768}
{"v": 1	"t": 1451239	"P": 2029.5	"F": 8779}
{"v": 1	"t": 1451259	"P": 2034.75	"F": 8779}
{"v": 1	"t": 1451280	"P": 2040.5	"F": 8662}
{"v": 1	"t": 1451300	"P": 2040.25	"F": 8662}
{"v": 1	"t": 1451320	"P": 2031.25	"F": 8982}
{"v": 1	"t": 1451341	"P": 2032.75	"F": 8966}
{"v": 1	"t": 1451361	"P": 2029.0	"F": 8796}
{"v": 1	"t": 1451381	"P": 2033.75	"F": 8830}
{"v": 1	"t": 1451401	"P": 2045.5	"F": 9027}
{"v": 1	"t": 1451422	"P": 2030.0	"F": 8926}
{"v": 1	"t": 1451442	"P": 2037.75	"F": 8800}
{"v": 1	"t": 1451462	"P": 2030.0	"F": 8453}
{"v": 1	"t": 1451483	"P": 2026.0	"F": 8680}
{"v": 1	"t": 1451503	"P": 2015.0	"F": 8582	"C": 46.335	"D": 3121	"sn": 54091779688249	"file": "/data/device_log/data0000.out"}
{"v": 1	"t": 1451523	"P": 2038.0	"F": 8823}
{"v": 1	"t": 1451544	"P": 2038.0	"F": 8927}
{"v": 1	"t": 1451564	"P": 2020.5	"F": 8734}
{"v": 1	"t": 1451584	"P": 2035.5	"F": 8913}
{"v": 1	"t": 1451605	"P": 2034.75	"F": 8672}
{"v": 1	"t": 1451625	"P": 2022.5	"F": 8614}
{"v": 1	"t": 1451645	"P": 2028.25	"F": 8595}
{"v": 1	"t": 1451665	"P": 2029.75	"F": 8620}
{"v": 1	"t": 1451686	"P": 2040.75	"F": 8705}
{"v": 1	"t": 1451706	"P": 2039.75	"F": 8656}
{"v": 1	"t": 1451726	"P": 2039.0	"F": 8823}
{"v": 1	"t": 1451747	"P": 2027.75	"F": 8740}
{"v": 1	"t": 1451767	"P": 2036.75	"F": 8921}
{"v": 1	"t": 1451787	"P": 2030.0	"F": 8591}
{"v": 1	"t": 1451808	"P": 2034.25	"F": 8790}
{"v": 1	"t": 1451828	"P": 2040.75	"F": 8866}
{"v": 1	"t": 1451848	"P": 2029.25	"F": 8716}
{"v": 1	"t": 1451868	"P": 2029.25	"F": 8910}
{"v": 1	"t": 1451889	"P": 2038.25	"F": 8796}
{"v": 1	"t": 1451909	"P": 2035.25	"F": 8922}
{"v": 1	"t": 1451929	"P": 2024.0	"F": 8657}
{"v": 1	"t": 1451950	"P": 2030.5	"F": 8444}
{"v": 1	"t": 1451970	"P": 2035.75	"F": 8610}
{"v": 1	"t": 1451990	"P": 2018.5	"F": 8615}
{"v": 1	"t": 1452011	"P": 2021.0	"F": 8744}
{"v": 1	"t": 1452031	"P": 2023.5	"F": 8720}
{"v": 1	"t": 1452051	"P": 2036.25	"F": 8675}
{"v": 1	"t": 1452071	"P": 2022.75	"F": 8671}
{"v": 1	"t": 1452092	"P": 2035.25	"F": 8770}
{"v": 1	"t": 1452112	"P": 2021.5	"F": 8667}
{"v": 1	"t": 1452132	"P": 2039.5	"F": 8688}
{"v": 1	"t": 1452153	"P": 2022.0	"F": 8598}
{"v": 1	"t": 1452173	"P": 2029.0	"F": 8750}
{"v": 1	"t": 1452193	"P": 2016.75	"F": 8664}
{"v": 1	"t": 1452214	"P": 2018.75	"F": 8515}
{"v": 1	"t": 1452234	"P": 2040.0	"F": 8867}
{"v": 1	"t": 1452254	"P": 2025.25	"F": 8481}
{"v": 1	"t": 1452274	"P": 2020.25	"F": 8387}
{"v": 1	"t": 1452295	"P": 2022.0	"F": 8595}
{"v": 1	"t": 1452315	"P": 2036.5	"F": 8615}
{"v": 1	"t": 1452335	"P": 2024.0	"F": 8623}
{"v": 1	"t": 1452356	"P": 2021.75	"F": 8594}
{"v": 1	"t": 1452376	"P": 2037.0	"F": 8672}
{"v": 1	"t": 1452396	"P": 2026.0	"F": 8642}
{"v": 1	"t": 1452417	"P": 2027.5	"F": 8688}
{"v": 1	"t": 1452437	"P": 2020.0	"F": 9012}
{"v": 1	"t": 1452457	"P": 2029.0	"F": 8843}
{"v": 1	"t": 1452478	"P": 2030.25	"F": 8073}
{"v": 1	"t": 1452498	"P": 2027.0	"F": 8646}
{"v": 1	"t": 1452519	"P": 2020.75	"F": 8786	"C": 46.26	"D": 3121	"sn": 54091779688249	"file": "/data/device_log/data0000.out"}
{"v": 1	"t": 1452539	"P": 2023.75	"F": 8418}
{"v": 1	"t": 1452560	"P": 2030.25	"F": 8457}
{"v": 1	"t": 1452580	"P": 2026.5	"F": 8863}
{"v": 1	"t": 1452600	"P": 2030.5	"F": 8616}
{"v": 1	"t": 1452621	"P": 2036.5	"F": 8821}
{"v": 1	"t": 1452641	"P": 2025.75	"F": 8631}
{"v": 1	"t": 1452662	"P": 2025.25	"F": 8733}
{"v": 1	"t": 1452682	"P": 2026.5	"F": 8304}
{"v": 1	"t": 1452702	"P": 2025.25	"F": 8836}
{"v": 1	"t": 1452723	"P": 2025.75	"F": 8682}
{"v": 1	"t": 1452743	"P": 2031.5	"F": 8777}
{"v": 1	"t": 1452763	"P": 2035.0	"F": 8775}
{"v": 1	"t": 1452784	"P": 2031.25	"F": 8754}
{"v": 1	"t": 1452804	"P": 2032.75	"F": 8836}
{"v": 1	"t": 1452824	"P": 2034.75	"F": 8447}
{"v": 1	"t": 1452845	"P": 2034.75	"F": 8555}
{"v": 1	"t": 1452865	"P": 2037.5	"F": 8810}
{"v": 1	"t": 1452886	"P": 2033.5	"F": 8533}
{"v": 1	"t": 1452906	"P": 2023.25	"F": 8595}
{"v": 1	"t": 1452926	"P": 2034.5	"F": 8677}
{"v": 1	"t": 1452947	"P": 2029.75	"F": 8539}
{"v": 1	"t": 1452967	"P": 2031.0	"F": 8728}
{"v": 1	"t": 1452987	"P": 2033.25	"F": 8753}
{"v": 1	"t": 1453008	"P": 2040.25	"F": 8938}
{"v": 1	"t": 1453028	"P": 2026.75	"F": 8771}
{"v": 1	"t": 1453049	"P": 2034.75	"F": 8486}
{"v": 1	"t": 1453069	"P": 2030.75	"F": 8579}
{"v": 1	"t": 1453089	"P": 2037.5	"F": 8427}
{"v": 1	"t": 1453110	"P": 2036.25	"F": 8510}
{"v": 1	"t": 1453135	"P": 2033.5	"F": 8782}
{"v": 1	"t": 1453155	"P": 2037.0	"F": 8980}
{"v": 1	"t": 1453176	"P": 2031.5	"F": 8604}
{"v": 1	"t": 1453196	"P": 2034.25	"F": 8753}
{"v": 1	"t": 1453216	"P": 2035.25	"F": 8480}
{"v": 1	"t": 1453237	"P": 2029.5	"F": 8391}
{"v": 1	"t": 1453257	"P": 2034.25	"F": 8847}
{"v": 1	"t": 1453277	"P": 2020.5	"F": 8624}
{"v": 1	"t": 1453298	"P": 2037.25	"F": 8263}
{"v": 1	"t": 1453318	"P": 2009.25	"F": 8715}
{"v": 1	"t": 1453338	"P": 2027.25	"F": 9023}
{"v": 1	"t": 1453359	"P": 2035.25	"F": 8676}
{"v": 1	"t": 1453379	"P": 2031.5	"F": 8870}
{"v": 1	"t": 1453400	"P": 2025.75	"F": 8648}
{"v": 1	"t": 1453420	"P": 2029.0	"F": 8736}
{"v": 1	"t": 1453440	"P": 2031.5	"F": 8722}
{"v": 1	"t": 1453461	"P": 2021.75	"F": 8862}
{"v": 1	"t": 1453481	"P": 2034.25	"F": 8651}
{"v": 1	"t": 1453501	"P": 2040.75	"F": 8685}
{"v": 1	"t": 1453522	"P": 2023.5	"F": 8504}
{"v": 1	"t": 1453542	"P": 2034.75	"F": 8485	"C": 46.32	"D": 3120	"sn": 54091779688249	"file": "/data/device_log/data0000.out"}
{"v": 1	"t": 1453562	"P": 2040.0	"F": 8672}
{"v": 1	"t": 1453583	"P": 2024.0	"F": 8595}
{"v": 1	"t": 1453603	"P": 2026.25	"F": 8634}
{"v": 1	"t": 1453624	"P": 2039.5	"F": 8699}
{"v": 1	"t": 1453644	"P": 2032.0	"F": 8540}
{"v": 1	"t": 1453664	"P": 2031.0	"F": 8461}
{"v": 1	"t": 1453685	"P": 2042.0	"F": 8645}
{"v": 1	"t": 1453705	"P": 2034.0	"F": 8622}
{"v": 1	"t": 1453725	"P": 2039.75	"F": 8786}
{"v": 1	"t": 1453746	"P": 2030.0	"F": 8599}
{"v": 1	"t": 1453766	"P": 2027.5	"F": 8858}
{"v": 1	"t": 1453787	"P": 2041.25	"F": 8897}
{"v": 1	"t": 1453807	"P": 2032.5	"F": 8877}
{"v": 1	"t": 1453827	"P": 2037.5	"F": 8885}
{"v": 1	"t": 1453848	"P": 2029.5	"F": 8632}
{"v": 1	"t": 1453868	"P": 2019.5	"F": 8697}
{"v": 1	"t": 1453888	"P": 2037.5	"F": 8524}
{"v": 1	"t": 1453909	"P": 2028.25	"F": 8802}
{"v": 1	"t": 1453929	"P": 2032.75	"F": 8800}
{"v": 1	"t": 1453950	"P": 2020.75	"F": 8909}
{"v": 1	"t": 1453970	"P": 2029.0	"F": 8911}
{"v": 1	"t": 1453990	"P": 2024.0	"F": 8671}
{"v": 1	"t": 1454011	"P": 2024.5	"F": 8744}
{"v": 1	"t": 1454031	"P": 2026.25	"F": 8435}
{"v": 1	"t": 1454052	"P": 2031.25	"F": 8782}
{"v": 1	"t": 1454072	"P": 2031.5	"F": 8617}
{"v": 1	"t": 1454092	"P": 2040.75	"F": 8646}
{"v": 1	"t": 1454113	"P": 2020.75	"F": 8354}
{"v": 1	"t": 1454133	"P": 2026.75	"F": 8675}
{"v": 1	"t": 1454153	"P": 2031.5	"F": 8434}
{"v": 1	"t": 1454174	"P": 2030.0	"F": 8675}
{"v": 1	"t": 1454194	"P": 2022.25	"F": 8734}
{"v": 1	"t": 1454215	"P": 2020.75	"F": 8656}
{"v": 1	"t": 1454235	"P": 2030.75	"F": 8443}
{"v": 1	"t": 1454255	"P": 2028.75	"F": 8696}
{"v": 1	"t": 1454276	"P": 2025.0	"F": 8582}
{"v": 1	"t": 1454296	"P": 2036.75	"F": 8610}
{"v": 1	"t": 1454316	"P": 2028.0	"F": 8726}
{"v": 1	"t": 1454337	"P": 2022.5	"F": 8619}
{"v": 1	"t": 1454357	"P": 2021.25	"F": 8643}
{"v": 1	"t": 1454378	"P": 2032.25	"F": 8560}
{"v": 1	"t": 1454398	"P": 2027.0	"F": 8869}
{"v": 1	"t": 1454418	"P": 2020.75	"F": 8586}
{"v": 1	"t": 1454439	"P": 2015.25	"F": 8571}
{"v": 1	"t": 1454459	"P": 2013.5	"F": 8817}
{"v": 1	"t": 1454479	"P": 2016.25	"F": 8506}
{"v": 1	"t": 1454500	"P": 2024.25	"F": 8709}
{"v": 1	"t": 1454520	"P": 2001.25	"F": 8801}
{"v": 1	"t": 1454541	"P": 1998.5	"F": 8489}
{"v": 1	"t": 1454561	"P": 2016.0	"F": 8741	"C": 46.315	"D": 3120	"sn": 54091779688249	"file": "/data/device_log/data0000.out"}
{"v": 1	"t": 1454581	"P": 2010.75	"F": 8964}
{"v": 1	"t": 1454602	"P": 2010.0	"F": 8643}
{"v": 1	"t": 1454622	"P": 2011.5	"F": 8692}
{"v": 1	"t": 1454643	"P": 2011.0	"F": 8457}
{"v": 1	"t": 1454663	"P": 2016.5	"F": 8750}
{"v": 1	"t": 1454683	"P": 2019.0	"F": 8573}
{"v": 1	"t": 1454704	"P": 2009.0	"F": 8396}
{"v": 1	"t": 1454724	"P": 2012.0	"F": 8452}
{"v": 1	"t": 1454744	"P": 2016.0	"F": 8488}
{"v": 1	"t": 1454765	"P": 2008.25	"F": 8454}
{"v": 1	"t": 1454785	"P": 2016.0	"F": 8472}
{"v": 1	"t": 1454806	"P": 2024.0	"F": 8677}
{"v": 1	"t": 1454826	"P": 2019.0	"F": 8602}
{"v": 1	"t": 1454846	"P": 2031.0	"F": 8134}
{"v": 1	"t": 1454867	"P": 2018.25	"F": 7749}
{"v": 1	"t": 1454887	"P": 2026.25	"F": 8219}
{"v": 1	"t": 1454907	"P": 2023.25	"F": 8263}
{"v": 1	"t": 1454928	"P": 2019.5	"F": 8380}
{"v": 1	"t": 1454948	"P": 2019.0	"F": 8447}
{"v": 1	"t": 1454968	"P": 2022.5	"F": 8678}
{"v": 1	"t": 1454988	"P": 2025.75	"F": 8553}
{"v": 1	"t": 1455009	"P": 2011.0	"F": 8199}
{"v": 1	"t": 1455029	"P": 2010.0	"F": 8501}
{"v": 1	"t": 1455050	"P": 2032.5	"F": 8819}
{"v": 1	"t": 1455070	"P": 2025.25	"F": 8745}
{"v": 1	"t": 1455090	"P": 2017.25	"F": 8734}
{"v": 1	"t": 1455110	"P": 2005.75	"F": 8521}
{"v": 1	"t": 1455131	"P": 2015.5	"F": 8533}
{"v": 1	"t": 1455151	"P": 2026.25	"F": 8128}
{"v": 1	"t": 1455171	"P": 2022.25	"F": 8142}
{"v": 1	"t": 1455192	"P": 2022.5	"F": 8560}
{"v": 1	"t": 1455212	"P": 2028.25	"F": 8552}
{"v": 1	"t": 1455232	"P": 2029.5	"F": 8678}
{"v": 1	"t": 1455253	"P": 2041.5	"F": 8911}
{"v": 1	"t": 1455273	"P": 2023.75	"F": 8465}
{"v": 1	"t": 1455293	"P": 2025.5	"F": 8164}
{"v": 1	"t": 1455314	"P": 2033.5	"F": 8555}
{"v": 1	"t": 1455334	"P": 2029.75	"F": 8329}
{"v": 1	"t": 1455354	"P": 2029.0	"F": 8362}
{"v": 1	"t": 1455374	"P": 2033.25	"F": 8449}
{"v": 1	"t": 1455395	"P": 2034.5	"F": 8409}
{"v": 1	"t": 1455415	"P": 2026.0	"F": 8261}
{"v": 1	"t": 1455435	"P": 2033.75	"F": 8697}
{"v": 1	"t": 1455456	"P": 2031.5	"F": 8543}
{"v": 1	"t": 1455476	"P": 2043.5	"F": 8610}
{"v": 1	"t": 1455496	"P": 2044.0	"F": 8828}
{"v": 1	"t": 1455520	"P": 2043.25	"F": 8765}
{"v": 1	"t": 1455540	"P": 2037.5	"F": 8765}
{"v": 1	"t": 1455560	"P": 2038.0	"F": 8698}
{"v": 1	"t": 1455581	"P": 2044.5	"F": 8738	"C": 46.335	"D": 3120	"sn": 54091779688249	"file": "/data/device_log/data0000.out"}
{"v": 1	"t": 1455601	"P": 2055.0	"F": 8896}
{"v": 1	"t": 1455621	"P": 2036.75	"F": 8740}
{"v": 1	"t": 1455642	"P": 2040.75	"F": 8895}
{"v": 1	"t": 1455662	"P": 2033.0	"F": 8970}
{"v": 1	"t": 1455682	"P": 2047.25	"F": 8914}
{"v": 1	"t": 1455703	"P": 2026.5	"F": 8887}
{"v": 1	"t": 1455723	"P": 2040.75	"F": 8936}
{"v": 1	"t": 1455743	"P": 2042.25	"F": 8944}
{"v": 1	"t": 1455764	"P": 2050.75	"F": 9000}
{"v": 1	"t": 1455784	"P": 2038.25	"F": 8449}
{"v": 1	"t": 1455805	"P": 2042.5	"F": 8496}
{"v": 1	"t": 1455825	"P": 2046.25	"F": 8267}
{"v": 1	"t": 1455845	"P": 2039.0	"F": 8680}
{"v": 1	"t": 1455866	"P": 2028.5	"F": 8831}
{"v": 1	"t": 1455886	"P": 2036.75	"F": 8795}
{"v": 1	"t": 1455906	"P": 2035.75	"F": 8678}
{"v": 1	"t": 1455927	"P": 2041.75	"F": 8778}
{"v": 1	"t": 1455947	"P": 2022.25	"F": 8873}
{"v": 1	"t": 1455967	"P": 2042.25	"F": 8722}
{"v": 1	"t": 1455988	"P": 2029.25	"F": 8780}
{"v": 1	"t": 1456008	"P": 2046.0	"F": 8443}
{"v": 1	"t": 1456028	"P": 2035.5	"F": 8156}
{"v": 1	"t": 1456049	"P": 2050.5	"F": 8594}
{"v": 1	"t": 1456069	"P": 2028.5	"F": 8449}
{"v": 1	"t": 1456089	"P": 2031.0	"F": 8326}
{"v": 1	"t": 1456110	"P": 2026.0	"F": 8606}
{"v": 1	"t": 1456130	"P": 2037.5	"F": 8434}
{"v": 1	"t": 1456150	"P": 2039.5	"F": 8559}
{"v": 1	"t": 1456170	"P": 2030.75	"F": 8508}
{"v": 1	"t": 1456191	"P": 2045.25	"F": 8421}
{"v": 1	"t": 1456211	"P": 2032.25	"F": 8559}
{"v": 1	"t": 1456231	"P": 2056.25	"F": 8743}
{"v": 1	"t": 1456252	"P": 2038.5	"F": 8837}
{"v": 1	"t": 1456272	"P": 2041.5	"F": 8518}
{"v": 1	"t": 1456292	"P": 2048.75	"F": 8584}
{"v": 1	"t": 1456313	"P": 2043.5	"F": 8103}
{"v": 1	"t": 1456333	"P": 2042.25	"F": 7928}
{"v": 1	"t": 1456353	"P": 2039.5	"F": 8386}
{"v": 1	"t": 1456373	"P": 2053.0	"F": 8225}
{"v": 1	"t": 1456394	"P": 2039.25	"F": 7882}
{"v": 1	"t": 1456414	"P": 2036.25	"F": 8702}
{"v": 1	"t": 1456434	"P": 2017.75	"F": 8715}
{"v": 1	"t": 1456455	"P": 2045.25	"F": 8652}
{"v": 1	"t": 1456475	"P": 2045.0	"F": 8530}
{"v": 1	"t": 1456495	"P": 2030.5	"F": 8486}
{"v": 1	"t": 1456516	"P": 2037.25	"F": 8564}
{"v": 1	"t": 1456536	"P": 2044.25	"F": 8787}
{"v": 1	"t": 1456556	"P": 2050.0	"F": 8577}
{"v": 1	"t": 1456576	"P": 2036.75	"F": 8865}
{"v": 1	"t": 1456597	"P": 2029.25	"F": 8376	"C": 46.305	"D": 3120	"sn": 54091779688249	"file": "/data/device_log/data0000.out"}
{"v": 1	"t": 1456617	"P": 2036.25	"F": 8494}
{"v": 1	"t": 1456637	"P": 2041.75	"F": 8952}
{"v": 1	"t": 1456658	"P": 2044.25	"F": 8567}
{"v": 1	"t": 1456678	"P": 2038.0	"F": 8745}
{"v": 1	"t": 1456698	"P": 2031.5	"F": 8628}
{"v": 1	"t": 1456719	"P": 2025.0	"F": 8845}
{"v": 1	"t": 1456739	"P": 2029.0	"F": 8875}
{"v": 1	"t": 1456759	"P": 2025.75	"F": 8964}
{"v": 1	"t": 1456779	"P": 2018.5	"F": 8497}
{"v": 1	"t": 1456800	"P": 2041.0	"F": 8754}
{"v": 1	"t": 1456820	"P": 2038.25	"F": 8618}
{"v": 1	"t": 1456840	"P": 2018.25	"F": 8502}
{"v": 1	"t": 1456861	"P": 2037.25	"F": 8853}
{"v": 1	"t": 1456881	"P": 2039.25	"F": 8634}
{"v": 1	"t": 1456901	"P": 2032.0	"F": 8739}
{"v": 1	"t": 1456922	"P": 2038.0	"F": 8729}
{"v": 1	"t": 1456942	"P": 2036.0	"F": 8642}
{"v": 1	"t": 1456962	"P": 2044.25	"F": 8604}
{"v": 1	"t": 1456982	"P": 2032.5	"F": 8642}
{"v": 1	"t": 1457003	"P": 2025.75	"F": 8605}
{"v": 1	"t": 1457023	"P": 2037.0	"F": 8583}
{"v": 1	"t": 1457043	"P": 2035.5	"F": 8571}
{"v": 1	"t": 1457064	"P": 2016.5	"F": 8802}
{"v": 1	"t": 1457084	"P": 2020.75	"F": 8735}
{"v": 1	"t": 1457104	"P": 2017.75	"F": 9013}
{"v": 1	"t": 1457125	"P": 2027.0	"F": 8707}
{"v": 1	"t": 1457145	"P": 2024.0	"F": 8737}
{"v": 1	"t": 1457165	"P": 2043.0	"F": 8323}
{"v": 1	"t": 1457185	"P": 2028.0	"F": 8586}
{"v": 1	"t": 1457206	"P": 2036.75	"F": 8835}
{"v": 1	"t": 1457226	"P": 2029.0	"F": 8879}
{"v": 1	"t": 1457246	"P": 2022.25	"F": 8922}
{"v": 1	"t": 1457267	"P": 2023.0	"F": 8952}
{"v": 1	"t": 1457287	"P": 2024.75	"F": 9024}
{"v": 1	"t": 1457307	"P": 2023.75	"F": 8686}
{"v": 1	"t": 1457328	"P": 2043.75	"F": 8675}
{"v": 1	"t": 1457348	"P": 2032.25	"F": 8668}
{"v": 1	"t": 1457368	"P": 2024.0	"F": 8614}
{"v": 1	"t": 1457388	"P": 2035.5	"F": 8709}
{"v": 1	"t": 1457409	"P": 2042.0	"F": 8639}
{"v": 1	"t": 1457429	"P": 2037.5	"F": 9078}
{"v": 1	"t": 1457449	"P": 2031.25	"F": 8619}
{"v": 1	"t": 1457470	"P": 2043.0	"F": 8685}
{"v": 1	"t": 1457490	"P": 2039.75	"F": 8997}
{"v": 1	"t": 1457510	"P": 2059.25	"F": 8955}
{"v": 1	"t": 1457531	"P": 2063.75	"F": 9192}
{"v": 1	"t": 1457551	"P": 2026.25	"F": 8803}
{"v": 1	"t": 1457571	"P": 2044.0	"F": 8721}
{"v": 1	"t": 1457592	"P": 2044.5	"F": 9245}
{"v": 1	"t": 1457612	"P": 2046.75	"F": 9091	"C": 46.26	"D": 3120	"sn": 54091779688249	"file": "/data/device_log/data0000.out"}
{"v": 1	"t": 1457632	"P": 2033.5	"F": 8531}
{"v": 1	"t": 1457652	"P": 2034.0	"F": 8464}
{"v": 1	"t": 1457673	"P": 2029.25	"F": 8989}
{"v": 1	"t": 1457693	"P": 2024.75	"F": 8771}
{"v": 1	"t": 1457713	"P": 2019.25	"F": 8829}
{"v": 1	"t": 1457734	"P": 2027.0	"F": 8690}
{"v": 1	"t": 1457754	"P": 2013.0	"F": 8911}
{"v": 1	"t": 1457774	"P": 2010.25	"F": 8899}
{"v": 1	"t": 1457794	"P": 2001.5	"F": 8684}
{"v": 1	"t": 1457815	"P": 2013.25	"F": 8871}
{"v": 1	"t": 1457835	"P": 1993.25	"F": 9095}
{"v": 1	"t": 1457855	"P": 1984.25	"F": 8975}
{"v": 1	"t": 1457876	"P": 1988.0	"F": 8681}
{"v": 1	"t": 1457896	"P": 1991.0	"F": 8737}
{"v": 1	"t": 1457916	"P": 1976.5	"F": 8250}
{"v": 1	"t": 1457937	"P": 1991.0	"F": 8542}
{"v": 1	"t": 1457957	"P": 1986.5	"F": 8561}
{"v": 1	"t": 1457977	"P": 1992.75	"F": 8661}
{"v": 1	"t": 1457998	"P": 1973.0	"F": 8806}
{"v": 1	"t": 1458018	"P": 1975.25	"F": 8923}
{"v": 1	"t": 1458039	"P": 1988.5	"F": 8625}
{"v": 1	"t": 1458059	"P": 1987.75	"F": 8931}
{"v": 1	"t": 1458079	"P": 1986.75	"F": 9212}
{"v": 1	"t": 1458099	"P": 1982.5	"F": 8762}
{"v": 1	"t": 1458120	"P": 1998.0	"F": 8725}
{"v": 1	"t": 1458140	"P": 2003.0	"F": 8720}
{"v": 1	"t": 1458160	"P": 1990.5	"F": 8717}
{"v": 1	"t": 1458181	"P": 1989.0	"F": 8780}
{"v": 1	"t": 1458201	"P": 1988.75	"F": 8287}
{"v": 1	"t": 1458221	"P": 1981.25	"F": 8730}
{"v": 1	"t": 1458242	"P": 1966.75	"F": 8700}
{"v": 1	"t": 1458262	"P": 1969.25	"F": 8886}
{"v": 1	"t": 1458282	"P": 1970.5	"F": 8555}
{"v": 1	"t": 1458303	"P": 1959.5	"F": 8778}
{"v": 1	"t": 1458323	"P": 1963.25	"F": 9050}
{"v": 1	"t": 1458343	"P": 1965.5	"F": 8797}
{"v": 1	"t": 1458363	"P": 1962.5	"F": 8938}
{"v": 1	"t": 1458384	"P": 1971.0	"F": 9106}
{"v": 1	"t": 1458404	"P": 1966.75	"F": 8556}
{"v": 1	"t": 1458424	"P": 1985.5	"F": 8784}
{"v": 1	"t": 1458445	"P": 1981.0	"F": 8739}
{"v": 1	"t": 1458465	"P": 1975.5	"F": 8721}
{"v": 1	"t": 1458485	"P": 1984.25	"F": 9170}
{"v": 1	"t": 1458506	"P": 1978.25	"F": 8983}
{"v": 1	"t": 1458526	"P": 1996.5	"F": 9102}
{"v": 1	"t": 1458546	"P": 1991.0	"F": 9066}
{"v": 1	"t": 1458567	"P": 1995.5	"F": 9279}
{"v": 1	"t": 1458587	"P": 1991.25	"F": 9249}
{"v": 1	"t": 1458607	"P": 1988.25	"F": 8924}
{"v": 1	"t": 1458628	"P": 1981.0	"F": 8520	"C": 46.275	"D": 3120	"sn": 54091779688249	"file": "/data/device_log/data0000.out"}
{"v": 1	"t": 1458648	"P": 1999.5	"F": 8837}
{"v": 1	"t": 1458668	"P": 1989.25	"F": 9028}
{"v": 1	"t": 1458688	"P": 2009.75	"F": 8763}
{"v": 1	"t": 1458709	"P": 2015.0	"F": 9000}
{"v": 1	"t": 1458729	"P": 2003.0	"F": 8683}
{"v": 1	"t": 1458749	"P": 2003.0	"F": 8859}
{"v": 1	"t": 1458770	"P": 2008.75	"F": 8756}
{"v": 1	"t": 1458790	"P": 2009.0	"F": 8474}
{"v": 1	"t": 1458810	"P": 2000.25	"F": 8869}
{"v": 1	"t": 1458831	"P": 2003.5	"F": 8738}
{"v": 1	"t": 1458851	"P": 2009.0	"F": 8576}
{"v": 1	"t": 1458871	"P": 2017.0	"F": 8603}
{"v": 1	"t": 1458892	"P": 1991.25	"F": 8555}
{"v": 1	"t": 1458912	"P": 1983.0	"F": 8798}
{"v": 1	"t": 1458932	"P": 1996.5	"F": 8541}
{"v": 1	"t": 1458952	"P": 1989.0	"F": 8960}
{"v": 1	"t": 1458973	"P": 1989.0	"F": 8644}
{"v": 1	"t": 1458993	"P": 1985.5	"F": 8712}
{"v": 1	"t": 1459013	"P": 1980.0	"F": 8595}
{"v": 1	"t": 1459034	"P": 1988.5	"F": 8556}
{"v": 1	"t": 1459054	"P": 1996.5	"F": 8644}
{"v": 1	"t": 1459074	"P": 1977.5	"F": 8757}
{"v": 1	"t": 1459095	"P": 1979.0	"F": 8809}
{"v": 1	"t": 1459115	"P": 2008.5	"F": 9145}
{"v": 1	"t": 1459135	"P": 1986.25	"F": 8560}
{"v": 1	"t": 1459155	"P": 1988.75	"F": 8639}
{"v": 1	"t": 1459176	"P": 1990.25	"F": 8934}
{"v": 1	"t": 1459196	"P": 1993.25	"F": 8934}
{"v": 1	"t": 1459216	"P": 1993.25	"F": 9076}
{"v": 1	"t": 1459237	"P": 2000.0	"F": 8690}
{"v": 1	"t": 1459257	"P": 1980.5	"F": 8578}
{"v": 1	"t": 1459277	"P": 1990.25	"F": 9080}
{"v": 1	"t": 1459297	"P": 1985.0	"F": 9075}
{"v": 1	"t": 1459318	"P": 1975.75	"F": 9247}
{"v": 1	"t": 1459338	"P": 1978.75	"F": 8993}
{"v": 1	"t": 1459358	"P": 1994.5	"F": 9153}
{"v": 1	"t": 1459379	"P": 1987.0	"F": 8839}
{"v": 1	"t": 1459399	"P": 1966.0	"F": 8787}
{"v": 1	"t": 1459419	"P": 1985.5	"F": 8549}
{"v": 1	"t": 1459440	"P": 1989.75	"F": 8899}
{"v": 1	"t": 1459460	"P": 1980.25	"F": 8734}
{"v": 1	"t": 1459480	"P": 1986.5	"F": 8655}
{"v": 1	"t": 1459501	"P": 1980.25	"F": 8586}
{"v": 1	"t": 1459521	"P": 1989.5	"F": 9036}
{"v": 1	"t": 1459541	"P": 1997.0	"F": 8783}
{"v": 1	"t": 1459562	"P": 1991.75	"F": 8832}
{"v": 1	"t": 1459582	"P": 1981.0	"F": 8870}
{"v": 1	"t": 1459602	"P": 1986.5	"F": 8648}
{"v": 1	"t": 1459623	"P": 1992.25	"F": 8895}
{"v": 1	"t": 1459643	"P": 1985.75	"F": 8612	"C": 46.295	"D": 3120	"sn": 54091779688249	"file": "/data/device_log/data0000.out"}
{"v": 1	"t": 1459663	"P": 1989.0	"F": 8971}
{"v": 1	"t": 1459684	"P": 1989.5	"F": 8629}
{"v": 1	"t": 1459704	"P": 1984.0	"F": 8710}
{"v": 1	"t": 1459724	"P": 1983.75	"F": 8701}
{"v": 1	"t": 1459745	"P": 1984.5	"F": 8594}
{"v": 1	"t": 1459765	"P": 1994.0	"F": 8551}
{"v": 1	"t": 1459785	"P": 1987.5	"F": 8122}
{"v": 1	"t": 1459806	"P": 1985.0	"F": 8225}
{"v": 1	"t": 1459826	"P": 1983.5	"F": 8779}
{"v": 1	"t": 1459846	"P": 1998.5	"F": 8880}
{"v": 1	"t": 1459867	"P": 1992.5	"F": 8722}
{"v": 1	"t": 1459887	"P": 1979.25	"F": 8552}
{"v": 1	"t": 1459907	"P": 1986.75	"F": 8414}
{"v": 1	"t": 1459927	"P": 1986.25	"F": 8737}
{"v": 1	"t": 1459948	"P": 1987.75	"F": 8756}
{"v": 1	"t": 1459968	"P": 1991.75	"F": 9018}
{"v": 1	"t": 1459988	"P": 1994.25	"F": 8795}
{"v": 1	"t": 1460009	"P": 1999.75	"F": 8603}
{"v": 1	"t": 1460029	"P": 1981.5	"F": 8534}
{"v": 1	"t": 1460049	"P": 1978.75	"F": 8560}
{"v": 1	"t": 1460070	"P": 1993.25	"F": 8657}
{"v": 1	"t": 1460090	"P": 1990.25	"F": 8509}
{"v": 1	"t": 1460110	"P": 1985.25	"F": 8961}
{"v": 1	"t": 1460130	"P": 1977.5	"F": 8928}
{"v": 1	"t": 1460151	"P": 1982.25	"F": 8725}
{"v": 1	"t": 1460171	"P": 1994.25	"F": 8601}
{"v": 1	"t": 1460191	"P": 1980.0	"F": 8797}
{"v": 1	"t": 1460212	"P": 1979.25	"F": 8698}
{"v": 1	"t": 1460232	"P": 1989.75	"F": 8716}
{"v": 1	"t": 1460252	"P": 1985.5	"F": 8435}
{"v": 1	"t": 1460273	"P": 1981.0	"F": 8293}
{"v": 1	"t": 1460293	"P": 1978.0	"F": 8885}
{"v": 1	"t": 1460313	"P": 1986.25	"F": 8899}
{"v": 1	"t": 1460333	"P": 1991.5	"F": 9023}
{"v": 1	"t": 1460354	"P": 1991.25	"F": 8838}
{"v": 1	"t": 1460374	"P": 1985.75	"F": 8772}
{"v": 1	"t": 1460394	"P": 1980.5	"F": 8699}
{"v": 1	"t": 1460415	"P": 1984.25	"F": 8860}
{"v": 1	"t": 1460435	"P": 1991.5	"F": 8831}
{"v": 1	"t": 1460455	"P": 1988.25	"F": 8920}
{"v": 1	"t": 1460476	"P": 1988.75	"F": 8906}
{"v": 1	"t": 1460496	"P": 1974.5	"F": 8641}
{"v": 1	"t": 1460516	"P": 1983.5	"F": 8904}
{"v": 1	"t": 1460536	"P": 1988.5	"F": 8749}
{"v": 1	"t": 1460557	"P": 1987.25	"F": 8529}
{"v": 1	"t": 1460577	"P": 2004.5	"F": 8648}
{"v": 1	"t": 1460597	"P": 1987.75	"F": 8467}
{"v": 1	"t": 1460618	"P": 1991.25	"F": 8489}
{"v": 1	"t": 1460638	"P": 1978.5	"F": 8875}
{"v": 1	"t": 1460658	"P": 1982.75	"F": 8894	"C": 46.265	"D": 3120	"sn": 54091779688249	"file": "/data/device_log/data0000.out"}
{"v": 1	"t": 1460679	"P": 1993.0	"F": 8736}
{"v": 1	"t": 1460699	"P": 1984.0	"F": 8745}
{"v": 1	"t": 1460719	"P": 1983.0	"F": 8290}
{"v": 1	"t": 1460739	"P": 1993.0	"F": 8617}
{"v": 1	"t": 1460760	"P": 1987.25	"F": 8950}
{"v": 1	"t": 1460780	"P": 1992.25	"F": 8981}
{"v": 1	"t": 1460800	"P": 1986.75	"F": 8842}
{"v": 1	"t": 1460821	"P": 1988.25	"F": 8841}
{"v": 1	"t": 1460841	"P": 1978.25	"F": 8687}
{"v": 1	"t": 1460861	"P": 1993.5	"F": 8456}
{"v": 1	"t": 1460882	"P": 1991.0	"F": 8773}
{"v": 1	"t": 1460902	"P": 1985.75	"F": 8596}
{"v": 1	"t": 1460922	"P": 2000.0	"F": 8952}
{"v": 1	"t": 1460942	"P": 1988.25	"F": 8621}
{"v": 1	"t": 1460963	"P": 1987.75	"F": 8942}
{"v": 1	"t": 1460983	"P": 1987.25	"F": 8653}
{"v": 1	"t": 1461003	"P": 1975.25	"F": 8987}
{"v": 1	"t": 1461024	"P": 1981.75	"F": 8858}
{"v": 1	"t": 1461044	"P": 1991.0	"F": 8569}
{"v": 1	"t": 1461064	"P": 1982.5	"F": 8784}
{"v": 1	"t": 1461085	"P": 1993.0	"F": 8563}
{"v": 1	"t": 1461105	"P": 1998.0	"F": 8976}
{"v": 1	"t": 1461125	"P": 2001.5	"F": 8950}
{"v": 1	"t": 1461145	"P": 1979.75	"F": 8808}
{"v": 1	"t": 1461166	"P": 1993.0	"F": 8808}
{"v": 1	"t": 1461186	"P": 1988.5	"F": 8725}
{"v": 1	"t": 1461206	"P": 1981.5	"F": 8860}
{"v": 1	"t": 1461227	"P": 1987.0	"F": 8912}
{"v": 1	"t": 1461247	"P": 1991.5	"F": 8873}
{"v": 1	"t": 1461267	"P": 2001.5	"F": 8644}
{"v": 1	"t": 1461288	"P": 1979.75	"F": 8623}
{"v": 1	"t": 1461308	"P": 1979.75	"F": 8624}
{"v": 1	"t": 1461328	"P": 1995.75	"F": 8592}
{"v": 1	"t": 1461348	"P": 1985.25	"F": 8708}
{"v": 1	"t": 1461369	"P": 1981.25	"F": 8920}
{"v": 1	"t": 1461389	"P": 1987.25	"F": 8718}
{"v": 1	"t": 1461409	"P": 1989.25	"F": 8881}
{"v": 1	"t": 1461430	"P": 1991.0	"F": 8847}
{"v": 1	"t": 1461450	"P": 1986.5	"F": 8822}
{"v": 1	"t": 1461470	"P": 1994.5	"F": 8488}
{"v": 1	"t": 1461491	"P": 1986.75	"F": 8792}
{"v": 1	"t": 1461511	"P": 1996.75	"F": 8708}
{"v": 1	"t": 1461531	"P": 1981.75	"F": 8959}
{"v": 1	"t": 1461551	"P": 1992.5	"F": 8706}
{"v": 1	"t": 1461572	"P": 1973.75	"F": 8622}
{"v": 1	"t": 1461592	"P": 1992.75	"F": 8958}
{"v": 1	"t": 1461612	"P": 2003.75	"F": 8896}
{"v": 1	"t": 1461633	"P": 1992.25	"F": 8474}
{"v": 1	"t": 1461653	"P": 1985.0	"F": 8427}
{"v": 1	"t": 1461673	"P": 1986.0	"F": 8660	"C": 46.24	"D": 3120	"sn": 54091779688249	"file": "/data/device_log/data0000.out"}
{"v": 1	"t": 1461694	"P": 1997.5	"F": 8746}
{"v": 1	"t": 1461714	"P": 1984.25	"F": 8876}
{"v": 1	"t": 1461734	"P": 1985.0	"F": 8501}
{"v": 1	"t": 1461754	"P": 1984.75	"F": 8610}
{"v": 1	"t": 1461775	"P": 1998.0	"F": 8541}
{"v": 1	"t": 1461795	"P": 1996.0	"F": 8617}
{"v": 1	"t": 1461815	"P": 1986.25	"F": 8504}
{"v": 1	"t": 1461836	"P": 1988.75	"F": 8714}
{"v": 1	"t": 1461856	"P": 1983.0	"F": 8727}
{"v": 1	"t": 1461876	"P": 1988.5	"F": 9060}
{"v": 1	"t": 1461897	"P": 1993.0	"F": 8964}
{"v": 1	"t": 1461917	"P": 1979.25	"F": 8602}
{"v": 1	"t": 1461937	"P": 2003.0	"F": 8464}
{"v": 1	"t": 1461958	"P": 1992.0	"F": 8979}
{"v": 1	"t": 1461978	"P": 1984.0	"F": 8880}
{"v": 1	"t": 1461998	"P": 1991.0	"F": 8888}
{"v": 1	"t": 1462018	"P": 1992.75	"F": 8863}
{"v": 1	"t": 1462039	"P": 1978.0	"F": 8535}
{"v": 1	"t": 1462059	"P": 1989.75	"F": 8828}
{"v": 1	"t": 1462079	"P": 1986.0	"F": 8823}
{"v": 1	"t": 1462100	"P": 1985.75	"F": 8881}
{"v": 1	"t": 1462120	"P": 1977.0	"F": 8921}
{"v": 1	"t": 1462140	"P": 1986.25	"F": 8709}
{"v": 1	"t": 1462161	"P": 1984.5	"F": 8946}
{"v": 1	"t": 1462181	"P": 1993.75	"F": 8705}
{"v": 1	"t": 1462201	"P": 1986.0	"F": 8685}
{"v": 1	"t": 1462221	"P": 1978.75	"F": 8703}
{"v": 1	"t": 1462242	"P": 1983.75	"F": 8774}
{"v": 1	"t": 1462262	"P": 1985.5	"F": 8674}
{"v": 1	"t": 1462282	"P": 1983.5	"F": 8728}
{"v": 1	"t": 1462303	"P": 1992.25	"F": 8895}
{"v": 1	"t": 1462323	"P": 1982.5	"F": 8797}
{"v": 1	"t": 1462343	"P": 1984.0	"F": 8606}
{"v": 1	"t": 1462364	"P": 1992.25	"F": 8843}
{"v": 1	"t": 1462384	"P": 1988.0	"F": 8968}
{"v": 1	"t": 1462404	"P": 1987.5	"F": 8865}
{"v": 1	"t": 1462424	"P": 1989.25	"F": 8675}
{"v": 1	"t": 1462445	"P": 1988.25	"F": 8877}
{"v": 1	"t": 1462465	"P": 1988.5	"F": 8784}
{"v": 1	"t": 1462485	"P": 1985.25	"F": 8966}
{"v": 1	"t": 1462506	"P": 1992.5	"F": 8997}
{"v": 1	"t": 1462526	"P": 1999.0	"F": 8661}
{"v": 1	"t": 1462546	"P": 1989.75	"F": 8959}
{"v": 1	"t": 1462567	"P": 1989.75	"F": 8722}
{"v": 1	"t": 1462587	"P": 1991.25	"F": 8987}
{"v": 1	"t": 1462607	"P": 1992.75	"F": 9022}
{"v": 1	"t": 1462627	"P": 1982.25	"F": 8901}
{"v": 1	"t": 1462648	"P": 1982.5	"F": 8841}
{"v": 1	"t": 1462668	"P": 1981.0	"F": 8889}
{"v": 1	"t": 1462688	"P": 1988.25	"F": 8736	"C": 46.245	"D": 3120	"sn": 54091779688249	"file": "/data/device_log/data0000.out"}
{"v": 1	"t": 1462709	"P": 1975.5	"F": 8773}
{"v": 1	"t": 1462729	"P": 1984.5	"F": 8973}
{"v": 1	"t": 1462749	"P": 1993.25	"F": 8763}
{"v": 1	"t": 1462770	"P": 1978.75	"F": 8534}
{"v": 1	"t": 1462790	"P": 1984.25	"F": 8717}
{"v": 1	"t": 1462810	"P": 1990.25	"F": 8937}
{"v": 1	"t": 1462831	"P": 1986.5	"F": 8750}
{"v": 1	"t": 1462851	"P": 1985.0	"F": 8934}
{"v": 1	"t": 1462871	"P": 1991.75	"F": 9040}
{"v": 1	"t": 1462891	"P": 1984.75	"F": 8687}
{"v": 1	"t": 1462912	"P": 1988.5	"F": 8546}
{"v": 1	"t": 1462932	"P": 1992.5	"F": 8843}
{"v": 1	"t": 1462952	"P": 1984.0	"F": 8600}
{"v": 1	"t": 1462973	"P": 1985.5	"F": 8477}
{"v": 1	"t": 1462993	"P": 1988.25	"F": 8541}
{"v": 1	"t": 1463013	"P": 1994.0	"F": 8811}
{"v": 1	"t": 1463034	"P": 1992.0	"F": 8597}
{"v": 1	"t": 1463054	"P": 1976.75	"F": 8036}
{"v": 1	"t": 1463074	"P": 1981.25	"F": 8301}
{"v": 1	"t": 1463094	"P": 1988.75	"F": 8503}
{"v": 1	"t": 1463115	"P": 1992.25	"F": 8822}
{"v": 1	"t": 1463135	"P": 1997.25	"F": 8560}
{"v": 1	"t": 1463155	"P": 1984.5	"F": 8502}
{"v": 1	"t": 1463176	"P": 1993.0	"F": 8481}
{"v": 1	"t": 1463196	"P": 1997.5	"F": 8682}
{"v": 1	"t": 1463216	"P": 1998.75	"F": 8711}
{"v": 1	"t": 1463237	"P": 1988.75	"F": 8702}
{"v": 1	"t": 1463257	"P": 1994.5	"F": 8810}
{"v": 1	"t": 1463277	"P": 1995.75	"F": 8723}
{"v": 1	"t": 1463297	"P": 1979.5	"F": 8881}
{"v": 1	"t": 1463318	"P": 1989.0	"F": 8701}
{"v": 1	"t": 1463338	"P": 1986.75	"F": 8868}
{"v": 1	"t": 1463358	"P": 1986.5	"F": 8796}
{"v": 1	"t": 1463379	"P": 1995.25	"F": 8775}
{"v": 1	"t": 1463399	"P": 1994.25	"F": 8735}
{"v": 1	"t": 1463419	"P": 2005.5	"F": 8736}
{"v": 1	"t": 1463440	"P": 1977.25	"F": 8664}
{"v": 1	"t": 1463460	"P": 1990.5	"F": 8748}
{"v": 1	"t": 1463480	"P": 1988.0	"F": 9055}
{"v": 1	"t": 1463500	"P": 1978.5	"F": 8735}
{"v": 1	"t": 1463521	"P": 1987.25	"F": 9012}
{"v": 1	"t": 1463541	"P": 2005.5	"F": 9261}
{"v": 1	"t": 1463561	"P": 1991.25	"F": 9180}
{"v": 1	"t": 1463582	"P": 1994.25	"F": 9046}
{"v": 1	"t": 1463602	"P": 2010.5	"F": 8895}
{"v": 1	"t": 1463623	"P": 1984.0	"F": 8778}
{"v": 1	"t": 1463643	"P": 1985.0	"F": 8867}
{"v": 1	"t": 1463663	"P": 1987.75	"F": 8802}
{"v": 1	"t": 1463683	"P": 2013.5	"F": 8866}
{"v": 1	"t": 1463704	"P": 1989.5	"F": 8697	"C": 46.28	"D": 3120	"sn": 54091779688249	"file": "/data/device_log/data0000.out"}
{"v": 1	"t": 1463724	"P": 1986.25	"F": 8433}
{"v": 1	"t": 1463745	"P": 1993.5	"F": 8900}
{"v": 1	"t": 1463765	"P": 1992.0	"F": 8856}
{"v": 1	"t": 1463785	"P": 1980.25	"F": 8499}
{"v": 1	"t": 1463806	"P": 1976.5	"F": 8419}
{"v": 1	"t": 1463826	"P": 1979.75	"F": 8636}
{"v": 1	"t": 1463846	"P": 1998.25	"F": 8674}
{"v": 1	"t": 1463867	"P": 1991.0	"F": 8525}
{"v": 1	"t": 1463887	"P": 2003.0	"F": 8743}
{"v": 1	"t": 1463907	"P": 2000.75	"F": 9039}
{"v": 1	"t": 1463927	"P": 1994.5	"F": 8825}
{"v": 1	"t": 1463948	"P": 2000.0	"F": 8701}
{"v": 1	"t": 1463968	"P": 1992.0	"F": 9153}
{"v": 1	"t": 1463988	"P": 1988.75	"F": 8718}
{"v": 1	"t": 1464009	"P": 1998.25	"F": 8553}
{"v": 1	"t": 1464029	"P": 2001.75	"F": 8587}
{"v": 1	"t": 1464049	"P": 2013.5	"F": 8847}
{"v": 1	"t": 1464070	"P": 2000.25	"F": 8765}
{"v": 1	"t": 1464090	"P": 2010.75	"F": 8698}
{"v": 1	"t": 1464110	"P": 2001.5	"F": 8575}
{"v": 1	"t": 1464131	"P": 2002.5	"F": 8677}
{"v": 1	"t": 1464151	"P": 2012.0	"F": 8820}
{"v": 1	"t": 1464171	"P": 2005.75	"F": 8352}
{"v": 1	"t": 1464191	"P": 1989.25	"F": 8736}
{"v": 1	"t": 1464212	"P": 1983.5	"F": 8441}
{"v": 1	"t": 1464232	"P": 1995.5	"F": 8669}
{"v": 1	"t": 1464252	"P": 1988.75	"F": 8498}
{"v": 1	"t": 1464273	"P": 1990.75	"F": 8772}
{"v": 1	"t": 1464293	"P": 1969.0	"F": 8600}
{"v": 1	"t": 1464313	"P": 1970.25	"F": 8947}
{"v": 1	"t": 1464333	"P": 1988.25	"F": 9041}
{"v": 1	"t": 1464354	"P": 1979.75	"F": 8816}
{"v": 1	"t": 1464374	"P": 1979.25	"F": 8870}
{"v": 1	"t": 1464394	"P": 1963.25	"F": 8683}
{"v": 1	"t": 1464415	"P": 1966.0	"F": 8974}
{"v": 1	"t": 1464435	"P": 1959.0	"F": 9134}
{"v": 1	"t": 1464455	"P": 1966.75	"F": 9126}
{"v": 1	"t": 1464476	"P": 1951.75	"F": 8881}
{"v": 1	"t": 1464496	"P": 1962.0	"F": 9006}
{"v": 1	"t": 1464516	"P": 1950.0	"F": 8903}
{"v": 1	"t": 1464536	"P": 1964.75	"F": 8887}
{"v": 1	"t": 1464557	"P": 1954.75	"F": 8842}
{"v": 1	"t": 1464577	"P": 1959.0	"F": 8901}
{"v": 1	"t": 1464597	"P": 1965.0	"F": 8796}
{"v": 1	"t": 1464618	"P": 1964.0	"F": 8751}
{"v": 1	"t": 1464638	"P": 1963.25	"F": 9038}
{"v": 1	"t": 1464658	"P": 1954.75	"F": 8977}
{"v": 1	"t": 1464679	"P": 1955.75	"F": 8858}
{"v": 1	"t": 1464699	"P": 1964.5	"F": 8885}
{"v": 1	"t": 1464719	"P": 1965.5	"F": 9120	"C": 46.26	"D": 3120	"sn": 54091779688249	"file": "/data/device_log/data0000.out"}
{"v": 1	"t": 1464739	"P": 1968.5	"F": 8635}
{"v": 1	"t": 1464760	"P": 1965.5	"F": 9026}
{"v": 1	"t": 1464780	"P": 1968.75	"F": 8813}
{"v": 1	"t": 1464800	"P": 1967.25	"F": 8782}
{"v": 1	"t": 1464821	"P": 1964.5	"F": 8817}
{"v": 1	"t": 1464841	"P": 1970.0	"F": 9023}
{"v": 1	"t": 1464861	"P": 1961.5	"F": 8923}
{"v": 1	"t": 1464882	"P": 1964.5	"F": 8806}
{"v": 1	"t": 1464902	"P": 1967.0	"F": 8341}
{"v": 1	"t": 1464922	"P": 1977.5	"F": 9052}
{"v": 1	"t": 1464942	"P": 1981.25	"F": 9048}
{"v": 1	"t": 1464963	"P": 1969.25	"F": 8579}
{"v": 1	"t": 1464983	"P": 1979.75	"F": 8540}
{"v": 1	"t": 1465003	"P": 1989.25	"F": 8698}
{"v": 1	"t": 1465024	"P": 1977.5	"F": 8798}
{"v": 1	"t": 1465044	"P": 1976.5	"F": 8505}
{"v": 1	"t": 1465064	"P": 1971.5	"F": 8902}
{"v": 1	"t": 1465085	"P": 1974.5	"F": 8515}
{"v": 1	"t": 1465105	"P": 1988.5	"F": 8957}
{"v": 1	"t": 1465125	"P": 1982.75	"F": 9037}
{"v": 1	"t": 1465145	"P": 1974.75	"F": 8811}
{"v": 1	"t": 1465166	"P": 1975.75	"F": 9040}
{"v": 1	"t": 1465186	"P": 1973.0	"F": 9047}
{"v": 1	"t": 1465206	"P": 1970.0	"F": 9025}
{"v": 1	"t": 1465227	"P": 1962.25	"F": 8743}
{"v": 1	"t": 1465247	"P": 1972.0	"F": 8971}
{"v": 1	"t": 1465267	"P": 1974.75	"F": 8888}
{"v": 1	"t": 1465288	"P": 1972.5	"F": 9058}
{"v": 1	"t": 1465308	"P": 1970.75	"F": 8990}
{"v": 1	"t": 1465328	"P": 1959.25	"F": 8986}
{"v": 1	"t": 1465348	"P": 1988.25	"F": 8854}
{"v": 1	"t": 1465369	"P": 1972.0	"F": 9080}
{"v": 1	"t": 1465389	"P": 1965.25	"F": 9014}
{"v": 1	"t": 1465409	"P": 1974.25	"F": 8802}
{"v": 1	"t": 1465430	"P": 1984.0	"F": 9263}
{"v": 1	"t": 1465450	"P": 1969.25	"F": 8759}
{"v": 1	"t": 1465470	"P": 1972.0	"F": 8592}
{"v": 1	"t": 1465491	"P": 1989.75	"F": 8641}
{"v": 1	"t": 1465511	"P": 1979.75	"F": 9144}
{"v": 1	"t": 1465531	"P": 1982.75	"F": 8731}
{"v": 1	"t": 1465552	"P": 1973.75	"F": 8658}
{"v": 1	"t": 1465572	"P": 1982.5	"F": 9153}
{"v": 1	"t": 1465592	"P": 1972.75	"F": 8420}
{"v": 1	"t": 1465612	"P": 1988.5	"F": 8591}
{"v": 1	"t": 1465633	"P": 1973.0	"F": 8657}
{"v": 1	"t": 1465653	"P": 1988.75	"F": 9032}
{"v": 1	"t": 1465673	"P": 1982.25	"F": 8805}
{"v": 1	"t": 1465694	"P": 1999.75	"F": 8931}
{"v": 1	"t": 1465714	"P": 1974.75	"F": 8790}
{"v": 1	"t": 1465734	"P": 1981.5	"F": 8944	"C": 46.22	"D": 3120	"sn": 54091779688249	"file": "/data/device_log/data0000.out"}
{"v": 1	"t": 1465755	"P": 1984.25	"F": 8905}
{"v": 1	"t": 1465775	"P": 1974.0	"F": 8865}
{"v": 1	"t": 1465795	"P": 1986.25	"F": 8853}
{"v": 1	"t": 1465816	"P": 1979.5	"F": 8707}
{"v": 1	"t": 1465836	"P": 1989.25	"F": 8662}
{"v": 1	"t": 1465856	"P": 1975.75	"F": 8557}
{"v": 1	"t": 1465876	"P": 1974.25	"F": 8704}
{"v": 1	"t": 1465897	"P": 1972.5	"F": 8645}
{"v": 1	"t": 1465917	"P": 1992.25	"F": 9015}
{"v": 1	"t": 1465937	"P": 1977.25	"F": 8613}
{"v": 1	"t": 1465958	"P": 1989.75	"F": 8936}
{"v": 1	"t": 1465978	"P": 1972.5	"F": 8363}
{"v": 1	"t": 1465998	"P": 1990.75	"F": 8617}
{"v": 1	"t": 1466018	"P": 1974.5	"F": 8820}
{"v": 1	"t": 1466039	"P": 2000.25	"F": 8594}
{"v": 1	"t": 1466059	"P": 1967.75	"F": 8953}
{"v": 1	"t": 1466079	"P": 1988.5	"F": 8532}
{"v": 1	"t": 1466100	"P": 1972.5	"F": 8872}
{"v": 1	"t": 1466120	"P": 1992.75	"F": 9097}
{"v": 1	"t": 1466140	"P": 1971.75	"F": 8782}
{"v": 1	"t": 1466161	"P": 1986.0	"F": 8890}
{"v": 1	"t": 1466181	"P": 1992.5	"F": 8972}
{"v": 1	"t": 1466201	"P": 1966.0	"F": 8733}
{"v": 1	"t": 1466222	"P": 1965.75	"F": 8773}
{"v": 1	"t": 1466242	"P": 1982.5	"F": 8834}
{"v": 1	"t": 1466262	"P": 1982.75	"F": 8926}
{"v": 1	"t": 1466282	"P": 1981.75	"F": 8937}
{"v": 1	"t": 1466303	"P": 1975.75	"F": 8749}
{"v": 1	"t": 1466323	"P": 1969.75	"F": 8632}
{"v": 1	"t": 1466343	"P": 1977.5	"F": 8527}
{"v": 1	"t": 1466364	"P": 1979.5	"F": 8658}
{"v": 1	"t": 1466384	"P": 1981.25	"F": 9016}
{"v": 1	"t": 1466404	"P": 1977.75	"F": 9009}
{"v": 1	"t": 1466425	"P": 1977.75	"F": 8783}
{"v": 1	"t": 1466445	"P": 1981.0	"F": 8888}
{"v": 1	"t": 1466465	"P": 1972.25	"F": 8719}
{"v": 1	"t": 1466485	"P": 1994.25	"F": 8911}
{"v": 1	"t": 1466506	"P": 1978.75	"F": 8728}
{"v": 1	"t": 1466526	"P": 1974.0	"F": 8950}
{"v": 1	"t": 1466546	"P": 1974.5	"F": 8888}
{"v": 1	"t": 1466567	"P": 1983.25	"F": 9054}
{"v": 1	"t": 1466587	"P": 1976.25	"F": 8846}
{"v": 1	"t": 1466607	"P": 1976.5	"F": 8983}
{"v": 1	"t": 1466628	"P": 1992.25	"F": 8778}
{"v": 1	"t": 1466648	"P": 1969.0	"F": 8757}
{"v": 1	"t": 1466668	"P": 1974.25	"F": 8810}
{"v": 1	"t": 1466689	"P": 1979.75	"F": 8979}
{"v": 1	"t": 1466709	"P": 1980.75	"F": 9162}
{"v": 1	"t": 1466729	"P": 1977.25	"F": 8856}
{"v": 1	"t": 1466750	"P": 1976.0	"F": 8922	"C": 46.235	"D": 3120	"sn": 54091779688249	"file": "/data/device_log/data0000.out"}
{"v": 1	"t": 1466770	"P": 1980.75	"F": 9040}
{"v": 1	"t": 1466790	"P": 1981.5	"F": 8998}
{"v": 1	"t": 1466810	"P": 1966.25	"F": 8643}
{"v": 1	"t": 1466831	"P": 1982.25	"F": 9088}
{"v": 1	"t": 1466851	"P": 1974.25	"F": 8771}
{"v": 1	"t": 1466871	"P": 1979.0	"F": 8939}
{"v": 1	"t": 1466892	"P": 1972.75	"F": 9056}
{"v": 1	"t": 1466912	"P": 1974.5	"F": 9340}
{"v": 1	"t": 1466932	"P": 1982.25	"F": 9147}
{"v": 1	"t": 1466953	"P": 1972.25	"F": 8690}
{"v": 1	"t": 1466973	"P": 1969.25	"F": 9097}
{"v": 1	"t": 1466993	"P": 1974.25	"F": 8879}
{"v": 1	"t": 1467013	"P": 1981.75	"F": 8912}
{"v": 1	"t": 1467034	"P": 1983.0	"F": 8773}
{"v": 1	"t": 1467054	"P": 1969.0	"F": 8946}
{"v": 1	"t": 1467074	"P": 1963.0	"F": 8685}
{"v": 1	"t": 1467095	"P": 1976.5	"F": 8905}
{"v": 1	"t": 1467115	"P": 1972.75	"F": 8494}
{"v": 1	"t": 1467135	"P": 1978.75	"F": 8933}
{"v": 1	"t": 1467156	"P": 1970.5	"F": 8590}
{"v": 1	"t": 1467176	"P": 1962.25	"F": 8999}
{"v": 1	"t": 1467196	"P": 1981.25	"F": 9023}
{"v": 1	"t": 1467216	"P": 1973.5	"F": 8853}
{"v": 1	"t": 1467237	"P": 1978.75	"F": 8740}
{"v": 1	"t": 1467257	"P": 1983.0	"F": 8639}
{"v": 1	"t": 1467277	"P": 1981.5	"F": 9097}
{"v": 1	"t": 1467298	"P": 1977.5	"F": 8723}
{"v": 1	"t": 1467318	"P": 1975.0	"F": 8947}
{"v": 1	"t": 1467338	"P": 1969.5	"F": 8959}
{"v": 1	"t": 1467359	"P": 1978.25	"F": 8788}
{"v": 1	"t": 1467379	"P": 1975.25	"F": 8962}
{"v": 1	"t": 1467399	"P": 1975.0	"F": 9132}
{"v": 1	"t": 1467419	"P": 1966.5	"F": 8942}
{"v": 1	"t": 1467440	"P": 1979.5	"F": 8631}
{"v": 1	"t": 1467460	"P": 1974.5	"F": 8789}
{"v": 1	"t": 1467480	"P": 1971.5	"F": 8847}
{"v": 1	"t": 1467501	"P": 1973.25	"F": 8809}
{"v": 1	"t": 1467521	"P": 1977.25	"F": 8812}
{"v": 1	"t": 1467541	"P": 1971.25	"F": 8769}
{"v": 1	"t": 1467562	"P": 1980.5	"F": 9002}
{"v": 1	"t": 1467582	"P": 1982.75	"F": 9002}
{"v": 1	"t": 1467602	"P": 1979.25	"F": 8307}
{"v": 1	"t": 1467623	"P": 1969.25	"F": 8398}
{"v": 1	"t": 1467643	"P": 1969.75	"F": 8914}
{"v": 1	"t": 1467663	"P": 1973.0	"F": 9025}
{"v": 1	"t": 1467684	"P": 1962.25	"F": 8814}
{"v": 1	"t": 1467704	"P": 1967.5	"F": 8886}
{"v": 1	"t": 1467724	"P": 1966.75	"F": 9131}
{"v": 1	"t": 1467745	"P": 1969.25	"F": 8662}
{"v": 1	"t": 1467765	"P": 1983.25	"F": 8560	"C": 46.28	"D": 3120	"sn": 54091779688249	"file": "/data/device_log/data0000.out"}
{"v": 1	"t": 1467785	"P": 1964.25	"F": 8935}
{"v": 1	"t": 1467806	"P": 1963.75	"F": 9137}
{"v": 1	"t": 1467826	"P": 1975.75	"F": 8895}
{"v": 1	"t": 1467846	"P": 1971.5	"F": 8578}
{"v": 1	"t": 1467867	"P": 1963.5	"F": 8771}
{"v": 1	"t": 1467887	"P": 1967.0	"F": 8562}
{"v": 1	"t": 1467907	"P": 1977.0	"F": 8764}
{"v": 1	"t": 1467928	"P": 1971.5	"F": 8796}
{"v": 1	"t": 1467948	"P": 1959.25	"F": 8944}
{"v": 1	"t": 1467968	"P": 1978.75	"F": 8753}
{"v": 1	"t": 1467989	"P": 1968.0	"F": 9103}
{"v": 1	"t": 1468009	"P": 1982.0	"F": 9187}
{"v": 1	"t": 1468029	"P": 1966.0	"F": 8999}
{"v": 1	"t": 1468050	"P": 1977.25	"F": 8877}
{"v": 1	"t": 1468070	"P": 1977.25	"F": 9090}
{"v": 1	"t": 1468090	"P": 1971.25	"F": 8953}
{"v": 1	"t": 1468110	"P": 1971.75	"F": 8742}
{"v": 1	"t": 1468131	"P": 1968.5	"F": 8746}
{"v": 1	"t": 1468151	"P": 1976.25	"F": 8683}
{"v": 1	"t": 1468171	"P": 1977.5	"F": 8124}
{"v": 1	"t": 1468192	"P": 1972.75	"F": 8850}
{"v": 1	"t": 1468212	"P": 1970.0	"F": 8779}
{"v": 1	"t": 1468232	"P": 1978.75	"F": 8846}
{"v": 1	"t": 1468253	"P": 1976.5	"F": 8978}
{"v": 1	"t": 1468273	"P": 1962.5	"F": 8875}
{"v": 1	"t": 1468293	"P": 1968.75	"F": 8562}
{"v": 1	"t": 1468313	"P": 1968.5	"F": 8709}
{"v": 1	"t": 1468334	"P": 1974.0	"F": 8611}
{"v": 1	"t": 1468354	"P": 1966.0	"F": 8675}
{"v": 1	"t": 1468374	"P": 1980.0	"F": 8933}
{"v": 1	"t": 1468395	"P": 1979.75	"F": 9212}
{"v": 1	"t": 1468415	"P": 1974.0	"F": 8769}
{"v": 1	"t": 1468435	"P": 1979.0	"F": 8592}
{"v": 1	"t": 1468455	"P": 1964.0	"F": 8863}
{"v": 1	"t": 1468476	"P": 1973.75	"F": 9012}
{"v": 1	"t": 1468496	"P": 1978.0	"F": 8777}
{"v": 1	"t": 1468516	"P": 1980.25	"F": 8856}
{"v": 1	"t": 1468537	"P": 1968.75	"F": 9058}
{"v": 1	"t": 1468557	"P": 1964.75	"F": 8528}
{"v": 1	"t": 1468577	"P": 1962.0	"F": 9008}
{"v": 1	"t": 1468598	"P": 1979.25	"F": 8858}
{"v": 1	"t": 1468618	"P": 1960.75	"F": 8745}
{"v": 1	"t": 1468638	"P": 1972.75	"F": 8575}
{"v": 1	"t": 1468659	"P": 1968.5	"F": 8746}
{"v": 1	"t": 1468679	"P": 1973.75	"F": 8930}
{"v": 1	"t": 1468699	"P": 1968.5	"F": 8985}
{"v": 1	"t": 1468719	"P": 1958.5	"F": 8849}
{"v": 1	"t": 1468740	"P": 1970.75	"F": 8838}
{"v": 1	"t": 1468760	"P": 1971.75	"F": 8713}
{"v": 1	"t": 1468780	"P": 1957.0	"F": 8702	"C": 46.275	"D": 3120	"sn": 54091779688249	"file": "/data/device_log/data0000.out"}
{"v": 1	"t": 1468801	"P": 1963.75	"F": 8698}
{"v": 1	"t": 1468821	"P": 1977.75	"F": 8757}
{"v": 1	"t": 1468841	"P": 1976.75	"F": 9121}
{"v": 1	"t": 1468861	"P": 1961.75	"F": 8500}
{"v": 1	"t": 1468882	"P": 1960.5	"F": 9006}
{"v": 1	"t": 1468902	"P": 1964.25	"F": 8805}
{"v": 1	"t": 1468922	"P": 1974.5	"F": 8802}
{"v": 1	"t": 1468943	"P": 1959.25	"F": 8672}
{"v": 1	"t": 1468963	"P": 1978.25	"F": 9001}
{"v": 1	"t": 1468983	"P": 1962.5	"F": 8545}
{"v": 1	"t": 1469004	"P": 1972.75	"F": 8705}
{"v": 1	"t": 1469024	"P": 1968.25	"F": 8908}
{"v": 1	"t": 1469044	"P": 1958.5	"F": 8526}
{"v": 1	"t": 1469064	"P": 1961.0	"F": 8557}
{"v": 1	"t": 1469085	"P": 1979.0	"F": 8917}
{"v": 1	"t": 1469105	"P": 1966.0	"F": 8713}
{"v": 1	"t": 1469125	"P": 1960.25	"F": 9111}
{"v": 1	"t": 1469146	"P": 1975.0	"F": 9046}
{"v": 1	"t": 1469166	"P": 1967.75	"F": 8650}
{"v": 1	"t": 1469186	"P": 1959.5	"F": 8927}
{"v": 1	"t": 1469206	"P": 1975.25	"F": 8510}
{"v": 1	"t": 1469227	"P": 1963.25	"F": 8506}
{"v": 1	"t": 1469247	"P": 1964.25	"F": 9019}
{"v": 1	"t": 1469267	"P": 1968.5	"F": 8443}
{"v": 1	"t": 1469288	"P": 1969.0	"F": 8623}
{"v": 1	"t": 1469308	"P": 1960.75	"F": 8636}
{"v": 1	"t": 1469328	"P": 1969.25	"F": 8690}
{"v": 1	"t": 1469349	"P": 1971.75	"F": 8947}
{"v": 1	"t": 1469369	"P": 1961.5	"F": 8886}
{"v": 1	"t": 1469389	"P": 1971.5	"F": 8828}
{"v": 1	"t": 1469410	"P": 1969.25	"F": 8595}
{"v": 1	"t": 1469430	"P": 1959.25	"F": 8511}
{"v": 1	"t": 1469450	"P": 1974.0	"F": 8890}
{"v": 1	"t": 1469470	"P": 1971.0	"F": 8785}
{"v": 1	"t": 1469491	"P": 1962.25	"F": 8759}
{"v": 1	"t": 1469511	"P": 1971.5	"F": 8749}
{"v": 1	"t": 1469531	"P": 1964.0	"F": 8671}
{"v": 1	"t": 1469552	"P": 1969.25	"F": 8568}
{"v": 1	"t": 1469572	"P": 1971.5	"F": 8418}
{"v": 1	"t": 1469592	"P": 1971.5	"F": 8954}
{"v": 1	"t": 1469613	"P": 1975.75	"F": 8744}
{"v": 1	"t": 1469633	"P": 1951.0	"F": 9111}
{"v": 1	"t": 1469653	"P": 1976.75	"F": 8753}
{"v": 1	"t": 1469673	"P": 1972.25	"F": 8825}
{"v": 1	"t": 1469694	"P": 1964.75	"F": 9006}
{"v": 1	"t": 1469714	"P": 1967.0	"F": 8813}
{"v": 1	"t": 1469734	"P": 1967.0	"F": 9025}
{"v": 1	"t": 1469755	"P": 1967.75	"F": 9051}
{"v": 1	"t": 1469775	"P": 1969.5	"F": 8589}
{"v": 1	"t": 1469795	"P": 1963.75	"F": 8811	"C": 46.26	"D": 3120	"sn": 54091779688249	"file": "/data/device_log/data0000.out"}
{"v": 1	"t": 1469816	"P": 1972.0	"F": 8885}
{"v": 1	"t": 1469836	"P": 1965.5	"F": 8548}
{"v": 1	"t": 1469856	"P": 1961.5	"F": 8974}
{"v": 1	"t": 1469876	"P": 1971.5	"F": 8915}
{"v": 1	"t": 1469897	"P": 1970.25	"F": 8870}
{"v": 1	"t": 1469917	"P": 1959.25	"F": 8918}
{"v": 1	"t": 1469937	"P": 1976.75	"F": 9004}
{"v": 1	"t": 1469958	"P": 1950.25	"F": 8789}
{"v": 1	"t": 1469978	"P": 1961.0	"F": 8953}
{"v": 1	"t": 1469998	"P": 1970.75	"F": 8769}
{"v": 1	"t": 1470019	"P": 1971.5	"F": 8936}
{"v": 1	"t": 1470039	"P": 1965.5	"F": 8898}
{"v": 1	"t": 1470059	"P": 1973.5	"F": 8902}
{"v": 1	"t": 1470079	"P": 1959.75	"F": 8638}
{"v": 1	"t": 1470100	"P": 1965.25	"F": 8572}
{"v": 1	"t": 1470120	"P": 1969.5	"F": 8901}
{"v": 1	"t": 1470140	"P": 1961.75	"F": 9061}
{"v": 1	"t": 1470161	"P": 1955.5	"F": 8758}
{"v": 1	"t": 1470181	"P": 1961.0	"F": 8836}
{"v": 1	"t": 1470201	"P": 1960.5	"F": 8654}
{"v": 1	"t": 1470222	"P": 1968.0	"F": 9013}
{"v": 1	"t": 1470242	"P": 1951.5	"F": 8674}
{"v": 1	"t": 1470262	"P": 1971.75	"F": 8704}
{"v": 1	"t": 1470282	"P": 1954.5	"F": 8673}
{"v": 1	"t": 1470303	"P": 1974.75	"F": 8883}
{"v": 1	"t": 1470323	"P": 1964.75	"F": 8840}
{"v": 1	"t": 1470343	"P": 1972.75	"F": 8975}
{"v": 1	"t": 1470364	"P": 1970.25	"F": 8891}
{"v": 1	"t": 1470384	"P": 1972.75	"F": 8846}
{"v": 1	"t": 1470404	"P": 1956.25	"F": 8682}
{"v": 1	"t": 1470425	"P": 1974.5	"F": 8926}
{"v": 1	"t": 1470445	"P": 1964.75	"F": 8703}
{"v": 1	"t": 1470465	"P": 1973.0	"F": 9063}
{"v": 1	"t": 1470485	"P": 1954.25	"F": 9124}
{"v": 1	"t": 1470506	"P": 1966.75	"F": 8550}
{"v": 1	"t": 1470526	"P": 1969.25	"F": 8881}
{"v": 1	"t": 1470546	"P": 1962.75	"F": 8811}
{"v": 1	"t": 1470567	"P": 1963.5	"F": 9063}
{"v": 1	"t": 1470587	"P": 1975.25	"F": 8950}
{"v": 1	"t": 1470607	"P": 1958.75	"F": 8824}
{"v": 1	"t": 1470628	"P": 1967.25	"F": 8757}
{"v": 1	"t": 1470648	"P": 1976.75	"F": 9048}
{"v": 1	"t": 1470668	"P": 1956.0	"F": 8927}
{"v": 1	"t": 1470688	"P": 1971.25	"F": 8804}
{"v": 1	"t": 1470709	"P": 1975.25	"F": 8545}
{"v": 1	"t": 1470729	"P": 1968.25	"F": 8830}
{"v": 1	"t": 1470749	"P": 1959.0	"F": 8952}
{"v": 1	"t": 1470770	"P": 1971.75	"F": 9162}
{"v": 1	"t": 1470790	"P": 1960.75	"F": 8581}
{"v": 1	"t": 1470810	"P": 1976.75	"F": 8956	"C": 46.205	"D": 3120	"sn": 54091779688249	"file": "/data/device_log/data0000.out"}
{"v": 1	"t": 1470831	"P": 1958.5	"F": 9051}
{"v": 1	"t": 1470851	"P": 1967.5	"F": 8878}
{"v": 1	"t": 1470871	"P": 1973.5	"F": 8910}
{"v": 1	"t": 1470892	"P": 1952.0	"F": 9041}
{"v": 1	"t": 1470912	"P": 1959.0	"F": 8848}
{"v": 1	"t": 1470932	"P": 1966.0	"F": 8934}
{"v": 1	"t": 1470952	"P": 1971.25	"F": 8920}
{"v": 1	"t": 1470973	"P": 1961.25	"F": 9000}
{"v": 1	"t": 1470993	"P": 1958.75	"F": 8840}
{"v": 1	"t": 1471013	"P": 1964.25	"F": 9106}
{"v": 1	"t": 1471034	"P": 1957.25	"F": 8709}
{"v": 1	"t": 1471054	"P": 1963.75	"F": 9003}
{"v": 1	"t": 1471074	"P": 1960.25	"F": 8933}
{"v": 1	"t": 1471095	"P": 1958.0	"F": 9243}
{"v": 1	"t": 1471115	"P": 1966.0	"F": 8809}
{"v": 1	"t": 1471135	"P": 1963.25	"F": 8668}
{"v": 1	"t": 1471155	"P": 1964.25	"F": 8801}
{"v": 1	"t": 1471176	"P": 1958.75	"F": 8895}
{"v": 1	"t": 1471196	"P": 1955.25	"F": 8778}
{"v": 1	"t": 1471216	"P": 1965.25	"F": 8554}
{"v": 1	"t": 1471237	"P": 1961.0	"F": 8847}
{"v": 1	"t": 1471257	"P": 1968.0	"F": 9028}
{"v": 1	"t": 1471277	"P": 1970.5	"F": 8738}
{"v": 1	"t": 1471297	"P": 1962.75	"F": 8915}
{"v": 1	"t": 1471318	"P": 1959.75	"F": 8917}
{"v": 1	"t": 1471338	"P": 1971.0	"F": 8904}
{"v": 1	"t": 1471358	"P": 1956.5	"F": 8844}
{"v": 1	"t": 1471379	"P": 1965.25	"F": 8783}
{"v": 1	"t": 1471399	"P": 1952.0	"F": 8766}
{"v": 1	"t": 1471419	"P": 1965.25	"F": 8749}
{"v": 1	"t": 1471440	"P": 1969.75	"F": 8983}
{"v": 1	"t": 1471460	"P": 1965.0	"F": 8684}
{"v": 1	"t": 1471480	"P": 1958.0	"F": 8821}
{"v": 1	"t": 1471501	"P": 1947.0	"F": 8791}
{"v": 1	"t": 1471521	"P": 1963.0	"F": 8802}
{"v": 1	"t": 1471541	"P": 1974.75	"F": 8926}
{"v": 1	"t": 1471561	"P": 1951.25	"F": 9129}
{"v": 1	"t": 1471582	"P": 1960.75	"F": 9014}
{"v": 1	"t": 1471602	"P": 1964.5	"F": 8955}
{"v": 1	"t": 1471622	"P": 1964.0	"F": 8872}
{"v": 1	"t": 1471643	"P": 1960.5	"F": 8928}
{"v": 1	"t": 1471663	"P": 1948.75	"F": 8898}
{"v": 1	"t": 1471684	"P": 1961.25	"F": 8210}
{"v": 1	"t": 1471704	"P": 1966.25	"F": 8804}
{"v": 1	"t": 1471724	"P": 1963.0	"F": 8539}
{"v": 1	"t": 1471744	"P": 1966.5	"F": 8471}
{"v": 1	"t": 1471765	"P": 1956.5	"F": 8898}
{"v": 1	"t": 1471785	"P": 1958.75	"F": 8618}
{"v": 1	"t": 1471805	"P": 1967.0	"F": 8994}
{"v": 1	"t": 1471826	"P": 1961.5	"F": 8700	"C": 46.26	"D": 3119	"sn": 54091779688249	"file": "/data/device_log/data0000.out"}
{"v": 1	"t": 1471846	"P": 1958.5	"F": 8547}
{"v": 1	"t": 1471867	"P": 1961.5	"F": 8672}
{"v": 1	"t": 1471887	"P": 1959.5	"F": 8694}
{"v": 1	"t": 1471907	"P": 1965.25	"F": 8945}
{"v": 1	"t": 1471928	"P": 1963.5	"F": 9056}
{"v": 1	"t": 1471948	"P": 1966.0	"F": 8904}
{"v": 1	"t": 1471968	"P": 1957.75	"F": 8657}
{"v": 1	"t": 1471988	"P": 1965.75	"F": 8496}
{"v": 1	"t": 1472009	"P": 1965.0	"F": 8680}
{"v": 1	"t": 1472029	"P": 1961.25	"F": 8665}
{"v": 1	"t": 1472049	"P": 1969.5	"F": 8973}
{"v": 1	"t": 1472070	"P": 1961.5	"F": 8465}
{"v": 1	"t": 1472090	"P": 1966.75	"F": 8804}
{"v": 1	"t": 1472110	"P": 1959.0	"F": 8844}
{"v": 1	"t": 1472131	"P": 1968.25	"F": 8763}
{"v": 1	"t": 1472151	"P": 1955.75	"F": 8709}
{"v": 1	"t": 1472171	"P": 1956.75	"F": 8927}
{"v": 1	"t": 1472191	"P": 1970.5	"F": 9018}
{"v": 1	"t": 1472212	"P": 1963.0	"F": 8969}
{"v": 1	"t": 1472232	"P": 1959.75	"F": 8820}
{"v": 1	"t": 1472252	"P": 1964.25	"F": 8765}
{"v": 1	"t": 1472273	"P": 1974.0	"F": 9020}
{"v": 1	"t": 1472293	"P": 1954.25	"F": 8829}
{"v": 1	"t": 1472313	"P": 1972.75	"F": 8964}
{"v": 1	"t": 1472334	"P": 1951.75	"F": 8690}
{"v": 1	"t": 1472354	"P": 1959.25	"F": 9148}
{"v": 1	"t": 1472374	"P": 1964.75	"F": 8913}
{"v": 1	"t": 1472394	"P": 1960.5	"F": 8766}
{"v": 1	"t": 1472415	"P": 1959.0	"F": 9067}
{"v": 1	"t": 1472435	"P": 1955.5	"F": 8789}
{"v": 1	"t": 1472455	"P": 1965.0	"F": 8744}
{"v": 1	"t": 1472476	"P": 1958.5	"F": 8931}
{"v": 1	"t": 1472496	"P": 1964.0	"F": 8706}
{"v": 1	"t": 1472516	"P": 1962.5	"F": 8563}
{"v": 1	"t": 1472537	"P": 1961.0	"F": 8674}
{"v": 1	"t": 1472557	"P": 1962.0	"F": 8789}
{"v": 1	"t": 1472577	"P": 1954.0	"F": 8679}
{"v": 1	"t": 1472598	"P": 1956.5	"F": 8912}
{"v": 1	"t": 1472618	"P": 1965.0	"F": 8882}
{"v": 1	"t": 1472638	"P": 1970.25	"F": 8568}
{"v": 1	"t": 1472658	"P": 1961.75	"F": 8604}
{"v": 1	"t": 1472679	"P": 1944.5	"F": 8921}
{"v": 1	"t": 1472699	"P": 1966.5	"F": 9072}
{"v": 1	"t": 1472719	"P": 1965.75	"F": 8967}
{"v": 1	"t": 1472740	"P": 1965.25	"F": 9045}
{"v": 1	"t": 1472760	"P": 1977.75	"F": 8741}
{"v": 1	"t": 1472780	"P": 1954.5	"F": 8590}
{"v": 1	"t": 1472801	"P": 1961.75	"F": 8764}
{"v": 1	"t": 1472821	"P": 1963.25	"F": 8646}
{"v": 1	"t": 1472841	"P": 1961.5	"F": 8907	"C": 46.22	"D": 3119	"sn": 54091779688249	"file": "/data/device_log/data0000.out"}
{"v": 1	"t": 1472862	"P": 1954.5	"F": 8836}
{"v": 1	"t": 1472882	"P": 1962.75	"F": 8727}
{"v": 1	"t": 1472902	"P": 1960.0	"F": 8528}
{"v": 1	"t": 1472922	"P": 1970.0	"F": 8815}
{"v": 1	"t": 1472943	"P": 1952.25	"F": 8790}
{"v": 1	"t": 1472963	"P": 1970.5	"F": 8785}
{"v": 1	"t": 1472983	"P": 1960.0	"F": 8908}
{"v": 1	"t": 1473004	"P": 1959.25	"F": 8846}
{"v": 1	"t": 1473024	"P": 1975.5	"F": 8741}
{"v": 1	"t": 1473044	"P": 1947.75	"F": 8781}
{"v": 1	"t": 1473065	"P": 1961.5	"F": 8791}
{"v": 1	"t": 1473085	"P": 1967.5	"F": 8704}
{"v": 1	"t": 1473105	"P": 1955.25	"F": 8679}
{"v": 1	"t": 1473126	"P": 1955.25	"F": 8684}
{"v": 1	"t": 1473146	"P": 1959.5	"F": 8727}
{"v": 1	"t": 1473166	"P": 1959.25	"F": 9035}
{"v": 1	"t": 1473186	"P": 1957.5	"F": 9028}
{"v": 1	"t": 1473207	"P": 1950.25	"F": 8927}
{"v": 1	"t": 1473227	"P": 1951.5	"F": 8929}
{"v": 1	"t": 1473247	"P": 1964.0	"F": 8847}
{"v": 1	"t": 1473268	"P": 1951.25	"F": 9088}
{"v": 1	"t": 1473288	"P": 1956.5	"F": 9031}
{"v": 1	"t": 1473308	"P": 1962.75	"F": 8680}
{"v": 1	"t": 1473329	"P": 1966.25	"F": 8958}
{"v": 1	"t": 1473349	"P": 1948.0	"F": 8845}
{"v": 1	"t": 1473369	"P": 1963.75	"F": 8735}
{"v": 1	"t": 1473389	"P": 1954.75	"F": 8373}
{"v": 1	"t": 1473410	"P": 1958.75	"F": 8701}
{"v": 1	"t": 1473430	"P": 1960.5	"F": 8974}
{"v": 1	"t": 1473450	"P": 1947.0	"F": 8898}
{"v": 1	"t": 1473471	"P": 1950.0	"F": 8781}
{"v": 1	"t": 1473491	"P": 1959.0	"F": 9059}
{"v": 1	"t": 1473511	"P": 1946.25	"F": 8591}
{"v": 1	"t": 1473532	"P": 1949.0	"F": 8923}
{"v": 1	"t": 1473552	"P": 1951.0	"F": 8810}
{"v": 1	"t": 1473572	"P": 1943.25	"F": 8862}
{"v": 1	"t": 1473593	"P": 1950.75	"F": 8532}
{"v": 1	"t": 1473613	"P": 1948.5	"F": 8677}
{"v": 1	"t": 1473633	"P": 1953.75	"F": 8659}
{"v": 1	"t": 1473653	"P": 1957.25	"F": 8705}
{"v": 1	"t": 1473674	"P": 1952.25	"F": 8854}
{"v": 1	"t": 1473694	"P": 1965.5	"F": 8625}
{"v": 1	"t": 1473714	"P": 1957.0	"F": 8684}
{"v": 1	"t": 1473735	"P": 1956.25	"F": 8941}
{"v": 1	"t": 1473755	"P": 1953.0	"F": 8580}
{"v": 1	"t": 1473775	"P": 1953.0	"F": 8764}
{"v": 1	"t": 1473796	"P": 1953.75	"F": 8897}
{"v": 1	"t": 1473816	"P": 1959.5	"F": 8759}
{"v": 1	"t": 1473836	"P": 1963.0	"F": 8833}
{"v": 1	"t": 1473856	"P": 1951.25	"F": 8546	"C": 46.23	"D": 3119	"sn": 54091779688249	"file": "/data/device_log/data0000.out"}
{"v": 1	"t": 1473877	"P": 1952.5	"F": 8579}
{"v": 1	"t": 1473897	"P": 1948.0	"F": 8427}
{"v": 1	"t": 1473917	"P": 1956.0	"F": 8864}
{"v": 1	"t": 1473938	"P": 1968.5	"F": 8851}
{"v": 1	"t": 1473958	"P": 1946.75	"F": 8944}
{"v": 1	"t": 1473978	"P": 1957.0	"F": 8908}
{"v": 1	"t": 1473998	"P": 1957.0	"F": 8794}
{"v": 1	"t": 1474019	"P": 1961.25	"F": 8812}
{"v": 1	"t": 1474039	"P": 1946.25	"F": 8827}
{"v": 1	"t": 1474060	"P": 1941.25	"F": 8663}
{"v": 1	"t": 1474080	"P": 1954.25	"F": 8978}
{"v": 1	"t": 1474100	"P": 1954.5	"F": 8917}
{"v": 1	"t": 1474120	"P": 1954.75	"F": 8890}
{"v": 1	"t": 1474141	"P": 1958.5	"F": 8746}
{"v": 1	"t": 1474161	"P": 1962.75	"F": 9010}
{"v": 1	"t": 1474181	"P": 1949.5	"F": 8746}
{"v": 1	"t": 1474202	"P": 1942.0	"F": 8674}
{"v": 1	"t": 1474222	"P": 1951.25	"F": 8926}
{"v": 1	"t": 1474242	"P": 1966.75	"F": 8843}
{"v": 1	"t": 1474263	"P": 1956.25	"F": 8655}
{"v": 1	"t": 1474283	"P": 1955.5	"F": 8829}
{"v": 1	"t": 1474303	"P": 1950.75	"F": 8827}
{"v": 1	"t": 1474323	"P": 1951.75	"F": 9062}
{"v": 1	"t": 1474344	"P": 1959.0	"F": 8933}
{"v": 1	"t": 1474364	"P": 1951.75	"F": 8745}
{"v": 1	"t": 1474384	"P": 1951.5	"F": 8575}
{"v": 1	"t": 1474405	"P": 1961.5	"F": 9063}
{"v": 1	"t": 1474425	"P": 1964.0	"F": 8863}
{"v": 1	"t": 1474445	"P": 1955.5	"F": 8657}
{"v": 1	"t": 1474465	"P": 1955.5	"F": 8814}
{"v": 1	"t": 1474486	"P": 1957.5	"F": 8621}
{"v": 1	"t": 1474506	"P": 1964.0	"F": 8342}
{"v": 1	"t": 1474526	"P": 1952.75	"F": 8821}
{"v": 1	"t": 1474547	"P": 1953.0	"F": 8947}
{"v": 1	"t": 1474567	"P": 1958.25	"F": 8814}
{"v": 1	"t": 1474587	"P": 1956.0	"F": 8657}
{"v": 1	"t": 1474608	"P": 1959.5	"F": 9234}
{"v": 1	"t": 1474628	"P": 1955.25	"F": 8891}
{"v": 1	"t": 1474648	"P": 1945.0	"F": 8916}
{"v": 1	"t": 1474669	"P": 1962.5	"F": 8645}
{"v": 1	"t": 1474689	"P": 1959.25	"F": 8778}
{"v": 1	"t": 1474709	"P": 1961.25	"F": 8736}
{"v": 1	"t": 1474729	"P": 1966.0	"F": 8800}
{"v": 1	"t": 1474750	"P": 1956.75	"F": 8670}
{"v": 1	"t": 1474770	"P": 1955.75	"F": 8896}
{"v": 1	"t": 1474790	"P": 1949.5	"F": 8673}
{"v": 1	"t": 1474811	"P": 1960.75	"F": 8748}
{"v": 1	"t": 1474831	"P": 1952.75	"F": 8720}
{"v": 1	"t": 1474851	"P": 1953.5	"F": 8637}
{"v": 1	"t": 1474872	"P": 1955.5	"F": 8627	"C": 46.2	"D": 3119	"sn": 54091779688249	"file": "/data/device_log/data0000.out"}
{"v": 1	"t": 1474892	"P": 1952.75	"F": 8877}
{"v": 1	"t": 1474912	"P": 1955.0	"F": 8825}
{"v": 1	"t": 1474932	"P": 1951.75	"F": 8693}
{"v": 1	"t": 1474953	"P": 1966.5	"F": 8642}
{"v": 1	"t": 1474973	"P": 1946.25	"F": 8702}
{"v": 1	"t": 1474993	"P": 1949.0	"F": 8711}
{"v": 1	"t": 1475014	"P": 1949.5	"F": 8938}
{"v": 1	"t": 1475034	"P": 1950.75	"F": 8961}
{"v": 1	"t": 1475054	"P": 1966.75	"F": 8957}
{"v": 1	"t": 1475075	"P": 1958.5	"F": 8936}
{"v": 1	"t": 1475095	"P": 1957.5	"F": 9009}
{"v": 1	"t": 1475115	"P": 1951.0	"F": 8949}
{"v": 1	"t": 1475135	"P": 1956.75	"F": 8778}
{"v": 1	"t": 1475156	"P": 1957.25	"F": 8894}
{"v": 1	"t": 1475176	"P": 1958.25	"F": 8618}
{"v": 1	"t": 1475196	"P": 1956.25	"F": 8841}
{"v": 1	"t": 1475217	"P": 1947.25	"F": 9146}
{"v": 1	"t": 1475237	"P": 1954.5	"F": 8951}
{"v": 1	"t": 1475257	"P": 1953.75	"F": 8858}
{"v": 1	"t": 1475278	"P": 1949.75	"F": 8695}
{"v": 1	"t": 1475298	"P": 1951.75	"F": 8864}
{"v": 1	"t": 1475318	"P": 1948.5	"F": 9016}
{"v": 1	"t": 1475338	"P": 1952.0	"F": 8571}
{"v": 1	"t": 1475359	"P": 1955.75	"F": 8779}
{"v": 1	"t": 1475379	"P": 1952.0	"F": 8781}
{"v": 1	"t": 1475399	"P": 1957.75	"F": 8969}
{"v": 1	"t": 1475420	"P": 1960.75	"F": 8765}
{"v": 1	"t": 1475440	"P": 1956.5	"F": 8827}
{"v": 1	"t": 1475460	"P": 1955.75	"F": 8511}
{"v": 1	"t": 1475481	"P": 1943.75	"F": 8933}
{"v": 1	"t": 1475501	"P": 1961.75	"F": 8779}
{"v": 1	"t": 1475521	"P": 1952.5	"F": 8840}
{"v": 1	"t": 1475542	"P": 1948.0	"F": 8795}
{"v": 1	"t": 1475562	"P": 1956.5	"F": 8752}
{"v": 1	"t": 1475582	"P": 1954.25	"F": 8553}
{"v": 1	"t": 1475603	"P": 1952.75	"F": 8929}
{"v": 1	"t": 1475623	"P": 1942.25	"F": 8813}
{"v": 1	"t": 1475643	"P": 1952.0	"F": 8876}
{"v": 1	"t": 1475664	"P": 1965.5	"F": 8985}
{"v": 1	"t": 1475684	"P": 1948.75	"F": 8852}
{"v": 1	"t": 1475704	"P": 1950.5	"F": 8745}
{"v": 1	"t": 1475725	"P": 1956.25	"F": 8559}
{"v": 1	"t": 1475745	"P": 1954.25	"F": 8896}
{"v": 1	"t": 1475765	"P": 1949.25	"F": 8810}
{"v": 1	"t": 1475786	"P": 1953.75	"F": 8789}
{"v": 1	"t": 1475806	"P": 1955.75	"F": 8815}
{"v": 1	"t": 1475826	"P": 1951.5	"F": 8965}
{"v": 1	"t": 1475847	"P": 1951.25	"F": 8843}
{"v": 1	"t": 1475867	"P": 1947.75	"F": 8769}
{"v": 1	"t": 1475887	"P": 1958.25	"F": 9004	"C": 46.17	"D": 3119	"sn": 54091779688249	"file": "/data/device_log/data0000.out"}
{"v": 1	"t": 1475908	"P": 1958.25	"F": 9012}
{"v": 1	"t": 1475928	"P": 1949.25	"F": 8761}
{"v": 1	"t": 1475948	"P": 1949.25	"F": 8878}
{"v": 1	"t": 1475969	"P": 1969.25	"F": 8367}
{"v": 1	"t": 1475989	"P": 1949.5	"F": 8169}
{"v": 1	"t": 1476009	"P": 1956.25	"F": 8893}
{"v": 1	"t": 1476029	"P": 1954.5	"F": 8864}
{"v": 1	"t": 1476050	"P": 1951.0	"F": 8634}
{"v": 1	"t": 1476070	"P": 1957.0	"F": 8694}
{"v": 1	"t": 1476090	"P": 1958.75	"F": 8848}
{"v": 1	"t": 1476111	"P": 1941.75	"F": 8896}
{"v": 1	"t": 1476131	"P": 1954.75	"F": 8996}
{"v": 1	"t": 1476151	"P": 1949.75	"F": 8846}
{"v": 1	"t": 1476172	"P": 1954.0	"F": 8936}
{"v": 1	"t": 1476192	"P": 1959.75	"F": 9003}
{"v": 1	"t": 1476212	"P": 1949.75	"F": 8744}
{"v": 1	"t": 1476232	"P": 1963.25	"F": 8869}
{"v": 1	"t": 1476253	"P": 1955.0	"F": 8800}
{"v": 1	"t": 1476273	"P": 1958.0	"F": 8820}
{"v": 1	"t": 1476293	"P": 1952.5	"F": 8860}
{"v": 1	"t": 1476314	"P": 1956.75	"F": 8877}
{"v": 1	"t": 1476334	"P": 1957.0	"F": 8976}
{"v": 1	"t": 1476354	"P": 1954.25	"F": 8993}
{"v": 1	"t": 1476375	"P": 1950.5	"F": 8790}
{"v": 1	"t": 1476395	"P": 1951.5	"F": 8961}
{"v": 1	"t": 1476415	"P": 1953.75	"F": 8611}
{"v": 1	"t": 1476435	"P": 1948.25	"F": 8960}
{"v": 1	"t": 1476456	"P": 1961.5	"F": 8705}
{"v": 1	"t": 1476476	"P": 1965.5	"F": 8995}
{"v": 1	"t": 1476496	"P": 1953.5	"F": 8753}
{"v": 1	"t": 1476517	"P": 1949.75	"F": 8715}
{"v": 1	"t": 1476537	"P": 1955.5	"F": 8768}
{"v": 1	"t": 1476557	"P": 1957.5	"F": 8850}
{"v": 1	"t": 1476578	"P": 1954.25	"F": 9078}
{"v": 1	"t": 1476598	"P": 1950.5	"F": 8916}
{"v": 1	"t": 1476618	"P": 1943.5	"F": 8701}
{"v": 1	"t": 1476638	"P": 1947.75	"F": 8996}
{"v": 1	"t": 1476659	"P": 1961.0	"F": 8661}
{"v": 1	"t": 1476679	"P": 1947.75	"F": 8636}
{"v": 1	"t": 1476699	"P": 1958.75	"F": 8911}
{"v": 1	"t": 1476720	"P": 1951.5	"F": 8724}
{"v": 1	"t": 1476740	"P": 1958.5	"F": 8825}
{"v": 1	"t": 1476760	"P": 1943.25	"F": 8734}
{"v": 1	"t": 1476781	"P": 1960.5	"F": 8933}
{"v": 1	"t": 1476801	"P": 1951.0	"F": 9071}
{"v": 1	"t": 1476821	"P": 1959.75	"F": 8840}
{"v": 1	"t": 1476841	"P": 1955.0	"F": 8784}
{"v": 1	"t": 1476862	"P": 1948.5	"F": 8861}
{"v": 1	"t": 1476882	"P": 1955.0	"F": 8842}
{"v": 1	"t": 1476902	"P": 1959.0	"F": 8834	"C": 46.12	"D": 3119	"sn": 54091779688249	"file": "/data/device_log/data0000.out"}
{"v": 1	"t": 1476923	"P": 1950.75	"F": 8880}
{"v": 1	"t": 1476943	"P": 1950.0	"F": 8742}
{"v": 1	"t": 1476963	"P": 1947.75	"F": 8841}
{"v": 1	"t": 1476984	"P": 1959.5	"F": 8371}
{"v": 1	"t": 1477004	"P": 1959.5	"F": 8433}
{"v": 1	"t": 1477024	"P": 1945.25	"F": 8637}
{"v": 1	"t": 1477044	"P": 1957.75	"F": 8966}
{"v": 1	"t": 1477065	"P": 1960.25	"F": 8897}
{"v": 1	"t": 1477085	"P": 1959.25	"F": 8827}
{"v": 1	"t": 1477105	"P": 1954.25	"F": 9003}
{"v": 1	"t": 1477126	"P": 1954.5	"F": 8924}
{"v": 1	"t": 1477146	"P": 1964.25	"F": 8783}
{"v": 1	"t": 1477166	"P": 1943.25	"F": 8768}
{"v": 1	"t": 1477187	"P": 1954.0	"F": 9007}
{"v": 1	"t": 1477207	"P": 1954.5	"F": 8937}
{"v": 1	"t": 1477227	"P": 1945.25	"F": 8840}
{"v": 1	"t": 1477247	"P": 1959.25	"F": 8974}
{"v": 1	"t": 1477268	"P": 1954.75	"F": 8785}
{"v": 1	"t": 1477288	"P": 1945.0	"F": 8686}
{"v": 1	"t": 1477308	"P": 1952.0	"F": 8449}
{"v": 1	"t": 1477329	"P": 1954.0	"F": 8633}
{"v": 1	"t": 1477349	"P": 1954.5	"F": 9107}
{"v": 1	"t": 1477369	"P": 1939.75	"F": 8614}
{"v": 1	"t": 1477389	"P": 1956.5	"F": 8795}
{"v": 1	"t": 1477410	"P": 1957.0	"F": 8744}
{"v": 1	"t": 1477430	"P": 1955.75	"F": 9017}
{"v": 1	"t": 1477450	"P": 1960.25	"F": 8934}
{"v": 1	"t": 1477471	"P": 1955.75	"F": 8963}
{"v": 1	"t": 1477491	"P": 1947.75	"F": 8296}
{"v": 1	"t": 1477511	"P": 1961.25	"F": 8937}
{"v": 1	"t": 1477532	"P": 1949.75	"F": 8720}
{"v": 1	"t": 1477552	"P": 1957.5	"F": 8948}
{"v": 1	"t": 1477573	"P": 1952.0	"F": 8837}
{"v": 1	"t": 1477593	"P": 1948.75	"F": 9018}
{"v": 1	"t": 1477613	"P": 1946.25	"F": 8860}
{"v": 1	"t": 1477634	"P": 1957.75	"F": 9008}
{"v": 1	"t": 1477654	"P": 1953.75	"F": 8671}
{"v": 1	"t": 1477674	"P": 1951.5	"F": 9095}
{"v": 1	"t": 1477695	"P": 1965.5	"F": 8895}
{"v": 1	"t": 1477715	"P": 1944.75	"F": 8675}
{"v": 1	"t": 1477736	"P": 1952.5	"F": 8786}
{"v": 1	"t": 1477756	"P": 1943.5	"F": 8969}
{"v": 1	"t": 1477776	"P": 1953.0	"F": 8740}
{"v": 1	"t": 1477797	"P": 1959.5	"F": 8930}
{"v": 1	"t": 1477817	"P": 1950.5	"F": 8635}
{"v": 1	"t": 1477837	"P": 1957.75	"F": 8681}
{"v": 1	"t": 1477858	"P": 1945.5	"F": 8921}
{"v": 1	"t": 1477878	"P": 1950.0	"F": 8962}
{"v": 1	"t": 1477898	"P": 1957.25	"F": 8582}
{"v": 1	"t": 1477919	"P": 1953.5	"F": 8736	"C": 46.09	"D": 3119	"sn": 54091779688249	"file": "/data/device_log/data0000.out"}
{"v": 1	"t": 1477939	"P": 1950.5	"F": 8748}
{"v": 1	"t": 1477960	"P": 1935.25	"F": 8615}
{"v": 1	"t": 1477980	"P": 1961.5	"F": 8711}
{"v": 1	"t": 1478000	"P": 1947.5	"F": 8898}
{"v": 1	"t": 1478021	"P": 1954.0	"F": 9049}
{"v": 1	"t": 1478041	"P": 1944.25	"F": 8749}
{"v": 1	"t": 1478061	"P": 1946.5	"F": 8911}
{"v": 1	"t": 1478082	"P": 1950.75	"F": 8745}
{"v": 1	"t": 1478102	"P": 1951.5	"F": 8880}
{"v": 1	"t": 1478123	"P": 1951.75	"F": 8622}
{"v": 1	"t": 1478143	"P": 1957.0	"F": 8781}
{"v": 1	"t": 1478164	"P": 1944.0	"F": 8604}
{"v": 1	"t": 1478184	"P": 1954.5	"F": 8868}
{"v": 1	"t": 1478204	"P": 1943.75	"F": 8745}
{"v": 1	"t": 1478225	"P": 1948.75	"F": 8702}
{"v": 1	"t": 1478245	"P": 1940.75	"F": 8475}
{"v": 1	"t": 1478265	"P": 1950.0	"F": 8939}
{"v": 1	"t": 1478286	"P": 1943.5	"F": 8851}
{"v": 1	"t": 1478306	"P": 1954.0	"F": 9003}
{"v": 1	"t": 1478327	"P": 1943.25	"F": 8646}
{"v": 1	"t": 1478347	"P": 1951.25	"F": 8803}
{"v": 1	"t": 1478367	"P": 1949.25	"F": 8853}
{"v": 1	"t": 1478388	"P": 1959.25	"F": 8770}
{"v": 1	"t": 1478408	"P": 1948.5	"F": 8916}
{"v": 1	"t": 1478428	"P": 1954.75	"F": 8759}
{"v": 1	"t": 1478449	"P": 1948.0	"F": 8748}
{"v": 1	"t": 1478469	"P": 1943.75	"F": 8450}
{"v": 1	"t": 1478490	"P": 1950.25	"F": 9026}
{"v": 1	"t": 1478510	"P": 1960.25	"F": 8865}
{"v": 1	"t": 1478530	"P": 1954.0	"F": 8907}
{"v": 1	"t": 1478551	"P": 1946.25	"F": 8813}
{"v": 1	"t": 1478571	"P": 1953.25	"F": 8513}
{"v": 1	"t": 1478591	"P": 1958.25	"F": 9019}
{"v": 1	"t": 1478612	"P": 1953.5	"F": 8828}
{"v": 1	"t": 1478632	"P": 1953.0	"F": 8829}
{"v": 1	"t": 1478653	"P": 1951.0	"F": 8737}
{"v": 1	"t": 1478673	"P": 1951.0	"F": 8906}
{"v": 1	"t": 1478693	"P": 1955.0	"F": 8898}
{"v": 1	"t": 1478714	"P": 1957.0	"F": 9079}
{"v": 1	"t": 1478734	"P": 1939.5	"F": 8819}
{"v": 1	"t": 1478755	"P": 1947.5	"F": 8926}
{"v": 1	"t": 1478775	"P": 1963.0	"F": 9180}
{"v": 1	"t": 1478795	"P": 1944.25	"F": 8679}
{"v": 1	"t": 1478815	"P": 1954.75	"F": 8824}
{"v": 1	"t": 1478836	"P": 1957.5	"F": 9023}
{"v": 1	"t": 1478856	"P": 1954.0	"F": 9182}
{"v": 1	"t": 1478876	"P": 1958.0	"F": 9148}
{"v": 1	"t": 1478897	"P": 1937.5	"F": 8864}
{"v": 1	"t": 1478917	"P": 1949.5	"F": 8802}
{"v": 1	"t": 1478937	"P": 1952.0	"F": 9087	"C": 46.065	"D": 3119	"sn": 54091779688249	"file": "/data/device_log/data0000.out"}
{"v": 1	"t": 1478958	"P": 1960.25	"F": 9035}
{"v": 1	"t": 1478978	"P": 1955.75	"F": 8735}
{"v": 1	"t": 1478998	"P": 1942.75	"F": 8690}
{"v": 1	"t": 1479019	"P": 1954.75	"F": 8555}
{"v": 1	"t": 1479039	"P": 1950.5	"F": 8764}
{"v": 1	"t": 1479059	"P": 1948.0	"F": 8622}
{"v": 1	"t": 1479080	"P": 1955.25	"F": 8865}
{"v": 1	"t": 1479100	"P": 1951.0	"F": 8756}
{"v": 1	"t": 1479120	"P": 1949.75	"F": 8882}
{"v": 1	"t": 1479140	"P": 1942.25	"F": 8867}
{"v": 1	"t": 1479161	"P": 1951.5	"F": 9129}
{"v": 1	"t": 1479181	"P": 1959.25	"F": 9236}
{"v": 1	"t": 1479201	"P": 1946.0	"F": 9091}
{"v": 1	"t": 1479222	"P": 1950.75	"F": 8645}
{"v": 1	"t": 1479242	"P": 1956.5	"F": 8814}
{"v": 1	"t": 1479262	"P": 1951.0	"F": 8929}
{"v": 1	"t": 1479283	"P": 1952.25	"F": 8940}
{"v": 1	"t": 1479303	"P": 1955.75	"F": 8589}
{"v": 1	"t": 1479323	"P": 1944.5	"F": 8475}
{"v": 1	"t": 1479344	"P": 1960.5	"F": 9160}
{"v": 1	"t": 1479364	"P": 1946.25	"F": 9045}
{"v": 1	"t": 1479384	"P": 1951.5	"F": 8656}
{"v": 1	"t": 1479404	"P": 1948.5	"F": 8728}
{"v": 1	"t": 1479425	"P": 1949.5	"F": 8960}
{"v": 1	"t": 1479445	"P": 1967.5	"F": 8728}
{"v": 1	"t": 1479465	"P": 1943.75	"F": 9000}
{"v": 1	"t": 1479486	"P": 1944.0	"F": 9082}
{"v": 1	"t": 1479506	"P": 1956.0	"F": 8788}
{"v": 1	"t": 1479526	"P": 1947.25	"F": 8648}
{"v": 1	"t": 1479547	"P": 1958.75	"F": 8626}
{"v": 1	"t": 1479567	"P": 1950.75	"F": 9000}
{"v": 1	"t": 1479587	"P": 1944.5	"F": 8882}
{"v": 1	"t": 1479608	"P": 1950.75	"F": 8944}
{"v": 1	"t": 1479628	"P": 1945.75	"F": 8931}
{"v": 1	"t": 1479648	"P": 1947.0	"F": 8572}
{"v": 1	"t": 1479669	"P": 1949.5	"F": 8853}
{"v": 1	"t": 1479689	"P": 1943.5	"F": 8866}
{"v": 1	"t": 1479709	"P": 1949.25	"F": 9100}
{"v": 1	"t": 1479730	"P": 1946.75	"F": 9011}
{"v": 1	"t": 1479750	"P": 1944.0	"F": 8751}
{"v": 1	"t": 1479771	"P": 1945.5	"F": 8832}
{"v": 1	"t": 1479791	"P": 1950.75	"F": 8889}
{"v": 1	"t": 1479811	"P": 1935.75	"F": 8838}
{"v": 1	"t": 1479832	"P": 1950.0	"F": 8787}
{"v": 1	"t": 1479852	"P": 1950.75	"F": 8891}
{"v": 1	"t": 1479872	"P": 1948.5	"F": 9070}
{"v": 1	"t": 1479893	"P": 1955.0	"F": 8869}
{"v": 1	"t": 1479913	"P": 1948.25	"F": 8762}
{"v": 1	"t": 1479933	"P": 1949.25	"F": 8646}
{"v": 1	"t": 1479953	"P": 1954.25	"F": 8895	"C": 46.08	"D": 3119	"sn": 54091779688249	"file": "/data/device_log/data0000.out"}
{"v": 1	"t": 1479974	"P": 1951.75	"F": 8824}
{"v": 1	"t": 1479994	"P": 1947.25	"F": 8703}
{"v": 1	"t": 1480014	"P": 1950.25	"F": 9035}
{"v": 1	"t": 1480035	"P": 1952.0	"F": 9005}
{"v": 1	"t": 1480055	"P": 1955.5	"F": 9136}
{"v": 1	"t": 1480075	"P": 1950.5	"F": 8909}
{"v": 1	"t": 1480096	"P": 1948.25	"F": 9117}
{"v": 1	"t": 1480116	"P": 1957.25	"F": 8956}
{"v": 1	"t": 1480136	"P": 1941.5	"F": 9064}
{"v": 1	"t": 1480157	"P": 1949.0	"F": 8873}
{"v": 1	"t": 1480177	"P": 1942.5	"F": 8947}
{"v": 1	"t": 1480197	"P": 1957.25	"F": 8923}
{"v": 1	"t": 1480217	"P": 1951.5	"F": 8840}
{"v": 1	"t": 1480238	"P": 1940.5	"F": 8677}
{"v": 1	"t": 1480258	"P": 1947.0	"F": 8673}
{"v": 1	"t": 1480278	"P": 1953.25	"F": 9037}
{"v": 1	"t": 1480299	"P": 1946.5	"F": 8894}
{"v": 1	"t": 1480319	"P": 1946.5	"F": 8811}
{"v": 1	"t": 1480339	"P": 1951.25	"F": 8906}
{"v": 1	"t": 1480360	"P": 1954.75	"F": 8987}
{"v": 1	"t": 1480380	"P": 1942.75	"F": 8881}
{"v": 1	"t": 1480400	"P": 1952.5	"F": 8706}
{"v": 1	"t": 1480420	"P": 1954.0	"F": 8875}
{"v": 1	"t": 1480441	"P": 1949.5	"F": 8702}
{"v": 1	"t": 1480461	"P": 1951.0	"F": 8827}
{"v": 1	"t": 1480481	"P": 1959.0	"F": 9141}
{"v": 1	"t": 1480502	"P": 1952.75	"F": 9112}
{"v": 1	"t": 1480522	"P": 1939.75	"F": 8934}
{"v": 1	"t": 1480542	"P": 1949.0	"F": 9034}
{"v": 1	"t": 1480562	"P": 1961.0	"F": 8843}
{"v": 1	"t": 1480583	"P": 1949.25	"F": 8993}
{"v": 1	"t": 1480603	"P": 1948.0	"F": 8928}
{"v": 1	"t": 1480623	"P": 1955.25	"F": 8678}
{"v": 1	"t": 1480644	"P": 1953.5	"F": 8643}
{"v": 1	"t": 1480664	"P": 1949.0	"F": 8915}
{"v": 1	"t": 1480684	"P": 1952.0	"F": 8551}
{"v": 1	"t": 1480705	"P": 1942.5	"F": 9061}
{"v": 1	"t": 1480725	"P": 1950.0	"F": 8904}
{"v": 1	"t": 1480745	"P": 1940.75	"F": 8902}
{"v": 1	"t": 1480766	"P": 1954.0	"F": 8961}
{"v": 1	"t": 1480786	"P": 1960.0	"F": 8983}
{"v": 1	"t": 1480806	"P": 1954.75	"F": 8865}
{"v": 1	"t": 1480826	"P": 1950.5	"F": 8804}
{"v": 1	"t": 1480847	"P": 1945.5	"F": 8847}
{"v": 1	"t": 1480867	"P": 1949.0	"F": 8726}
{"v": 1	"t": 1480887	"P": 1951.0	"F": 8988}
{"v": 1	"t": 1480908	"P": 1954.5	"F": 8880}
{"v": 1	"t": 1480928	"P": 1954.25	"F": 8757}
{"v": 1	"t": 1480948	"P": 1941.0	"F": 8503}
{"v": 1	"t": 1480969	"P": 1957.0	"F": 8978	"C": 46.06	"D": 3119	"sn": 54091779688249	"file": "/data/device_log/data0000.out"}
{"v": 1	"t": 1480989	"P": 1946.5	"F": 8909}
{"v": 1	"t": 1481009	"P": 1946.25	"F": 8972}
{"v": 1	"t": 1481030	"P": 1938.75	"F": 8551}
{"v": 1	"t": 1481050	"P": 1962.5	"F": 8656}
{"v": 1	"t": 1481070	"P": 1945.5	"F": 8844}
{"v": 1	"t": 1481090	"P": 1955.0	"F": 8969}
{"v": 1	"t": 1481111	"P": 1944.0	"F": 8859}
{"v": 1	"t": 1481131	"P": 1953.0	"F": 8987}
{"v": 1	"t": 1481151	"P": 1951.25	"F": 9230}
{"v": 1	"t": 1481172	"P": 1951.75	"F": 8939}
{"v": 1	"t": 1481192	"P": 1945.75	"F": 8908}
{"v": 1	"t": 1481212	"P": 1954.75	"F": 8968}
{"v": 1	"t": 1481233	"P": 1952.5	"F": 9014}
{"v": 1	"t": 1481253	"P": 1945.0	"F": 8768}
{"v": 1	"t": 1481273	"P": 1944.0	"F": 9156}
{"v": 1	"t": 1481293	"P": 1954.5	"F": 8942}
{"v": 1	"t": 1481314	"P": 1952.75	"F": 8713}
{"v": 1	"t": 1481334	"P": 1960.25	"F": 8978}
{"v": 1	"t": 1481354	"P": 1947.25	"F": 8640}
{"v": 1	"t": 1481375	"P": 1946.0	"F": 8794}
{"v": 1	"t": 1481395	"P": 1947.75	"F": 9044}
{"v": 1	"t": 1481415	"P": 1949.0	"F": 9009}
{"v": 1	"t": 1481436	"P": 1939.0	"F": 8657}
{"v": 1	"t": 1481456	"P": 1951.25	"F": 9095}
{"v": 1	"t": 1481476	"P": 1941.5	"F": 8981}
{"v": 1	"t": 1481497	"P": 1961.0	"F": 8874}
{"v": 1	"t": 1481517	"P": 1948.25	"F": 8977}
{"v": 1	"t": 1481537	"P": 1954.5	"F": 8567}
{"v": 1	"t": 1481557	"P": 1955.75	"F": 8939}
{"v": 1	"t": 1481578	"P": 1943.0	"F": 8690}
{"v": 1	"t": 1481598	"P": 1939.5	"F": 8518}
{"v": 1	"t": 1481618	"P": 1949.25	"F": 9053}
{"v": 1	"t": 1481639	"P": 1946.25	"F": 9202}
{"v": 1	"t": 1481659	"P": 1944.75	"F": 8769}
{"v": 1	"t": 1481679	"P": 1939.5	"F": 8836}
{"v": 1	"t": 1481700	"P": 1941.75	"F": 8591}
{"v": 1	"t": 1481720	"P": 1951.75	"F": 8695}
{"v": 1	"t": 1481740	"P": 1947.75	"F": 8841}
{"v": 1	"t": 1481760	"P": 1951.5	"F": 8851}
{"v": 1	"t": 1481781	"P": 1945.75	"F": 8869}
{"v": 1	"t": 1481801	"P": 1953.5	"F": 8952}
{"v": 1	"t": 1481821	"P": 1947.0	"F": 8659}
{"v": 1	"t": 1481842	"P": 1952.25	"F": 8840}
{"v": 1	"t": 1481862	"P": 1937.25	"F": 8646}
{"v": 1	"t": 1481882	"P": 1946.75	"F": 8546}
{"v": 1	"t": 1481902	"P": 1962.0	"F": 8923}
{"v": 1	"t": 1481923	"P": 1949.0	"F": 8934}
{"v": 1	"t": 1481944	"P": 1937.25	"F": 9098}
{"v": 1	"t": 1481964	"P": 1949.0	"F": 8922}
{"v": 1	"t": 1481985	"P": 1939.75	"F": 8800	"C": 46.005	"D": 3119	"sn": 54091779688249	"file": "/data/device_log/data0000.out"}
{"v": 1	"t": 1482005	"P": 1941.75	"F": 8743}
{"v": 1	"t": 1482025	"P": 1959.0	"F": 9055}
{"v": 1	"t": 1482046	"P": 1938.0	"F": 8829}
{"v": 1	"t": 1482066	"P": 1946.0	"F": 9086}
{"v": 1	"t": 1482086	"P": 1942.25	"F": 9076}
{"v": 1	"t": 1482106	"P": 1947.0	"F": 8925}
{"v": 1	"t": 1482127	"P": 1947.75	"F": 8918}
{"v": 1	"t": 1482147	"P": 1948.25	"F": 8855}
{"v": 1	"t": 1482167	"P": 1954.5	"F": 9068}
{"v": 1	"t": 1482188	"P": 1938.0	"F": 8919}
{"v": 1	"t": 1482208	"P": 1931.75	"F": 8868}
{"v": 1	"t": 1482228	"P": 1961.75	"F": 9014}
{"v": 1	"t": 1482249	"P": 1940.5	"F": 8803}
{"v": 1	"t": 1482269	"P": 1956.25	"F": 8577}
{"v": 1	"t": 1482289	"P": 1948.25	"F": 8582}
{"v": 1	"t": 1482310	"P": 1959.75	"F": 8693}
{"v": 1	"t": 1482330	"P": 1947.75	"F": 8897}
{"v": 1	"t": 1482350	"P": 1937.75	"F": 8968}
{"v": 1	"t": 1482370	"P": 1937.25	"F": 8688}
{"v": 1	"t": 1482391	"P": 1947.75	"F": 8808}
{"v": 1	"t": 1482411	"P": 1953.5	"F": 9027}
{"v": 1	"t": 1482431	"P": 1952.75	"F": 8553}
{"v": 1	"t": 1482452	"P": 1950.25	"F": 9026}
{"v": 1	"t": 1482472	"P": 1945.25	"F": 8862}
{"v": 1	"t": 1482493	"P": 1947.5	"F": 9007}
{"v": 1	"t": 1482513	"P": 1950.25	"F": 8941}
{"v": 1	"t": 1482533	"P": 1952.5	"F": 8834}
{"v": 1	"t": 1482554	"P": 1943.5	"F": 8659}
{"v": 1	"t": 1482574	"P": 1949.5	"F": 8848}
{"v": 1	"t": 1482594	"P": 1949.25	"F": 9027}
{"v": 1	"t": 1482615	"P": 1951.25	"F": 8934}
{"v": 1	"t": 1482635	"P": 1939.5	"F": 9216}
{"v": 1	"t": 1482655	"P": 1944.0	"F": 8722}
{"v": 1	"t": 1482676	"P": 1953.75	"F": 8608}
{"v": 1	"t": 1482696	"P": 1962.25	"F": 9050}
{"v": 1	"t": 1482716	"P": 1944.5	"F": 8820}
{"v": 1	"t": 1482737	"P": 1949.0	"F": 9067}
{"v": 1	"t": 1482757	"P": 1946.0	"F": 8912}
{"v": 1	"t": 1482777	"P": 1938.75	"F": 8800}
{"v": 1	"t": 1482797	"P": 1957.0	"F": 8931}
{"v": 1	"t": 1482818	"P": 1941.5	"F": 8886}
{"v": 1	"t": 1482838	"P": 1949.25	"F": 8736}
{"v": 1	"t": 1482858	"P": 1939.0	"F": 8685}
{"v": 1	"t": 1482879	"P": 1954.0	"F": 9066}
{"v": 1	"t": 1482899	"P": 1945.25	"F": 8989}
{"v": 1	"t": 1482919	"P": 1946.75	"F": 8920}
{"v": 1	"t": 1482940	"P": 1958.75	"F": 8635}
{"v": 1	"t": 1482960	"P": 1950.5	"F": 8812}
{"v": 1	"t": 1482980	"P": 1952.25	"F": 8913}
{"v": 1	"t": 1483001	"P": 1936.0	"F": 8772	"C": 45.995	"D": 3119	"sn": 54091779688249	"file": "/data/device_log/data0000.out"}
{"v": 1	"t": 1483021	"P": 1948.75	"F": 8953}
{"v": 1	"t": 1483041	"P": 1946.0	"F": 8838}
{"v": 1	"t": 1483062	"P": 1957.5	"F": 8865}
{"v": 1	"t": 1483082	"P": 1960.0	"F": 8945}
{"v": 1	"t": 1483103	"P": 1938.25	"F": 8676}
{"v": 1	"t": 1483123	"P": 1939.0	"F": 8732}
{"v": 1	"t": 1483144	"P": 1946.75	"F": 8976}
{"v": 1	"t": 1483164	"P": 1937.5	"F": 9148}
{"v": 1	"t": 1483184	"P": 1939.75	"F": 8694}
{"v": 1	"t": 1483204	"P": 1954.5	"F": 8885}
{"v": 1	"t": 1483225	"P": 1949.75	"F": 8822}
{"v": 1	"t": 1483245	"P": 1942.25	"F": 9002}
{"v": 1	"t": 1483265	"P": 1946.75	"F": 8964}
{"v": 1	"t": 1483286	"P": 1940.75	"F": 8741}
{"v": 1	"t": 1483306	"P": 1943.5	"F": 8908}
{"v": 1	"t": 1483326	"P": 1936.5	"F": 9004}
{"v": 1	"t": 1483347	"P": 1942.25	"F": 8855}
{"v": 1	"t": 1483367	"P": 1942.0	"F": 8338}
{"v": 1	"t": 1483387	"P": 1938.5	"F": 8549}
{"v": 1	"t": 1483408	"P": 1948.0	"F": 8779}
{"v": 1	"t": 1483428	"P": 1941.0	"F": 8990}
{"v": 1	"t": 1483448	"P": 1938.0	"F": 8872}
{"v": 1	"t": 1483468	"P": 1958.75	"F": 8693}
{"v": 1	"t": 1483489	"P": 1953.75	"F": 8954}
{"v": 1	"t": 1483509	"P": 1934.75	"F": 8962}
{"v": 1	"t": 1483529	"P": 1948.5	"F": 8981}
{"v": 1	"t": 1483550	"P": 1935.5	"F": 8812}
{"v": 1	"t": 1483570	"P": 1947.0	"F": 8773}
{"v": 1	"t": 1483590	"P": 1941.25	"F": 8549}
{"v": 1	"t": 1483611	"P": 1938.0	"F": 8702}
{"v": 1	"t": 1483631	"P": 1949.75	"F": 8836}
{"v": 1	"t": 1483651	"P": 1944.25	"F": 8713}
{"v": 1	"t": 1483672	"P": 1942.0	"F": 8835}
{"v": 1	"t": 1483692	"P": 1944.25	"F": 8748}
{"v": 1	"t": 1483713	"P": 1944.0	"F": 9007}
{"v": 1	"t": 1483733	"P": 1943.75	"F": 8644}
{"v": 1	"t": 1483753	"P": 1947.5	"F": 8637}
{"v": 1	"t": 1483774	"P": 1939.75	"F": 8878}
{"v": 1	"t": 1483794	"P": 1944.5	"F": 8895}
{"v": 1	"t": 1483815	"P": 1941.25	"F": 8717}
{"v": 1	"t": 1483835	"P": 1940.75	"F": 8790}
{"v": 1	"t": 1483855	"P": 1942.25	"F": 8786}
{"v": 1	"t": 1483876	"P": 1940.75	"F": 9018}
{"v": 1	"t": 1483896	"P": 1946.5	"F": 8663}
{"v": 1	"t": 1483916	"P": 1947.75	"F": 8785}
{"v": 1	"t": 1483937	"P": 1937.25	"F": 8843}
{"v": 1	"t": 1483957	"P": 1958.75	"F": 9082}
{"v": 1	"t": 1483977	"P": 1948.5	"F": 8571}
{"v": 1	"t": 1483998	"P": 1945.0	"F": 8311}
{"v": 1	"t": 1484018	"P": 1949.5	"F": 8720	"C": 45.98	"D": 3119	"sn": 54091779688249	"file": "/data/device_log/data0000.out"}
{"v": 1	"t": 1484039	"P": 1937.75	"F": 8828}
{"v": 1	"t": 1484059	"P": 1949.0	"F": 8874}
{"v": 1	"t": 1484079	"P": 1937.25	"F": 9013}
{"v": 1	"t": 1484100	"P": 1952.0	"F": 8705}
{"v": 1	"t": 1484120	"P": 1944.25	"F": 8437}
{"v": 1	"t": 1484140	"P": 1946.75	"F": 9001}
{"v": 1	"t": 1484161	"P": 1937.0	"F": 8903}
{"v": 1	"t": 1484181	"P": 1945.25	"F": 8756}
{"v": 1	"t": 1484202	"P": 1938.25	"F": 8693}
{"v": 1	"t": 1484222	"P": 1960.5	"F": 9070}
{"v": 1	"t": 1484242	"P": 1946.5	"F": 8968}
{"v": 1	"t": 1484263	"P": 1945.25	"F": 8798}
{"v": 1	"t": 1484283	"P": 1942.25	"F": 9125}
{"v": 1	"t": 1484304	"P": 1953.25	"F": 8883}
{"v": 1	"t": 1484324	"P": 1946.25	"F": 8468}
{"v": 1	"t": 1484344	"P": 1957.5	"F": 8681}
{"v": 1	"t": 1484365	"P": 1953.0	"F": 8535}
{"v": 1	"t": 1484385	"P": 1950.5	"F": 8788}
{"v": 1	"t": 1484405	"P": 1943.75	"F": 8324}
{"v": 1	"t": 1484426	"P": 1950.5	"F": 8757}
{"v": 1	"t": 1484446	"P": 1944.25	"F": 8706}
{"v": 1	"t": 1484467	"P": 1942.0	"F": 8754}
{"v": 1	"t": 1484487	"P": 1948.5	"F": 8920}
{"v": 1	"t": 1484507	"P": 1944.25	"F": 8670}
{"v": 1	"t": 1484528	"P": 1950.25	"F": 8721}
{"v": 1	"t": 1484548	"P": 1934.25	"F": 8766}
{"v": 1	"t": 1484568	"P": 1944.5	"F": 8542}
{"v": 1	"t": 1484589	"P": 1954.0	"F": 8441}
{"v": 1	"t": 1484609	"P": 1958.0	"F": 8822}
{"v": 1	"t": 1484629	"P": 1953.0	"F": 8607}
{"v": 1	"t": 1484650	"P": 1951.5	"F": 8670}
{"v": 1	"t": 1484670	"P": 1953.5	"F": 8684}
{"v": 1	"t": 1484691	"P": 1942.0	"F": 8776}
{"v": 1	"t": 1484711	"P": 1943.5	"F": 8747}
{"v": 1	"t": 1484731	"P": 1944.75	"F": 8480}
{"v": 1	"t": 1484752	"P": 1933.25	"F": 8676}
{"v": 1	"t": 1484772	"P": 1944.0	"F": 8712}
{"v": 1	"t": 1484792	"P": 1936.25	"F": 8411}
{"v": 1	"t": 1484813	"P": 1942.25	"F": 8716}
{"v": 1	"t": 1484833	"P": 1941.75	"F": 8629}
{"v": 1	"t": 1484854	"P": 1931.0	"F": 8393}
{"v": 1	"t": 1484874	"P": 1941.25	"F": 8678}
{"v": 1	"t": 1484894	"P": 1934.75	"F": 8809}
{"v": 1	"t": 1484915	"P": 1950.0	"F": 8864}
{"v": 1	"t": 1484935	"P": 1937.5	"F": 8789}
{"v": 1	"t": 1484956	"P": 1936.5	"F": 9000}
{"v": 1	"t": 1484976	"P": 1945.75	"F": 8700}
{"v": 1	"t": 1484996	"P": 1944.75	"F": 8821}
{"v": 1	"t": 1485017	"P": 1933.75	"F": 8806}
{"v": 1	"t": 1485037	"P": 1936.0	"F": 8505	"C": 45.955	"D": 3119	"sn": 54091779688249	"file": "/data/device_log/data0000.out"}
{"v": 1	"t": 1485057	"P": 1928.75	"F": 8815}
{"v": 1	"t": 1485078	"P": 1938.5	"F": 8928}
{"v": 1	"t": 1485098	"P": 1932.0	"F": 8413}
{"v": 1	"t": 1485119	"P": 1941.5	"F": 8772}
{"v": 1	"t": 1485139	"P": 1936.25	"F": 8811}
{"v": 1	"t": 1485159	"P": 1930.75	"F": 8496}
{"v": 1	"t": 1485180	"P": 1937.0	"F": 8415}
{"v": 1	"t": 1485200	"P": 1942.5	"F": 8700}
{"v": 1	"t": 1485220	"P": 1942.5	"F": 8973}
{"v": 1	"t": 1485241	"P": 1931.25	"F": 8622}
{"v": 1	"t": 1485261	"P": 1948.25	"F": 8735}
{"v": 1	"t": 1485281	"P": 1929.5	"F": 8932}
{"v": 1	"t": 1485302	"P": 1942.0	"F": 8781}
{"v": 1	"t": 1485322	"P": 1929.25	"F": 8562}
{"v": 1	"t": 1485343	"P": 1946.0	"F": 8616}
{"v": 1	"t": 1485363	"P": 1930.5	"F": 8876}
{"v": 1	"t": 1485383	"P": 1941.5	"F": 8528}
{"v": 1	"t": 1485404	"P": 1944.0	"F": 7985}
{"v": 1	"t": 1485424	"P": 1943.5	"F": 8497}
{"v": 1	"t": 1485445	"P": 1937.25	"F": 8926}
{"v": 1	"t": 1485465	"P": 1945.5	"F": 8674}
{"v": 1	"t": 1485485	"P": 1934.0	"F": 8791}
{"v": 1	"t": 1485506	"P": 1947.75	"F": 8784}
{"v": 1	"t": 1485526	"P": 1942.0	"F": 8637}
{"v": 1	"t": 1485546	"P": 1943.25	"F": 8950}
{"v": 1	"t": 1485567	"P": 1926.0	"F": 8701}
{"v": 1	"t": 1485587	"P": 1942.0	"F": 8840}
{"v": 1	"t": 1485608	"P": 1939.5	"F": 8894}
{"v": 1	"t": 1485628	"P": 1947.75	"F": 8641}
{"v": 1	"t": 1485648	"P": 1932.25	"F": 8290}
{"v": 1	"t": 1485669	"P": 1953.25	"F": 8836}
{"v": 1	"t": 1485689	"P": 1940.5	"F": 8693}
{"v": 1	"t": 1485709	"P": 1939.5	"F": 8650}
{"v": 1	"t": 1485730	"P": 1935.5	"F": 8674}
{"v": 1	"t": 1485750	"P": 1941.25	"F": 8575}
{"v": 1	"t": 1485770	"P": 1942.0	"F": 8928}
{"v": 1	"t": 1485790	"P": 1935.0	"F": 8692}
{"v": 1	"t": 1485811	"P": 1932.0	"F": 8793}
{"v": 1	"t": 1485831	"P": 1934.0	"F": 8819}
{"v": 1	"t": 1485851	"P": 1936.5	"F": 8759}
{"v": 1	"t": 1485872	"P": 1939.25	"F": 8799}
{"v": 1	"t": 1485892	"P": 1934.75	"F": 8545}
{"v": 1	"t": 1485912	"P": 1940.0	"F": 8924}
{"v": 1	"t": 1485933	"P": 1938.25	"F": 8694}
{"v": 1	"t": 1485953	"P": 1935.25	"F": 8726}
{"v": 1	"t": 1485973	"P": 1947.5	"F": 8925}
{"v": 1	"t": 1485994	"P": 1931.25	"F": 8952}
{"v": 1	"t": 1486014	"P": 1930.0	"F": 8654}
{"v": 1	"t": 1486034	"P": 1935.0	"F": 8546}
{"v": 1	"t": 1486054	"P": 1931.5	"F": 8903	"C": 45.92	"D": 3119	"sn": 54091779688249	"file": "/data/device_log/data0000.out"}
{"v": 1	"t": 1486075	"P": 1938.0	"F": 8637}
{"v": 1	"t": 1486095	"P": 1930.5	"F": 8801}
{"v": 1	"t": 1486116	"P": 1945.75	"F": 8621}
{"v": 1	"t": 1486136	"P": 1930.25	"F": 8678}
{"v": 1	"t": 1486157	"P": 1941.25	"F": 8685}
{"v": 1	"t": 1486177	"P": 1934.5	"F": 8803}
{"v": 1	"t": 1486198	"P": 1945.75	"F": 8775}
{"v": 1	"t": 1486218	"P": 1942.75	"F": 8774}
{"v": 1	"t": 1486238	"P": 1932.0	"F": 8819}
{"v": 1	"t": 1486259	"P": 1934.25	"F": 8544}
{"v": 1	"t": 1486279	"P": 1935.25	"F": 8922}
{"v": 1	"t": 1486299	"P": 1928.75	"F": 8839}
{"v": 1	"t": 1486319	"P": 1940.5	"F": 8839}
{"v": 1	"t": 1486340	"P": 1945.5	"F": 8827}
{"v": 1	"t": 1486360	"P": 1940.0	"F": 8718}
{"v": 1	"t": 1486380	"P": 1934.5	"F": 8723}
{"v": 1	"t": 1486401	"P": 1926.75	"F": 8691}
{"v": 1	"t": 1486421	"P": 1939.75	"F": 9024}
{"v": 1	"t": 1486441	"P": 1930.5	"F": 8911}
{"v": 1	"t": 1486462	"P": 1936.0	"F": 8777}
{"v": 1	"t": 1486482	"P": 1926.0	"F": 8702}
{"v": 1	"t": 1486502	"P": 1936.0	"F": 8598}
{"v": 1	"t": 1486522	"P": 1926.75	"F": 8603}
{"v": 1	"t": 1486543	"P": 1926.5	"F": 8295}
{"v": 1	"t": 1486563	"P": 1929.75	"F": 8828}
{"v": 1	"t": 1486583	"P": 1925.5	"F": 8758}
{"v": 1	"t": 1486604	"P": 1929.25	"F": 8951}
{"v": 1	"t": 1486624	"P": 1937.5	"F": 8608}
{"v": 1	"t": 1486644	"P": 1937.5	"F": 8575}
{"v": 1	"t": 1486665	"P": 1934.75	"F": 8739}
{"v": 1	"t": 1486685	"P": 1927.5	"F": 8525}
{"v": 1	"t": 1486705	"P": 1925.25	"F": 8832}
{"v": 1	"t": 1486726	"P": 1941.0	"F": 8939}
{"v": 1	"t": 1486746	"P": 1922.75	"F": 8681}
{"v": 1	"t": 1486767	"P": 1927.0	"F": 8924}
{"v": 1	"t": 1486787	"P": 1933.75	"F": 8736}
{"v": 1	"t": 1486807	"P": 1936.0	"F": 8996}
{"v": 1	"t": 1486828	"P": 1924.75	"F": 8924}
{"v": 1	"t": 1486848	"P": 1924.0	"F": 8913}
{"v": 1	"t": 1486868	"P": 1935.75	"F": 9079}
{"v": 1	"t": 1486889	"P": 1931.75	"F": 8655}
{"v": 1	"t": 1486909	"P": 1930.75	"F": 8733}
{"v": 1	"t": 1486929	"P": 1931.25	"F": 8948}
{"v": 1	"t": 1486950	"P": 1933.75	"F": 9108}
{"v": 1	"t": 1486970	"P": 1925.75	"F": 9016}
{"v": 1	"t": 1486990	"P": 1941.75	"F": 8945}
{"v": 1	"t": 1487011	"P": 1928.0	"F": 9081}
{"v": 1	"t": 1487031	"P": 1927.5	"F": 8911}
{"v": 1	"t": 1487051	"P": 1932.25	"F": 8652}
{"v": 1	"t": 1487071	"P": 1929.75	"F": 8601	"C": 45.92	"D": 3119	"sn": 54091779688249	"file": "/data/device_log/data0000.out"}
{"v": 1	"t": 1487092	"P": 1933.75	"F": 9038}
{"v": 1	"t": 1487112	"P": 1915.75	"F": 8960}
{"v": 1	"t": 1487132	"P": 1944.25	"F": 8789}
{"v": 1	"t": 1487153	"P": 1928.25	"F": 8723}
{"v": 1	"t": 1487173	"P": 1929.75	"F": 8785}
{"v": 1	"t": 1487193	"P": 1930.25	"F": 8573}
{"v": 1	"t": 1487214	"P": 1926.5	"F": 8617}
{"v": 1	"t": 1487234	"P": 1922.0	"F": 8870}
{"v": 1	"t": 1487254	"P": 1937.5	"F": 8890}
{"v": 1	"t": 1487275	"P": 1931.0	"F": 8924}
{"v": 1	"t": 1487295	"P": 1918.75	"F": 8769}
{"v": 1	"t": 1487316	"P": 1930.75	"F": 9081}
{"v": 1	"t": 1487336	"P": 1928.5	"F": 8841}
{"v": 1	"t": 1487356	"P": 1932.5	"F": 9168}
{"v": 1	"t": 1487377	"P": 1932.0	"F": 8937}
{"v": 1	"t": 1487397	"P": 1921.5	"F": 9064}
{"v": 1	"t": 1487417	"P": 1928.0	"F": 8977}
{"v": 1	"t": 1487437	"P": 1926.25	"F": 9141}
{"v": 1	"t": 1487458	"P": 1909.25	"F": 8836}
{"v": 1	"t": 1487478	"P": 1920.25	"F": 8730}
{"v": 1	"t": 1487498	"P": 1935.5	"F": 8956}
{"v": 1	"t": 1487519	"P": 1926.5	"F": 9164}
{"v": 1	"t": 1487539	"P": 1930.0	"F": 9018}
{"v": 1	"t": 1487559	"P": 1916.25	"F": 8982}
{"v": 1	"t": 1487580	"P": 1931.0	"F": 8607}
{"v": 1	"t": 1487600	"P": 1921.0	"F": 8891}
{"v": 1	"t": 1487620	"P": 1913.25	"F": 8972}
{"v": 1	"t": 1487641	"P": 1917.0	"F": 9210}
{"v": 1	"t": 1487661	"P": 1921.25	"F": 8737}
{"v": 1	"t": 1487681	"P": 1930.5	"F": 8788}
{"v": 1	"t": 1487702	"P": 1906.5	"F": 8927}
{"v": 1	"t": 1487722	"P": 1919.75	"F": 8742}
{"v": 1	"t": 1487742	"P": 1931.25	"F": 8968}
{"v": 1	"t": 1487762	"P": 1930.25	"F": 8990}
{"v": 1	"t": 1487783	"P": 1918.75	"F": 8715}
{"v": 1	"t": 1487803	"P": 1929.25	"F": 8909}
{"v": 1	"t": 1487823	"P": 1948.5	"F": 9111}
{"v": 1	"t": 1487844	"P": 1931.25	"F": 8928}
{"v": 1	"t": 1487864	"P": 1938.5	"F": 8800}
{"v": 1	"t": 1487885	"P": 1941.5	"F": 8807}
{"v": 1	"t": 1487905	"P": 1935.5	"F": 8696}
{"v": 1	"t": 1487925	"P": 1938.0	"F": 9185}
{"v": 1	"t": 1487946	"P": 1930.0	"F": 9018}
{"v": 1	"t": 1487966	"P": 1942.75	"F": 9007}
{"v": 1	"t": 1487986	"P": 1937.0	"F": 8915}
{"v": 1	"t": 1488007	"P": 1940.5	"F": 8956}
{"v": 1	"t": 1488027	"P": 1926.75	"F": 8742}
{"v": 1	"t": 1488047	"P": 1942.0	"F": 8626}
{"v": 1	"t": 1488067	"P": 1946.25	"F": 8635}
{"v": 1	"t": 1488088	"P": 1926.25	"F": 8888	"C": 45.9	"D": 3119	"sn": 54091779688249	"file": "/data/device_log/data0000.out"}
{"v": 1	"t": 1488108	"P": 1940.75	"F": 8851}
{"v": 1	"t": 1488128	"P": 1935.75	"F": 8892}
{"v": 1	"t": 1488149	"P": 1937.25	"F": 8771}
{"v": 1	"t": 1488169	"P": 1942.75	"F": 9104}
{"v": 1	"t": 1488189	"P": 1937.25	"F": 8831}
{"v": 1	"t": 1488210	"P": 1938.75	"F": 9034}
{"v": 1	"t": 1488230	"P": 1938.5	"F": 9016}
{"v": 1	"t": 1488250	"P": 1929.75	"F": 8863}
{"v": 1	"t": 1488271	"P": 1934.25	"F": 9122}
{"v": 1	"t": 1488291	"P": 1934.5	"F": 9268}
{"v": 1	"t": 1488311	"P": 1946.25	"F": 8899}
{"v": 1	"t": 1488331	"P": 1936.75	"F": 8906}
{"v": 1	"t": 1488352	"P": 1942.5	"F": 8786}
{"v": 1	"t": 1488372	"P": 1936.25	"F": 8689}
{"v": 1	"t": 1488392	"P": 1941.75	"F": 9048}
{"v": 1	"t": 1488413	"P": 1937.0	"F": 9232}
{"v": 1	"t": 1488433	"P": 1926.0	"F": 8978}
{"v": 1	"t": 1488454	"P": 1937.0	"F": 8879}
{"v": 1	"t": 1488474	"P": 1928.75	"F": 8959}
{"v": 1	"t": 1488494	"P": 1918.5	"F": 8974}
{"v": 1	"t": 1488515	"P": 1932.75	"F": 9017}
{"v": 1	"t": 1488535	"P": 1929.75	"F": 8795}
{"v": 1	"t": 1488556	"P": 1927.75	"F": 8942}
{"v": 1	"t": 1488576	"P": 1935.75	"F": 8853}
{"v": 1	"t": 1488596	"P": 1929.75	"F": 8774}
{"v": 1	"t": 1488617	"P": 1919.75	"F": 8852}
{"v": 1	"t": 1488637	"P": 1922.0	"F": 8841}
{"v": 1	"t": 1488657	"P": 1937.75	"F": 8880}
{"v": 1	"t": 1488678	"P": 1928.75	"F": 8782}
{"v": 1	"t": 1488698	"P": 1937.5	"F": 8780}
{"v": 1	"t": 1488719	"P": 1918.0	"F": 8996}
{"v": 1	"t": 1488739	"P": 1935.25	"F": 8516}
{"v": 1	"t": 1488759	"P": 1928.25	"F": 8987}
{"v": 1	"t": 1488780	"P": 1932.75	"F": 8648}
{"v": 1	"t": 1488800	"P": 1931.25	"F": 8860}
{"v": 1	"t": 1488820	"P": 1933.75	"F": 8876}
{"v": 1	"t": 1488841	"P": 1933.25	"F": 8853}
{"v": 1	"t": 1488861	"P": 1932.75	"F": 8967}
{"v": 1	"t": 1488881	"P": 1931.0	"F": 8699}
{"v": 1	"t": 1488902	"P": 1923.25	"F": 9174}
{"v": 1	"t": 1488922	"P": 1925.25	"F": 8904}
{"v": 1	"t": 1488943	"P": 1929.5	"F": 8785}
{"v": 1	"t": 1488963	"P": 1916.0	"F": 8364}
{"v": 1	"t": 1488983	"P": 1933.25	"F": 8750}
{"v": 1	"t": 1489004	"P": 1928.0	"F": 8552}
{"v": 1	"t": 1489024	"P": 1931.25	"F": 9109}
{"v": 1	"t": 1489044	"P": 1926.0	"F": 8435}
{"v": 1	"t": 1489065	"P": 1934.25	"F": 8919}
{"v": 1	"t": 1489085	"P": 1929.75	"F": 8820}
{"v": 1	"t": 1489106	"P": 1927.25	"F": 9112	"C": 45.855	"D": 3119	"sn": 54091779688249	"file": "/data/device_log/data0000.out"}
{"v": 1	"t": 1489126	"P": 1924.5	"F": 9061}
{"v": 1	"t": 1489146	"P": 1917.5	"F": 8901}
{"v": 1	"t": 1489167	"P": 1915.25	"F": 8812}
{"v": 1	"t": 1489187	"P": 1920.0	"F": 9034}
{"v": 1	"t": 1489208	"P": 1914.25	"F": 8679}
{"v": 1	"t": 1489228	"P": 1922.25	"F": 8556}
{"v": 1	"t": 1489249	"P": 1909.5	"F": 8691}
{"v": 1	"t": 1489269	"P": 1922.0	"F": 8833}
{"v": 1	"t": 1489289	"P": 1913.5	"F": 8625}
{"v": 1	"t": 1489310	"P": 1940.5	"F": 8923}
{"v": 1	"t": 1489330	"P": 1921.25	"F": 8919}
{"v": 1	"t": 1489350	"P": 1932.75	"F": 8970}
{"v": 1	"t": 1489371	"P": 1931.75	"F": 8647}
{"v": 1	"t": 1489391	"P": 1927.0	"F": 8727}
{"v": 1	"t": 1489412	"P": 1930.25	"F": 8784}
{"v": 1	"t": 1489432	"P": 1927.75	"F": 8774}
{"v": 1	"t": 1489452	"P": 1934.0	"F": 8787}
{"v": 1	"t": 1489473	"P": 1930.0	"F": 8729}
{"v": 1	"t": 1489493	"P": 1921.5	"F": 9120}
{"v": 1	"t": 1489513	"P": 1924.5	"F": 8919}
{"v": 1	"t": 1489534	"P": 1918.25	"F": 8937}
{"v": 1	"t": 1489554	"P": 1924.25	"F": 8841}
{"v": 1	"t": 1489574	"P": 1933.75	"F": 8750}
{"v": 1	"t": 1489595	"P": 1929.5	"F": 8820}
{"v": 1	"t": 1489615	"P": 1948.5	"F": 8881}
{"v": 1	"t": 1489635	"P": 1933.0	"F": 8932}
{"v": 1	"t": 1489656	"P": 1930.5	"F": 8828}
{"v": 1	"t": 1489676	"P": 1936.75	"F": 9013}
{"v": 1	"t": 1489697	"P": 1922.75	"F": 8762}
{"v": 1	"t": 1489717	"P": 1934.25	"F": 8981}
{"v": 1	"t": 1489737	"P": 1942.75	"F": 8533}
{"v": 1	"t": 1489758	"P": 1925.0	"F": 8844}
{"v": 1	"t": 1489778	"P": 1923.75	"F": 8673}
{"v": 1	"t": 1489799	"P": 1928.25	"F": 8444}
{"v": 1	"t": 1489819	"P": 1928.0	"F": 8566}
{"v": 1	"t": 1489839	"P": 1928.5	"F": 8766}
{"v": 1	"t": 1489860	"P": 1938.5	"F": 8614}
{"v": 1	"t": 1489880	"P": 1942.5	"F": 8674}
{"v": 1	"t": 1489900	"P": 1922.0	"F": 8784}
{"v": 1	"t": 1489921	"P": 1939.0	"F": 8812}
{"v": 1	"t": 1489941	"P": 1938.5	"F": 8861}
{"v": 1	"t": 1489962	"P": 1938.75	"F": 8823}
{"v": 1	"t": 1489982	"P": 1920.75	"F": 8991}
{"v": 1	"t": 1490002	"P": 1929.75	"F": 9208}
{"v": 1	"t": 1490023	"P": 1941.25	"F": 9000}
{"v": 1	"t": 1490043	"P": 1912.5	"F": 8428}
{"v": 1	"t": 1490063	"P": 1924.5	"F": 8844}
{"v": 1	"t": 1490084	"P": 1928.25	"F": 8893}
{"v": 1	"t": 1490104	"P": 1925.0	"F": 8777}
{"v": 1	"t": 1490124	"P": 1925.75	"F": 8844	"C": 45.875	"D": 3119	"sn": 54091779688249	"file": "/data/device_log/data0000.out"}
{"v": 1	"t": 1490145	"P": 1926.5	"F": 8672}
{"v": 1	"t": 1490165	"P": 1922.75	"F": 8801}
{"v": 1	"t": 1490186	"P": 1918.0	"F": 8367}
{"v": 1	"t": 1490206	"P": 1924.0	"F": 8723}
{"v": 1	"t": 1490226	"P": 1938.25	"F": 8805}
{"v": 1	"t": 1490247	"P": 1913.5	"F": 8682}
{"v": 1	"t": 1490267	"P": 1926.5	"F": 8758}
{"v": 1	"t": 1490287	"P": 1931.0	"F": 8931}
{"v": 1	"t": 1490308	"P": 1912.25	"F": 8701}
{"v": 1	"t": 1490328	"P": 1905.0	"F": 8982}
{"v": 1	"t": 1490348	"P": 1911.0	"F": 8411}
{"v": 1	"t": 1490369	"P": 1912.0	"F": 8631}
{"v": 1	"t": 1490389	"P": 1916.25	"F": 8548}
{"v": 1	"t": 1490410	"P": 1920.25	"F": 8735}
{"v": 1	"t": 1490430	"P": 1923.5	"F": 8834}
{"v": 1	"t": 1490450	"P": 1914.5	"F": 8842}
{"v": 1	"t": 1490471	"P": 1911.75	"F": 8909}
{"v": 1	"t": 1490491	"P": 1915.0	"F": 8476}
{"v": 1	"t": 1490512	"P": 1911.0	"F": 8843}
{"v": 1	"t": 1490532	"P": 1921.25	"F": 8656}
{"v": 1	"t": 1490552	"P": 1916.25	"F": 8639}
{"v": 1	"t": 1490573	"P": 1921.75	"F": 8795}
{"v": 1	"t": 1490593	"P": 1917.5	"F": 8710}
{"v": 1	"t": 1490613	"P": 1932.5	"F": 8929}
{"v": 1	"t": 1490634	"P": 1911.5	"F": 8694}
{"v": 1	"t": 1490654	"P": 1906.25	"F": 8629}
{"v": 1	"t": 1490675	"P": 1916.25	"F": 8856}
{"v": 1	"t": 1490695	"P": 1924.25	"F": 8945}
{"v": 1	"t": 1490715	"P": 1910.5	"F": 8840}
{"v": 1	"t": 1490736	"P": 1915.0	"F": 8847}
{"v": 1	"t": 1490756	"P": 1906.5	"F": 8697}
{"v": 1	"t": 1490776	"P": 1922.75	"F": 8959}
{"v": 1	"t": 1490797	"P": 1917.25	"F": 8783}
{"v": 1	"t": 1490817	"P": 1926.25	"F": 9011}
{"v": 1	"t": 1490837	"P": 1927.0	"F": 8880}
{"v": 1	"t": 1490858	"P": 1926.0	"F": 8835}
{"v": 1	"t": 1490878	"P": 1928.0	"F": 8944}
{"v": 1	"t": 1490899	"P": 1914.75	"F": 8718}
{"v": 1	"t": 1490919	"P": 1916.0	"F": 8510}
{"v": 1	"t": 1490939	"P": 1916.5	"F": 8320}
{"v": 1	"t": 1490960	"P": 1921.25	"F": 8551}
{"v": 1	"t": 1490980	"P": 1920.75	"F": 8782}
{"v": 1	"t": 1491000	"P": 1925.25	"F": 8782}
{"v": 1	"t": 1491021	"P": 1930.25	"F": 8095}
{"v": 1	"t": 1491041	"P": 1928.0	"F": 8876}
{"v": 1	"t": 1491062	"P": 1932.0	"F": 8719}
{"v": 1	"t": 1491082	"P": 1919.75	"F": 8954}
{"v": 1	"t": 1491102	"P": 1934.5	"F": 8855}
{"v": 1	"t": 1491123	"P": 1928.0	"F": 8408}
{"v": 1	"t": 1491143	"P": 1937.75	"F": 8770	"C": 45.81	"D": 3119	"sn": 54091779688249	"file": "/data/device_log/data0000.out"}
{"v": 1	"t": 1491163	"P": 1925.5	"F": 8544}
{"v": 1	"t": 1491184	"P": 1938.75	"F": 8681}
{"v": 1	"t": 1491204	"P": 1911.0	"F": 8634}
{"v": 1	"t": 1491225	"P": 1917.5	"F": 8554}
{"v": 1	"t": 1491245	"P": 1934.75	"F": 8722}
{"v": 1	"t": 1491265	"P": 1921.5	"F": 8935}
{"v": 1	"t": 1491286	"P": 1934.5	"F": 8996}
{"v": 1	"t": 1491306	"P": 1921.75	"F": 8392}
{"v": 1	"t": 1491326	"P": 1917.75	"F": 8854}
{"v": 1	"t": 1491347	"P": 1925.0	"F": 8661}
{"v": 1	"t": 1491367	"P": 1927.75	"F": 8791}
{"v": 1	"t": 1491388	"P": 1924.5	"F": 8835}
{"v": 1	"t": 1491408	"P": 1935.0	"F": 8863}
{"v": 1	"t": 1491428	"P": 1906.25	"F": 8987}
{"v": 1	"t": 1491449	"P": 1925.0	"F": 8654}
{"v": 1	"t": 1491469	"P": 1920.75	"F": 8794}
{"v": 1	"t": 1491489	"P": 1919.75	"F": 8980}
{"v": 1	"t": 1491510	"P": 1926.25	"F": 8710}
{"v": 1	"t": 1491530	"P": 1929.0	"F": 8602}
{"v": 1	"t": 1491550	"P": 1921.25	"F": 8644}
{"v": 1	"t": 1491571	"P": 1917.5	"F": 8630}
{"v": 1	"t": 1491591	"P": 1921.5	"F": 8989}
{"v": 1	"t": 1491612	"P": 1919.75	"F": 9046}
{"v": 1	"t": 1491632	"P": 1917.0	"F": 9038}
{"v": 1	"t": 1491652	"P": 1919.5	"F": 8978}
{"v": 1	"t": 1491673	"P": 1915.25	"F": 8654}
{"v": 1	"t": 1491693	"P": 1904.0	"F": 8571}
{"v": 1	"t": 1491714	"P": 1914.75	"F": 8716}
{"v": 1	"t": 1491734	"P": 1906.5	"F": 8631}
{"v": 1	"t": 1491754	"P": 1907.75	"F": 8675}
{"v": 1	"t": 1491775	"P": 1906.75	"F": 8763}
{"v": 1	"t": 1491795	"P": 1908.75	"F": 8930}
{"v": 1	"t": 1491815	"P": 1914.25	"F": 8736}
{"v": 1	"t": 1491836	"P": 1910.75	"F": 8522}
{"v": 1	"t": 1491856	"P": 1918.5	"F": 8477}
{"v": 1	"t": 1491877	"P": 1909.5	"F": 8840}
{"v": 1	"t": 1491897	"P": 1920.0	"F": 8825}
{"v": 1	"t": 1491917	"P": 1913.25	"F": 9014}
{"v": 1	"t": 1491938	"P": 1908.0	"F": 8810}
{"v": 1	"t": 1491958	"P": 1921.75	"F": 8674}
{"v": 1	"t": 1491978	"P": 1901.0	"F": 8543}
{"v": 1	"t": 1491999	"P": 1917.75	"F": 8790}
{"v": 1	"t": 1492019	"P": 1915.0	"F": 8675}
{"v": 1	"t": 1492040	"P": 1924.0	"F": 8739}
{"v": 1	"t": 1492060	"P": 1910.5	"F": 8751}
{"v": 1	"t": 1492080	"P": 1914.0	"F": 8946}
{"v": 1	"t": 1492101	"P": 1904.75	"F": 8959}
{"v": 1	"t": 1492121	"P": 1913.25	"F": 8865}
{"v": 1	"t": 1492142	"P": 1917.25	"F": 9015}
{"v": 1	"t": 1492162	"P": 1914.75	"F": 8515	"C": 45.795	"D": 3119	"sn": 54091779688249	"file": "/data/device_log/data0000.out"}
{"v": 1	"t": 1492182	"P": 1908.0	"F": 8378}
{"v": 1	"t": 1492203	"P": 1914.5	"F": 8911}
{"v": 1	"t": 1492223	"P": 1913.25	"F": 9031}
{"v": 1	"t": 1492243	"P": 1916.25	"F": 8973}
{"v": 1	"t": 1492264	"P": 1908.75	"F": 8464}
{"v": 1	"t": 1492284	"P": 1917.75	"F": 8748}
{"v": 1	"t": 1492305	"P": 1907.5	"F": 8768}
{"v": 1	"t": 1492325	"P": 1916.0	"F": 8628}
{"v": 1	"t": 1492345	"P": 1925.0	"F": 8854}
{"v": 1	"t": 1492366	"P": 1922.5	"F": 8604}
{"v": 1	"t": 1492386	"P": 1924.75	"F": 8898}
{"v": 1	"t": 1492406	"P": 1913.0	"F": 9017}
{"v": 1	"t": 1492427	"P": 1906.75	"F": 8351}
{"v": 1	"t": 1492447	"P": 1921.5	"F": 8710}
{"v": 1	"t": 1492467	"P": 1919.25	"F": 8668}
{"v": 1	"t": 1492487	"P": 1909.75	"F": 8734}
{"v": 1	"t": 1492508	"P": 1916.5	"F": 8828}
{"v": 1	"t": 1492528	"P": 1911.25	"F": 8850}
{"v": 1	"t": 1492549	"P": 1927.0	"F": 8936}
{"v": 1	"t": 1492569	"P": 1920.5	"F": 8912}
{"v": 1	"t": 1492589	"P": 1906.75	"F": 8675}
{"v": 1	"t": 1492610	"P": 1909.75	"F": 8783}
{"v": 1	"t": 1492630	"P": 1907.0	"F": 8566}
{"v": 1	"t": 1492650	"P": 1914.75	"F": 8829}
{"v": 1	"t": 1492671	"P": 1921.25	"F": 8760}
{"v": 1	"t": 1492691	"P": 1924.75	"F": 8828}
{"v": 1	"t": 1492711	"P": 1903.25	"F": 8722}
{"v": 1	"t": 1492732	"P": 1911.5	"F": 8889}
{"v": 1	"t": 1492752	"P": 1905.0	"F": 8464}
{"v": 1	"t": 1492772	"P": 1909.25	"F": 8997}
{"v": 1	"t": 1492793	"P": 1903.0	"F": 8788}
{"v": 1	"t": 1492813	"P": 1910.25	"F": 8833}
{"v": 1	"t": 1492833	"P": 1904.25	"F": 8705}
{"v": 1	"t": 1492854	"P": 1906.75	"F": 8893}
{"v": 1	"t": 1492874	"P": 1905.0	"F": 8755}
{"v": 1	"t": 1492894	"P": 1900.25	"F": 8567}
{"v": 1	"t": 1492915	"P": 1908.0	"F": 8601}
{"v": 1	"t": 1492935	"P": 1920.0	"F": 8753}
{"v": 1	"t": 1492955	"P": 1896.5	"F": 8942}
{"v": 1	"t": 1492976	"P": 1919.5	"F": 8545}
{"v": 1	"t": 1492996	"P": 1919.0	"F": 8562}
{"v": 1	"t": 1493016	"P": 1900.0	"F": 8527}
{"v": 1	"t": 1493037	"P": 1916.5	"F": 8835}
{"v": 1	"t": 1493057	"P": 1910.0	"F": 8905}
{"v": 1	"t": 1493077	"P": 1899.75	"F": 8874}
{"v": 1	"t": 1493098	"P": 1900.5	"F": 8321}
{"v": 1	"t": 1493118	"P": 1891.75	"F": 8820}
{"v": 1	"t": 1493138	"P": 1900.5	"F": 8785}
{"v": 1	"t": 1493158	"P": 1908.25	"F": 8842}
{"v": 1	"t": 1493179	"P": 1887.75	"F": 8944	"C": 45.815	"D": 3119	"sn": 54091779688249	"file": "/data/device_log/data0000.out"}
{"v": 1	"t": 1493199	"P": 1908.5	"F": 8834}
{"v": 1	"t": 1493219	"P": 1900.25	"F": 8942}
{"v": 1	"t": 1493240	"P": 1900.75	"F": 8802}
{"v": 1	"t": 1493260	"P": 1906.25	"F": 8693}
{"v": 1	"t": 1493280	"P": 1899.0	"F": 8988}
{"v": 1	"t": 1493301	"P": 1907.0	"F": 8747}
{"v": 1	"t": 1493321	"P": 1902.75	"F": 8680}
{"v": 1	"t": 1493341	"P": 1909.25	"F": 8857}
{"v": 1	"t": 1493362	"P": 1908.0	"F": 8905}
{"v": 1	"t": 1493382	"P": 1908.75	"F": 8775}
{"v": 1	"t": 1493402	"P": 1911.75	"F": 8401}
{"v": 1	"t": 1493423	"P": 1911.5	"F": 8810}
{"v": 1	"t": 1493443	"P": 1913.75	"F": 9065}
{"v": 1	"t": 1493463	"P": 1902.0	"F": 8642}
{"v": 1	"t": 1493483	"P": 1909.5	"F": 8901}
{"v": 1	"t": 1493504	"P": 1909.75	"F": 8742}
{"v": 1	"t": 1493524	"P": 1902.25	"F": 8854}
{"v": 1	"t": 1493544	"P": 1908.75	"F": 8393}
{"v": 1	"t": 1493565	"P": 1891.25	"F": 8657}
{"v": 1	"t": 1493585	"P": 1905.75	"F": 8788}
{"v": 1	"t": 1493605	"P": 1910.0	"F": 8795}
{"v": 1	"t": 1493626	"P": 1919.75	"F": 8914}
{"v": 1	"t": 1493646	"P": 1904.0	"F": 8917}
{"v": 1	"t": 1493666	"P": 1919.25	"F": 8727}
{"v": 1	"t": 1493686	"P": 1900.0	"F": 8917}
{"v": 1	"t": 1493707	"P": 1904.0	"F": 8622}
{"v": 1	"t": 1493727	"P": 1916.0	"F": 8850}
{"v": 1	"t": 1493747	"P": 1912.25	"F": 8402}
{"v": 1	"t": 1493768	"P": 1922.25	"F": 8764}
{"v": 1	"t": 1493788	"P": 1914.25	"F": 9094}
{"v": 1	"t": 1493808	"P": 1921.5	"F": 8606}
{"v": 1	"t": 1493828	"P": 1914.25	"F": 8826}
{"v": 1	"t": 1493849	"P": 1915.0	"F": 8695}
{"v": 1	"t": 1493869	"P": 1907.0	"F": 8834}
{"v": 1	"t": 1493889	"P": 1922.5	"F": 8704}
{"v": 1	"t": 1493910	"P": 1912.25	"F": 8762}
{"v": 1	"t": 1493930	"P": 1905.25	"F": 8802}
{"v": 1	"t": 1493950	"P": 1901.5	"F": 8672}
{"v": 1	"t": 1493971	"P": 1908.25	"F": 8916}
{"v": 1	"t": 1493991	"P": 1915.75	"F": 8793}
{"v": 1	"t": 1494011	"P": 1915.75	"F": 8699}
{"v": 1	"t": 1494032	"P": 1898.75	"F": 8821}
{"v": 1	"t": 1494052	"P": 1906.5	"F": 8700}
{"v": 1	"t": 1494072	"P": 1895.0	"F": 8771}
{"v": 1	"t": 1494093	"P": 1905.5	"F": 8975}
{"v": 1	"t": 1494113	"P": 1910.5	"F": 8838}
{"v": 1	"t": 1494133	"P": 1911.0	"F": 8710}
{"v": 1	"t": 1494153	"P": 1905.25	"F": 8639}
{"v": 1	"t": 1494174	"P": 1906.25	"F": 8653}
{"v": 1	"t": 1494194	"P": 1914.25	"F": 8558	"C": 45.745	"D": 3119	"sn": 54091779688249	"file": "/data/device_log/data0000.out"}
{"v": 1	"t": 1494214	"P": 1911.0	"F": 8902}
{"v": 1	"t": 1494235	"P": 1919.25	"F": 8927}
{"v": 1	"t": 1494255	"P": 1913.75	"F": 8971}
{"v": 1	"t": 1494275	"P": 1916.5	"F": 8870}
{"v": 1	"t": 1494296	"P": 1916.75	"F": 8555}
{"v": 1	"t": 1494316	"P": 1907.5	"F": 8683}
{"v": 1	"t": 1494336	"P": 1916.25	"F": 8758}
{"v": 1	"t": 1494357	"P": 1906.0	"F": 8826}
{"v": 1	"t": 1494377	"P": 1904.75	"F": 8438}
{"v": 1	"t": 1494397	"P": 1908.5	"F": 8692}
{"v": 1	"t": 1494417	"P": 1915.0	"F": 8937}
{"v": 1	"t": 1494438	"P": 1905.75	"F": 8603}
{"v": 1	"t": 1494458	"P": 1918.25	"F": 8999}
{"v": 1	"t": 1494478	"P": 1916.0	"F": 8689}
{"v": 1	"t": 1494499	"P": 1921.0	"F": 8685}
{"v": 1	"t": 1494519	"P": 1912.0	"F": 8748}
{"v": 1	"t": 1494539	"P": 1911.25	"F": 8941}
{"v": 1	"t": 1494560	"P": 1916.0	"F": 8655}
{"v": 1	"t": 1494580	"P": 1917.25	"F": 8683}
{"v": 1	"t": 1494600	"P": 1915.5	"F": 8585}
{"v": 1	"t": 1494620	"P": 1918.25	"F": 8762}
{"v": 1	"t": 1494641	"P": 1907.5	"F": 8457}
{"v": 1	"t": 1494661	"P": 1921.75	"F": 8530}
{"v": 1	"t": 1494681	"P": 1907.75	"F": 8733}
{"v": 1	"t": 1494702	"P": 1912.25	"F": 8735}
{"v": 1	"t": 1494722	"P": 1906.5	"F": 8647}
{"v": 1	"t": 1494742	"P": 1910.75	"F": 8728}
{"v": 1	"t": 1494763	"P": 1910.0	"F": 9015}
{"v": 1	"t": 1494783	"P": 1908.0	"F": 8701}
{"v": 1	"t": 1494803	"P": 1913.75	"F": 8917}
{"v": 1	"t": 1494823	"P": 1914.75	"F": 8679}
{"v": 1	"t": 1494844	"P": 1920.0	"F": 8588}
{"v": 1	"t": 1494864	"P": 1904.25	"F": 8741}
{"v": 1	"t": 1494884	"P": 1908.25	"F": 8690}
{"v": 1	"t": 1494905	"P": 1911.75	"F": 8457}
{"v": 1	"t": 1494925	"P": 1924.0	"F": 8759}
{"v": 1	"t": 1494945	"P": 1914.0	"F": 8823}
{"v": 1	"t": 1494966	"P": 1922.25	"F": 8941}
{"v": 1	"t": 1494986	"P": 1911.0	"F": 8964}
{"v": 1	"t": 1495006	"P": 1908.25	"F": 8636}
{"v": 1	"t": 1495026	"P": 1923.5	"F": 8334}
{"v": 1	"t": 1495047	"P": 1907.5	"F": 8669}
{"v": 1	"t": 1495067	"P": 1914.75	"F": 8651}
{"v": 1	"t": 1495087	"P": 1906.5	"F": 8736}
{"v": 1	"t": 1495108	"P": 1917.5	"F": 8877}
{"v": 1	"t": 1495128	"P": 1913.25	"F": 8487}
{"v": 1	"t": 1495148	"P": 1916.75	"F": 8567}
{"v": 1	"t": 1495168	"P": 1912.75	"F": 8430}
{"v": 1	"t": 1495189	"P": 1918.25	"F": 8795}
{"v": 1	"t": 1495209	"P": 1916.25	"F": 8896	"C": 45.735	"D": 3119	"sn": 54091779688249	"file": "/data/device_log/data0000.out"}
{"v": 1	"t": 1495229	"P": 1907.0	"F": 8553}
{"v": 1	"t": 1495250	"P": 1908.25	"F": 8526}
{"v": 1	"t": 1495270	"P": 1911.5	"F": 8484}
{"v": 1	"t": 1495290	"P": 1905.0	"F": 8587}
{"v": 1	"t": 1495311	"P": 1911.5	"F": 8825}
{"v": 1	"t": 1495331	"P": 1912.25	"F": 8756}
{"v": 1	"t": 1495351	"P": 1912.0	"F": 8691}
{"v": 1	"t": 1495372	"P": 1899.5	"F": 8721}
{"v": 1	"t": 1495392	"P": 1896.75	"F": 8968}
{"v": 1	"t": 1495412	"P": 1906.5	"F": 8504}
{"v": 1	"t": 1495433	"P": 1921.25	"F": 8908}
{"v": 1	"t": 1495453	"P": 1917.75	"F": 8812}
{"v": 1	"t": 1495473	"P": 1904.5	"F": 8903}
{"v": 1	"t": 1495493	"P": 1909.5	"F": 8777}
{"v": 1	"t": 1495514	"P": 1922.25	"F": 8945}
{"v": 1	"t": 1495534	"P": 1902.5	"F": 8849}
{"v": 1	"t": 1495554	"P": 1912.25	"F": 8895}
{"v": 1	"t": 1495575	"P": 1918.0	"F": 8792}
{"v": 1	"t": 1495595	"P": 1914.75	"F": 8601}
{"v": 1	"t": 1495615	"P": 1904.0	"F": 8559}
{"v": 1	"t": 1495636	"P": 1921.0	"F": 8975}
{"v": 1	"t": 1495656	"P": 1906.25	"F": 8749}
{"v": 1	"t": 1495676	"P": 1915.75	"F": 8956}
{"v": 1	"t": 1495696	"P": 1914.5	"F": 8767}
{"v": 1	"t": 1495717	"P": 1906.0	"F": 8821}
{"v": 1	"t": 1495737	"P": 1918.75	"F": 9023}
{"v": 1	"t": 1495757	"P": 1911.0	"F": 8690}
{"v": 1	"t": 1495778	"P": 1918.5	"F": 9056}
{"v": 1	"t": 1495798	"P": 1914.0	"F": 8903}
{"v": 1	"t": 1495819	"P": 1921.5	"F": 8964}
{"v": 1	"t": 1495839	"P": 1910.0	"F": 9130}
{"v": 1	"t": 1495859	"P": 1912.0	"F": 9244}
{"v": 1	"t": 1495880	"P": 1917.25	"F": 8796}
{"v": 1	"t": 1495900	"P": 1915.0	"F": 8984}
{"v": 1	"t": 1495920	"P": 1906.5	"F": 8799}
{"v": 1	"t": 1495940	"P": 1912.25	"F": 8786}
{"v": 1	"t": 1495961	"P": 1916.75	"F": 8963}
{"v": 1	"t": 1495981	"P": 1908.75	"F": 8652}
{"v": 1	"t": 1496001	"P": 1900.25	"F": 8583}
{"v": 1	"t": 1496022	"P": 1913.5	"F": 8793}
{"v": 1	"t": 1496042	"P": 1903.75	"F": 8610}
{"v": 1	"t": 1496062	"P": 1905.5	"F": 8989}
{"v": 1	"t": 1496083	"P": 1908.25	"F": 8667}
{"v": 1	"t": 1496103	"P": 1906.0	"F": 8860}
{"v": 1	"t": 1496123	"P": 1903.5	"F": 8723}
{"v": 1	"t": 1496144	"P": 1915.0	"F": 8903}
{"v": 1	"t": 1496164	"P": 1897.0	"F": 8893}
{"v": 1	"t": 1496184	"P": 1909.25	"F": 8984}
{"v": 1	"t": 1496204	"P": 1913.75	"F": 8514}
{"v": 1	"t": 1496225	"P": 1908.25	"F": 8425	"C": 45.695	"D": 3119	"sn": 54091779688249	"file": "/data/device_log/data0000.out"}
{"v": 1	"t": 1496245	"P": 1909.25	"F": 9070}
{"v": 1	"t": 1496265	"P": 1895.25	"F": 8692}
{"v": 1	"t": 1496286	"P": 1914.25	"F": 8735}
{"v": 1	"t": 1496306	"P": 1907.75	"F": 8823}
{"v": 1	"t": 1496327	"P": 1905.25	"F": 8835}
{"v": 1	"t": 1496347	"P": 1902.75	"F": 8802}
{"v": 1	"t": 1496368	"P": 1910.5	"F": 8921}
{"v": 1	"t": 1496388	"P": 1901.0	"F": 8784}
{"v": 1	"t": 1496409	"P": 1907.0	"F": 8908}
{"v": 1	"t": 1496429	"P": 1893.25	"F": 8944}
{"v": 1	"t": 1496450	"P": 1908.25	"F": 8706}
{"v": 1	"t": 1496470	"P": 1911.5	"F": 8639}
{"v": 1	"t": 1496490	"P": 1909.0	"F": 8629}
{"v": 1	"t": 1496511	"P": 1904.25	"F": 8954}
{"v": 1	"t": 1496531	"P": 1908.75	"F": 9070}
{"v": 1	"t": 1496552	"P": 1897.0	"F": 8745}
{"v": 1	"t": 1496572	"P": 1903.25	"F": 8638}
{"v": 1	"t": 1496592	"P": 1917.0	"F": 8924}
{"v": 1	"t": 1496613	"P": 1895.0	"F": 8664}
{"v": 1	"t": 1496633	"P": 1907.25	"F": 8755}
{"v": 1	"t": 1496653	"P": 1909.5	"F": 8920}
{"v": 1	"t": 1496674	"P": 1908.75	"F": 8586}
{"v": 1	"t": 1496694	"P": 1901.0	"F": 8753}
{"v": 1	"t": 1496714	"P": 1909.25	"F": 8741}
{"v": 1	"t": 1496735	"P": 1897.75	"F": 8633}
{"v": 1	"t": 1496755	"P": 1907.75	"F": 8932}
{"v": 1	"t": 1496775	"P": 1896.5	"F": 8555}
{"v": 1	"t": 1496796	"P": 1899.75	"F": 8572}
{"v": 1	"t": 1496816	"P": 1901.25	"F": 8598}
{"v": 1	"t": 1496836	"P": 1899.75	"F": 8689}
{"v": 1	"t": 1496856	"P": 1909.25	"F": 8958}
{"v": 1	"t": 1496877	"P": 1888.0	"F": 8473}
{"v": 1	"t": 1496897	"P": 1910.5	"F": 9101}
{"v": 1	"t": 1496917	"P": 1903.25	"F": 8719}
{"v": 1	"t": 1496938	"P": 1903.25	"F": 8638}
{"v": 1	"t": 1496958	"P": 1922.75	"F": 8905}
{"v": 1	"t": 1496978	"P": 1896.75	"F": 8477}
{"v": 1	"t": 1496999	"P": 1903.25	"F": 8987}
{"v": 1	"t": 1497019	"P": 1892.25	"F": 8675}
{"v": 1	"t": 1497039	"P": 1904.0	"F": 8857}
{"v": 1	"t": 1497060	"P": 1900.25	"F": 8680}
{"v": 1	"t": 1497080	"P": 1908.25	"F": 8670}
{"v": 1	"t": 1497100	"P": 1900.75	"F": 8385}
{"v": 1	"t": 1497121	"P": 1902.5	"F": 8827}
{"v": 1	"t": 1497141	"P": 1897.25	"F": 8353}
{"v": 1	"t": 1497162	"P": 1903.25	"F": 8654}
{"v": 1	"t": 1497182	"P": 1904.5	"F": 8890}
{"v": 1	"t": 1497202	"P": 1905.5	"F": 8729}
{"v": 1	"t": 1497222	"P": 1891.0	"F": 9099}
{"v": 1	"t": 1497243	"P": 1910.0	"F": 8828	"C": 45.67	"D": 3119	"sn": 54091779688249	"file": "/data/device_log/data0000.out"}
{"v": 1	"t": 1497263	"P": 1894.0	"F": 8703}
{"v": 1	"t": 1497283	"P": 1906.5	"F": 8775}
{"v": 1	"t": 1497304	"P": 1912.0	"F": 8768}
{"v": 1	"t": 1497324	"P": 1901.5	"F": 8940}
{"v": 1	"t": 1497344	"P": 1923.0	"F": 9106}
{"v": 1	"t": 1497365	"P": 1903.25	"F": 8663}
{"v": 1	"t": 1497385	"P": 1909.5	"F": 8941}
{"v": 1	"t": 1497405	"P": 1907.75	"F": 8966}
{"v": 1	"t": 1497426	"P": 1906.0	"F": 8893}
{"v": 1	"t": 1497446	"P": 1912.25	"F": 8664}
{"v": 1	"t": 1497466	"P": 1889.5	"F": 8730}
{"v": 1	"t": 1497487	"P": 1904.75	"F": 8778}
{"v": 1	"t": 1497507	"P": 1901.5	"F": 8672}
{"v": 1	"t": 1497527	"P": 1907.5	"F": 8737}
{"v": 1	"t": 1497547	"P": 1904.75	"F": 8931}
{"v": 1	"t": 1497568	"P": 1892.75	"F": 8913}
{"v": 1	"t": 1497588	"P": 1897.5	"F": 8679}
{"v": 1	"t": 1497608	"P": 1890.5	"F": 8719}
{"v": 1	"t": 1497629	"P": 1905.5	"F": 8639}
{"v": 1	"t": 1497649	"P": 1882.25	"F": 8617}
{"v": 1	"t": 1497670	"P": 1893.0	"F": 8759}
{"v": 1	"t": 1497690	"P": 1891.0	"F": 8637}
{"v": 1	"t": 1497710	"P": 1894.0	"F": 8675}
{"v": 1	"t": 1497731	"P": 1894.5	"F": 8783}
{"v": 1	"t": 1497751	"P": 1885.0	"F": 8605}
{"v": 1	"t": 1497771	"P": 1896.5	"F": 8839}
{"v": 1	"t": 1497792	"P": 1888.5	"F": 8679}
{"v": 1	"t": 1497812	"P": 1893.25	"F": 8820}
{"v": 1	"t": 1497832	"P": 1896.25	"F": 8486}
{"v": 1	"t": 1497852	"P": 1887.25	"F": 8592}
{"v": 1	"t": 1497873	"P": 1893.5	"F": 8841}
{"v": 1	"t": 1497893	"P": 1902.5	"F": 9003}
{"v": 1	"t": 1497913	"P": 1896.25	"F": 9015}
{"v": 1	"t": 1497934	"P": 1898.5	"F": 8710}
{"v": 1	"t": 1497954	"P": 1892.5	"F": 8726}
{"v": 1	"t": 1497974	"P": 1883.25	"F": 8628}
{"v": 1	"t": 1497995	"P": 1896.25	"F": 8774}
{"v": 1	"t": 1498015	"P": 1884.5	"F": 8804}
{"v": 1	"t": 1498035	"P": 1879.5	"F": 8618}
{"v": 1	"t": 1498056	"P": 1886.25	"F": 8334}
{"v": 1	"t": 1498076	"P": 1877.25	"F": 8629}
{"v": 1	"t": 1498096	"P": 1868.0	"F": 8356}
{"v": 1	"t": 1498116	"P": 1873.25	"F": 8895}
{"v": 1	"t": 1498137	"P": 1871.0	"F": 8546}
{"v": 1	"t": 1498157	"P": 1867.25	"F": 8872}
{"v": 1	"t": 1498177	"P": 1867.5	"F": 8816}
{"v": 1	"t": 1498198	"P": 1862.75	"F": 8467}
{"v": 1	"t": 1498218	"P": 1870.0	"F": 8741}
{"v": 1	"t": 1498239	"P": 1878.25	"F": 8459}
{"v": 1	"t": 1498259	"P": 1870.75	"F": 8203	"C": 45.625	"D": 3119	"sn": 54091779688249	"file": "/data/device_log/data0000.out"}
{"v": 1	"t": 1498279	"P": 1865.75	"F": 8579}
{"v": 1	"t": 1498300	"P": 1877.25	"F": 8777}
{"v": 1	"t": 1498320	"P": 1886.0	"F": 8470}
{"v": 1	"t": 1498340	"P": 1899.0	"F": 8860}
{"v": 1	"t": 1498361	"P": 1888.25	"F": 8563}
{"v": 1	"t": 1498381	"P": 1897.0	"F": 8318}
{"v": 1	"t": 1498401	"P": 1888.75	"F": 8567}
{"v": 1	"t": 1498422	"P": 1883.75	"F": 8255}
{"v": 1	"t": 1498442	"P": 1895.5	"F": 8431}
{"v": 1	"t": 1498462	"P": 1888.0	"F": 8897}
{"v": 1	"t": 1498482	"P": 1892.75	"F": 8362}
{"v": 1	"t": 1498503	"P": 1887.0	"F": 8715}
{"v": 1	"t": 1498523	"P": 1893.5	"F": 8763}
{"v": 1	"t": 1498543	"P": 1901.75	"F": 8878}
{"v": 1	"t": 1498564	"P": 1906.0	"F": 8781}
{"v": 1	"t": 1498584	"P": 1900.75	"F": 8794}
{"v": 1	"t": 1498604	"P": 1899.0	"F": 8331}
{"v": 1	"t": 1498625	"P": 1890.5	"F": 8332}
{"v": 1	"t": 1498645	"P": 1898.5	"F": 8167}
{"v": 1	"t": 1498665	"P": 1900.25	"F": 8525}
{"v": 1	"t": 1498686	"P": 1890.25	"F": 8447}
{"v": 1	"t": 1498706	"P": 1906.75	"F": 8896}
{"v": 1	"t": 1498726	"P": 1906.25	"F": 8791}
{"v": 1	"t": 1498747	"P": 1900.75	"F": 8583}
{"v": 1	"t": 1498767	"P": 1892.25	"F": 8558}
{"v": 1	"t": 1498788	"P": 1894.25	"F": 9070}
{"v": 1	"t": 1498808	"P": 1883.0	"F": 8365}
{"v": 1	"t": 1498828	"P": 1904.5	"F": 8547}
{"v": 1	"t": 1498849	"P": 1895.0	"F": 8787}
{"v": 1	"t": 1498869	"P": 1890.75	"F": 8707}
{"v": 1	"t": 1498889	"P": 1894.25	"F": 8380}
{"v": 1	"t": 1498909	"P": 1891.25	"F": 8244}
{"v": 1	"t": 1498930	"P": 1893.0	"F": 8573}
{"v": 1	"t": 1498950	"P": 1909.75	"F": 8638}
{"v": 1	"t": 1498970	"P": 1879.5	"F": 9064}
{"v": 1	"t": 1498991	"P": 1895.75	"F": 8982}
{"v": 1	"t": 1499011	"P": 1907.0	"F": 8641}
{"v": 1	"t": 1499031	"P": 1897.25	"F": 8710}
{"v": 1	"t": 1499052	"P": 1906.5	"F": 8716}
{"v": 1	"t": 1499072	"P": 1904.0	"F": 8368}
{"v": 1	"t": 1499092	"P": 1904.0	"F": 8548}
{"v": 1	"t": 1499112	"P": 1902.5	"F": 8548}
{"v": 1	"t": 1499133	"P": 1906.25	"F": 8576}
{"v": 1	"t": 1499153	"P": 1900.75	"F": 8875}
{"v": 1	"t": 1499173	"P": 1905.75	"F": 8874}
{"v": 1	"t": 1499194	"P": 1914.5	"F": 8996}
{"v": 1	"t": 1499214	"P": 1904.25	"F": 8954}
{"v": 1	"t": 1499234	"P": 1911.75	"F": 8656}
{"v": 1	"t": 1499255	"P": 1911.5	"F": 9060}
{"v": 1	"t": 1499275	"P": 1933.0	"F": 8619	"C": 45.63	"D": 3119	"sn": 54091779688249	"file": "/data/device_log/data0000.out"}
{"v": 1	"t": 1499296	"P": 1918.25	"F": 8954}
{"v": 1	"t": 1499316	"P": 1913.75	"F": 8738}
{"v": 1	"t": 1499336	"P": 1923.5	"F": 8971}
{"v": 1	"t": 1499357	"P": 1908.75	"F": 8699}
{"v": 1	"t": 1499377	"P": 1912.0	"F": 8615}
{"v": 1	"t": 1499398	"P": 1930.5	"F": 8736}
{"v": 1	"t": 1499418	"P": 1921.25	"F": 8699}
{"v": 1	"t": 1499438	"P": 1932.0	"F": 8954}
{"v": 1	"t": 1499458	"P": 1927.5	"F": 8845}
{"v": 1	"t": 1499479	"P": 1922.5	"F": 8723}
{"v": 1	"t": 1499499	"P": 1912.5	"F": 8993}
{"v": 1	"t": 1499519	"P": 1906.0	"F": 9161}
{"v": 1	"t": 1499540	"P": 1907.0	"F": 8968}
{"v": 1	"t": 1499560	"P": 1904.0	"F": 8890}
{"v": 1	"t": 1499580	"P": 1913.0	"F": 8740}
{"v": 1	"t": 1499601	"P": 1910.0	"F": 8854}
{"v": 1	"t": 1499621	"P": 1915.25	"F": 8437}
{"v": 1	"t": 1499641	"P": 1903.25	"F": 8720}
{"v": 1	"t": 1499662	"P": 1906.0	"F": 9020}
{"v": 1	"t": 1499682	"P": 1904.0	"F": 8926}
{"v": 1	"t": 1499702	"P": 1915.0	"F": 9233}
{"v": 1	"t": 1499723	"P": 1910.0	"F": 8921}
{"v": 1	"t": 1499743	"P": 1902.25	"F": 8662}
{"v": 1	"t": 1499763	"P": 1905.25	"F": 8581}
{"v": 1	"t": 1499783	"P": 1912.0	"F": 8885}
{"v": 1	"t": 1499804	"P": 1915.75	"F": 9013}
{"v": 1	"t": 1499824	"P": 1897.5	"F": 8681}
{"v": 1	"t": 1499844	"P": 1903.25	"F": 8812}
{"v": 1	"t": 1499865	"P": 1901.5	"F": 8840}
{"v": 1	"t": 1499885	"P": 1901.0	"F": 8769}
{"v": 1	"t": 1499905	"P": 1904.5	"F": 8763}
{"v": 1	"t": 1499926	"P": 1904.75	"F": 8752}
{"v": 1	"t": 1499946	"P": 1898.0	"F": 8643}
{"v": 1	"t": 1499967	"P": 1900.0	"F": 8867}
{"v": 1	"t": 1499987	"P": 1903.25	"F": 9129}
{"v": 1	"t": 1500008	"P": 1892.0	"F": 8925}
{"v": 1	"t": 1500028	"P": 1900.0	"F": 8849}
{"v": 1	"t": 1500049	"P": 1895.5	"F": 8996}
{"v": 1	"t": 1500069	"P": 1889.0	"F": 8912}
{"v": 1	"t": 1500090	"P": 1904.0	"F": 8766}
{"v": 1	"t": 1500110	"P": 1891.75	"F": 8833}
{"v": 1	"t": 1500131	"P": 1890.5	"F": 8975}
{"v": 1	"t": 1500151	"P": 1895.5	"F": 9065}
{"v": 1	"t": 1500171	"P": 1893.25	"F": 8935}
{"v": 1	"t": 1500192	"P": 1886.25	"F": 8653}
{"v": 1	"t": 1500212	"P": 1885.75	"F": 8962}
{"v": 1	"t": 1500232	"P": 1888.25	"F": 9078}
{"v": 1	"t": 1500253	"P": 1891.25	"F": 9139}
{"v": 1	"t": 1500273	"P": 1898.25	"F": 9171}
{"v": 1	"t": 1500293	"P": 1887.5	"F": 9217	"C": 45.64	"D": 3119	"sn": 54091779688249	"file": "/data/device_log/data0000.out"}
{"v": 1	"t": 1500314	"P": 1884.25	"F": 9173}
{"v": 1	"t": 1500334	"P": 1885.5	"F": 9073}
{"v": 1	"t": 1500354	"P": 1885.75	"F": 9027}
{"v": 1	"t": 1500375	"P": 1891.5	"F": 8814}
{"v": 1	"t": 1500395	"P": 1896.25	"F": 8987}
{"v": 1	"t": 1500415	"P": 1887.25	"F": 8782}
{"v": 1	"t": 1500435	"P": 1882.0	"F": 9097}
{"v": 1	"t": 1500456	"P": 1880.0	"F": 8869}
{"v": 1	"t": 1500476	"P": 1883.25	"F": 8757}
{"v": 1	"t": 1500496	"P": 1878.75	"F": 8609}
{"v": 1	"t": 1500517	"P": 1888.5	"F": 9038}
{"v": 1	"t": 1500537	"P": 1885.25	"F": 8681}
{"v": 1	"t": 1500557	"P": 1892.5	"F": 8694}
{"v": 1	"t": 1500578	"P": 1883.75	"F": 8762}
{"v": 1	"t": 1500598	"P": 1882.75	"F": 8917}
{"v": 1	"t": 1500618	"P": 1877.5	"F": 8821}
{"v": 1	"t": 1500639	"P": 1896.25	"F": 9061}
{"v": 1	"t": 1500659	"P": 1879.25	"F": 8920}
{"v": 1	"t": 1500679	"P": 1874.75	"F": 8717}
{"v": 1	"t": 1500700	"P": 1879.75	"F": 8607}
{"v": 1	"t": 1500720	"P": 1883.5	"F": 8654}
{"v": 1	"t": 1500741	"P": 1887.25	"F": 8641}
{"v": 1	"t": 1500761	"P": 1891.25	"F": 8856}
{"v": 1	"t": 1500781	"P": 1885.75	"F": 8936}
{"v": 1	"t": 1500801	"P": 1876.75	"F": 8727}
{"v": 1	"t": 1500822	"P": 1879.75	"F": 8991}
{"v": 1	"t": 1500842	"P": 1880.25	"F": 8893}
{"v": 1	"t": 1500862	"P": 1885.75	"F": 8918}
{"v": 1	"t": 1500883	"P": 1885.5	"F": 9057}
{"v": 1	"t": 1500903	"P": 1877.5	"F": 8900}
{"v": 1	"t": 1500923	"P": 1894.25	"F": 8741}
{"v": 1	"t": 1500944	"P": 1876.0	"F": 8993}
{"v": 1	"t": 1500964	"P": 1886.0	"F": 8855}
{"v": 1	"t": 1500984	"P": 1879.25	"F": 8887}
{"v": 1	"t": 1501005	"P": 1872.75	"F": 8595}
{"v": 1	"t": 1501025	"P": 1889.25	"F": 8681}
{"v": 1	"t": 1501045	"P": 1891.0	"F": 9154}
{"v": 1	"t": 1501065	"P": 1879.75	"F": 8931}
{"v": 1	"t": 1501086	"P": 1884.25	"F": 8981}
{"v": 1	"t": 1501106	"P": 1887.0	"F": 9010}
{"v": 1	"t": 1501126	"P": 1877.0	"F": 8886}
{"v": 1	"t": 1501147	"P": 1888.0	"F": 8840}
{"v": 1	"t": 1501167	"P": 1878.75	"F": 8850}
{"v": 1	"t": 1501187	"P": 1882.0	"F": 8807}
{"v": 1	"t": 1501208	"P": 1878.5	"F": 8852}
{"v": 1	"t": 1501228	"P": 1875.75	"F": 8847}
{"v": 1	"t": 1501248	"P": 1895.5	"F": 8416}
{"v": 1	"t": 1501269	"P": 1884.75	"F": 8321}
{"v": 1	"t": 1501289	"P": 1886.25	"F": 8795}
{"v": 1	"t": 1501310	"P": 1880.75	"F": 8752	"C": 45.64	"D": 3119	"sn": 54091779688249	"file": "/data/device_log/data0000.out"}
{"v": 1	"t": 1501330	"P": 1876.75	"F": 9057}
{"v": 1	"t": 1501350	"P": 1891.0	"F": 8633}
{"v": 1	"t": 1501371	"P": 1881.0	"F": 9025}
{"v": 1	"t": 1501391	"P": 1886.5	"F": 9027}
{"v": 1	"t": 1501411	"P": 1887.0	"F": 9050}
{"v": 1	"t": 1501432	"P": 1881.25	"F": 8882}
{"v": 1	"t": 1501452	"P": 1883.75	"F": 8733}
{"v": 1	"t": 1501472	"P": 1885.75	"F": 8264}
{"v": 1	"t": 1501492	"P": 1891.0	"F": 8315}
{"v": 1	"t": 1501513	"P": 1894.0	"F": 8303}
{"v": 1	"t": 1501533	"P": 1894.5	"F": 8695}
{"v": 1	"t": 1501553	"P": 1899.0	"F": 8559}
{"v": 1	"t": 1501574	"P": 1900.25	"F": 8390}
{"v": 1	"t": 1501594	"P": 1906.75	"F": 8578}
{"v": 1	"t": 1501614	"P": 1893.25	"F": 8412}
{"v": 1	"t": 1501635	"P": 1899.75	"F": 8535}
{"v": 1	"t": 1501655	"P": 1918.25	"F": 8669}
{"v": 1	"t": 1501675	"P": 1897.75	"F": 8582}
{"v": 1	"t": 1501695	"P": 1905.0	"F": 8635}
{"v": 1	"t": 1501716	"P": 1915.0	"F": 8591}
{"v": 1	"t": 1501736	"P": 1912.25	"F": 9066}
{"v": 1	"t": 1501756	"P": 1911.75	"F": 8643}
{"v": 1	"t": 1501777	"P": 1906.0	"F": 8218}
{"v": 1	"t": 1501797	"P": 1905.0	"F": 8490}
{"v": 1	"t": 1501818	"P": 1915.0	"F": 8781}
{"v": 1	"t": 1501838	"P": 1912.5	"F": 8518}
{"v": 1	"t": 1501859	"P": 1918.0	"F": 8552}
{"v": 1	"t": 1501879	"P": 1903.0	"F": 8450}
{"v": 1	"t": 1501899	"P": 1899.5	"F": 8639}
{"v": 1	"t": 1501919	"P": 1904.5	"F": 8841}
{"v": 1	"t": 1501940	"P": 1903.5	"F": 8662}
{"v": 1	"t": 1501960	"P": 1903.75	"F": 8397}
{"v": 1	"t": 1501980	"P": 1890.0	"F": 8620}
{"v": 1	"t": 1502001	"P": 1910.25	"F": 8421}
{"v": 1	"t": 1502021	"P": 1915.25	"F": 8281}
{"v": 1	"t": 1502041	"P": 1903.25	"F": 8425}
{"v": 1	"t": 1502062	"P": 1896.0	"F": 8380}
{"v": 1	"t": 1502082	"P": 1894.25	"F": 8096}
{"v": 1	"t": 1502102	"P": 1915.75	"F": 8351}
{"v": 1	"t": 1502123	"P": 1900.5	"F": 8457}
{"v": 1	"t": 1502143	"P": 1886.0	"F": 8503}
{"v": 1	"t": 1502163	"P": 1883.0	"F": 8860}
{"v": 1	"t": 1502183	"P": 1902.5	"F": 8139}
{"v": 1	"t": 1502204	"P": 1907.25	"F": 8388}
{"v": 1	"t": 1502224	"P": 1899.25	"F": 8095}
{"v": 1	"t": 1502244	"P": 1887.5	"F": 8398}
{"v": 1	"t": 1502265	"P": 1902.0	"F": 8496}
{"v": 1	"t": 1502285	"P": 1899.25	"F": 7996}
{"v": 1	"t": 1502305	"P": 1898.0	"F": 8699}
{"v": 1	"t": 1502326	"P": 1902.25	"F": 8462	"C": 45.565	"D": 3119	"sn": 54091779688249	"file": "/data/device_log/data0000.out"}
{"v": 1	"t": 1502346	"P": 1896.75	"F": 8665}
{"v": 1	"t": 1502366	"P": 1896.25	"F": 8544}
{"v": 1	"t": 1502387	"P": 1903.25	"F": 8431}
{"v": 1	"t": 1502407	"P": 1900.25	"F": 7978}
{"v": 1	"t": 1502428	"P": 1897.5	"F": 8336}
{"v": 1	"t": 1502448	"P": 1896.0	"F": 8024}
{"v": 1	"t": 1502468	"P": 1905.0	"F": 8268}
{"v": 1	"t": 1502489	"P": 1916.75	"F": 8468}
{"v": 1	"t": 1502509	"P": 1903.0	"F": 8543}
{"v": 1	"t": 1502529	"P": 1896.0	"F": 8704}
{"v": 1	"t": 1502549	"P": 1901.5	"F": 8443}
{"v": 1	"t": 1502570	"P": 1904.5	"F": 8675}
{"v": 1	"t": 1502590	"P": 1913.75	"F": 8669}
{"v": 1	"t": 1502610	"P": 1910.0	"F": 8335}
{"v": 1	"t": 1502631	"P": 1908.0	"F": 8466}
{"v": 1	"t": 1502651	"P": 1911.75	"F": 8411}
{"v": 1	"t": 1502671	"P": 1908.25	"F": 8654}
{"v": 1	"t": 1502692	"P": 1919.25	"F": 8465}
{"v": 1	"t": 1502712	"P": 1898.75	"F": 8416}
{"v": 1	"t": 1502732	"P": 1915.75	"F": 8561}
{"v": 1	"t": 1502752	"P": 1909.0	"F": 8454}
{"v": 1	"t": 1502773	"P": 1915.25	"F": 8520}
{"v": 1	"t": 1502793	"P": 1902.25	"F": 8476}
{"v": 1	"t": 1502813	"P": 1911.5	"F": 8684}
{"v": 1	"t": 1502834	"P": 1917.75	"F": 8740}
{"v": 1	"t": 1502854	"P": 1908.5	"F": 8722}
{"v": 1	"t": 1502874	"P": 1918.75	"F": 8736}
{"v": 1	"t": 1502895	"P": 1894.0	"F": 8638}
{"v": 1	"t": 1502915	"P": 1910.0	"F": 8736}
{"v": 1	"t": 1502935	"P": 1916.75	"F": 8791}
{"v": 1	"t": 1502956	"P": 1916.5	"F": 8479}
{"v": 1	"t": 1502976	"P": 1917.25	"F": 8708}
{"v": 1	"t": 1502997	"P": 1911.25	"F": 8355}
{"v": 1	"t": 1503017	"P": 1905.0	"F": 8624}
{"v": 1	"t": 1503037	"P": 1916.0	"F": 8392}
{"v": 1	"t": 1503058	"P": 1906.0	"F": 8693}
{"v": 1	"t": 1503078	"P": 1906.25	"F": 8983}
{"v": 1	"t": 1503098	"P": 1903.25	"F": 8711}
{"v": 1	"t": 1503118	"P": 1914.25	"F": 8744}
{"v": 1	"t": 1503139	"P": 1917.0	"F": 8619}
{"v": 1	"t": 1503159	"P": 1898.25	"F": 8620}
{"v": 1	"t": 1503179	"P": 1898.25	"F": 8860}
{"v": 1	"t": 1503200	"P": 1913.0	"F": 8852}
{"v": 1	"t": 1503220	"P": 1901.5	"F": 8735}
{"v": 1	"t": 1503240	"P": 1897.0	"F": 8790}
{"v": 1	"t": 1503261	"P": 1903.25	"F": 8808}
{"v": 1	"t": 1503281	"P": 1907.0	"F": 8521}
{"v": 1	"t": 1503301	"P": 1906.0	"F": 8963}
{"v": 1	"t": 1503321	"P": 1910.75	"F": 8621}
{"v": 1	"t": 1503342	"P": 1898.0	"F": 8624	"C": 45.595	"D": 3119	"sn": 54091779688249	"file": "/data/device_log/data0000.out"}
{"v": 1	"t": 1503362	"P": 1915.5	"F": 8482}
{"v": 1	"t": 1503382	"P": 1913.0	"F": 8412}
{"v": 1	"t": 1503403	"P": 1897.75	"F": 8624}
{"v": 1	"t": 1503423	"P": 1913.75	"F": 8854}
{"v": 1	"t": 1503443	"P": 1892.75	"F": 8689}
{"v": 1	"t": 1503464	"P": 1902.25	"F": 8563}
{"v": 1	"t": 1503484	"P": 1894.5	"F": 8939}
{"v": 1	"t": 1503505	"P": 1900.75	"F": 8700}
{"v": 1	"t": 1503525	"P": 1896.25	"F": 8455}
{"v": 1	"t": 1503545	"P": 1899.25	"F": 8714}
{"v": 1	"t": 1503566	"P": 1889.75	"F": 8475}
{"v": 1	"t": 1503586	"P": 1895.0	"F": 8268}
{"v": 1	"t": 1503607	"P": 1892.75	"F": 8677}
{"v": 1	"t": 1503627	"P": 1891.75	"F": 8216}
{"v": 1	"t": 1503648	"P": 1866.5	"F": 8686}
{"v": 1	"t": 1503668	"P": 1872.25	"F": 8183}
{"v": 1	"t": 1503689	"P": 1906.0	"F": 7675}
{"v": 1	"t": 1503709	"P": 1915.25	"F": 8364}
{"v": 1	"t": 1503730	"P": 1909.75	"F": 8254}
{"v": 1	"t": 1503750	"P": 1906.0	"F": 8356}
{"v": 1	"t": 1503770	"P": 1908.0	"F": 8653}
{"v": 1	"t": 1503791	"P": 1902.5	"F": 8427}
{"v": 1	"t": 1503811	"P": 1905.25	"F": 8264}
{"v": 1	"t": 1503831	"P": 1908.0	"F": 8531}
{"v": 1	"t": 1503852	"P": 1903.75	"F": 8790}
{"v": 1	"t": 1503872	"P": 1901.5	"F": 8515}
{"v": 1	"t": 1503892	"P": 1907.75	"F": 8410}
{"v": 1	"t": 1503913	"P": 1909.75	"F": 8590}
{"v": 1	"t": 1503933	"P": 1907.0	"F": 8659}
{"v": 1	"t": 1503953	"P": 1889.5	"F": 8820}
{"v": 1	"t": 1503973	"P": 1896.75	"F": 8155}
{"v": 1	"t": 1503994	"P": 1905.25	"F": 8755}
{"v": 1	"t": 1504014	"P": 1892.5	"F": 8655}
{"v": 1	"t": 1504034	"P": 1902.0	"F": 8565}
{"v": 1	"t": 1504055	"P": 1910.75	"F": 8384}
{"v": 1	"t": 1504075	"P": 1894.75	"F": 8457}
{"v": 1	"t": 1504095	"P": 1889.75	"F": 8595}
{"v": 1	"t": 1504116	"P": 1893.5	"F": 8635}
{"v": 1	"t": 1504136	"P": 1896.5	"F": 8710}
{"v": 1	"t": 1504156	"P": 1901.0	"F": 8658}
{"v": 1	"t": 1504177	"P": 1895.75	"F": 8956}
{"v": 1	"t": 1504197	"P": 1887.5	"F": 8575}
{"v": 1	"t": 1504217	"P": 1893.75	"F": 8753}
{"v": 1	"t": 1504237	"P": 1890.5	"F": 8585}
{"v": 1	"t": 1504258	"P": 1897.5	"F": 8518}
{"v": 1	"t": 1504283	"P": 1900.0	"F": 8571}
{"v": 1	"t": 1504303	"P": 1899.75	"F": 8377}
{"v": 1	"t": 1504323	"P": 1894.75	"F": 8705}
{"v": 1	"t": 1504344	"P": 1895.75	"F": 8829}
{"v": 1	"t": 1504364	"P": 1891.5	"F": 8970	"C": 45.555	"D": 3119	"sn": 54091779688249	"file": "/data/device_log/data0000.out"}
{"v": 1	"t": 1504384	"P": 1899.25	"F": 9089}
{"v": 1	"t": 1504405	"P": 1890.75	"F": 9047}
{"v": 1	"t": 1504425	"P": 1899.0	"F": 8755}
{"v": 1	"t": 1504445	"P": 1898.25	"F": 8550}
{"v": 1	"t": 1504466	"P": 1893.25	"F": 8394}
{"v": 1	"t": 1504486	"P": 1901.25	"F": 8758}
{"v": 1	"t": 1504506	"P": 1902.75	"F": 8950}
{"v": 1	"t": 1504526	"P": 1888.75	"F": 8416}
{"v": 1	"t": 1504547	"P": 1887.25	"F": 8749}
{"v": 1	"t": 1504567	"P": 1888.75	"F": 8557}
{"v": 1	"t": 1504587	"P": 1895.0	"F": 8807}
{"v": 1	"t": 1504608	"P": 1911.5	"F": 8890}
{"v": 1	"t": 1504628	"P": 1896.0	"F": 8998}
{"v": 1	"t": 1504648	"P": 1903.5	"F": 8638}
{"v": 1	"t": 1504669	"P": 1905.0	"F": 8825}
{"v": 1	"t": 1504689	"P": 1914.0	"F": 8736}
{"v": 1	"t": 1504709	"P": 1896.5	"F": 8834}
{"v": 1	"t": 1504729	"P": 1910.5	"F": 8930}
{"v": 1	"t": 1504750	"P": 1910.25	"F": 8512}
{"v": 1	"t": 1504770	"P": 1887.25	"F": 9189}
{"v": 1	"t": 1504790	"P": 1912.5	"F": 8703}
{"v": 1	"t": 1504811	"P": 1881.0	"F": 9185}
{"v": 1	"t": 1504831	"P": 1887.25	"F": 8539}
{"v": 1	"t": 1504852	"P": 1890.0	"F": 9110}
{"v": 1	"t": 1504872	"P": 1904.0	"F": 8976}
{"v": 1	"t": 1504892	"P": 1909.75	"F": 8725}
{"v": 1	"t": 1504913	"P": 1900.0	"F": 8959}
{"v": 1	"t": 1504933	"P": 1893.5	"F": 9110}
{"v": 1	"t": 1504953	"P": 1887.0	"F": 9057}
{"v": 1	"t": 1504974	"P": 1900.0	"F": 8694}
{"v": 1	"t": 1504994	"P": 1897.0	"F": 8698}
{"v": 1	"t": 1505014	"P": 1874.75	"F": 9131}
{"v": 1	"t": 1505035	"P": 1879.75	"F": 8780}
{"v": 1	"t": 1505055	"P": 1895.5	"F": 8983}
{"v": 1	"t": 1505075	"P": 1883.0	"F": 8521}
{"v": 1	"t": 1505096	"P": 1890.25	"F": 8865}
{"v": 1	"t": 1505116	"P": 1870.0	"F": 8701}
{"v": 1	"t": 1505136	"P": 1876.25	"F": 8551}
{"v": 1	"t": 1505156	"P": 1878.5	"F": 9155}
{"v": 1	"t": 1505177	"P": 1883.25	"F": 8908}
{"v": 1	"t": 1505197	"P": 1873.25	"F": 9145}
{"v": 1	"t": 1505217	"P": 1874.25	"F": 9240}
{"v": 1	"t": 1505238	"P": 1891.5	"F": 8713}
{"v": 1	"t": 1505258	"P": 1873.25	"F": 8955}
{"v": 1	"t": 1505278	"P": 1887.0	"F": 8880}
{"v": 1	"t": 1505299	"P": 1877.25	"F": 8395}
{"v": 1	"t": 1505319	"P": 1873.75	"F": 9124}
{"v": 1	"t": 1505339	"P": 1877.5	"F": 8810}
{"v": 1	"t": 1505360	"P": 1880.5	"F": 8753}
{"v": 1	"t": 1505380	"P": 1882.75	"F": 8691	"C": 45.525	"D": 3119	"sn": 54091779688249	"file": "/data/device_log/data0000.out"}
{"v": 1	"t": 1505401	"P": 1868.0	"F": 9184}
{"v": 1	"t": 1505421	"P": 1858.75	"F": 8571}
{"v": 1	"t": 1505441	"P": 1887.75	"F": 8480}
{"v": 1	"t": 1505461	"P": 1890.0	"F": 8920}
{"v": 1	"t": 1505482	"P": 1880.25	"F": 8760}
{"v": 1	"t": 1505502	"P": 1897.0	"F": 8302}
{"v": 1	"t": 1505522	"P": 1891.75	"F": 9175}
{"v": 1	"t": 1505543	"P": 1878.5	"F": 8786}
{"v": 1	"t": 1505563	"P": 1883.25	"F": 8596}
{"v": 1	"t": 1505583	"P": 1901.25	"F": 8298}
{"v": 1	"t": 1505604	"P": 1892.25	"F": 8279}
{"v": 1	"t": 1505624	"P": 1899.25	"F": 8882}
{"v": 1	"t": 1505644	"P": 1904.0	"F": 8989}
{"v": 1	"t": 1505665	"P": 1882.0	"F": 8663}
{"v": 1	"t": 1505685	"P": 1896.5	"F": 8467}
{"v": 1	"t": 1505705	"P": 1897.25	"F": 8355}
{"v": 1	"t": 1505726	"P": 1899.25	"F": 8694}
{"v": 1	"t": 1505746	"P": 1880.5	"F": 9080}
{"v": 1	"t": 1505766	"P": 1896.25	"F": 8540}
{"v": 1	"t": 1505786	"P": 1890.25	"F": 8873}
{"v": 1	"t": 1505807	"P": 1901.25	"F": 8505}
{"v": 1	"t": 1505827	"P": 1908.5	"F": 8895}
{"v": 1	"t": 1505847	"P": 1903.5	"F": 8616}
{"v": 1	"t": 1505868	"P": 1898.75	"F": 8566}
{"v": 1	"t": 1505888	"P": 1895.5	"F": 8979}
{"v": 1	"t": 1505909	"P": 1893.5	"F": 8383}
{"v": 1	"t": 1505929	"P": 1895.25	"F": 8878}
{"v": 1	"t": 1505949	"P": 1880.25	"F": 8603}
{"v": 1	"t": 1505970	"P": 1886.25	"F": 8626}
{"v": 1	"t": 1505990	"P": 1893.75	"F": 8775}
{"v": 1	"t": 1506010	"P": 1873.25	"F": 8811}
{"v": 1	"t": 1506031	"P": 1878.75	"F": 8507}
{"v": 1	"t": 1506051	"P": 1884.75	"F": 8470}
{"v": 1	"t": 1506071	"P": 1879.0	"F": 8305}
{"v": 1	"t": 1506092	"P": 1867.5	"F": 8983}
{"v": 1	"t": 1506112	"P": 1865.75	"F": 8605}
{"v": 1	"t": 1506132	"P": 1881.25	"F": 8466}
{"v": 1	"t": 1506152	"P": 1873.0	"F": 8414}
{"v": 1	"t": 1506173	"P": 1871.25	"F": 8651}
{"v": 1	"t": 1506193	"P": 1870.25	"F": 8814}
{"v": 1	"t": 1506213	"P": 1866.5	"F": 8780}
{"v": 1	"t": 1506234	"P": 1838.5	"F": 8516}
{"v": 1	"t": 1506254	"P": 1851.5	"F": 8574}
{"v": 1	"t": 1506274	"P": 1837.0	"F": 8675}
{"v": 1	"t": 1506295	"P": 1833.0	"F": 8438}
{"v": 1	"t": 1506315	"P": 1834.25	"F": 8314}
{"v": 1	"t": 1506335	"P": 1834.5	"F": 8254}
{"v": 1	"t": 1506356	"P": 1836.0	"F": 8717}
{"v": 1	"t": 1506376	"P": 1819.0	"F": 8307}
{"v": 1	"t": 1506396	"P": 1803.25	"F": 8452	"C": 45.51	"D": 3119	"sn": 54091779688249	"file": "/data/device_log/data0000.out"}
{"v": 1	"t": 1506416	"P": 1814.0	"F": 8367}
{"v": 1	"t": 1506437	"P": 1809.5	"F": 8160}
{"v": 1	"t": 1506457	"P": 1825.0	"F": 8461}
{"v": 1	"t": 1506478	"P": 1807.25	"F": 8284}
{"v": 1	"t": 1506498	"P": 1806.25	"F": 8511}
{"v": 1	"t": 1506518	"P": 1805.5	"F": 8321}
{"v": 1	"t": 1506539	"P": 1778.75	"F": 8560}
{"v": 1	"t": 1506559	"P": 1780.25	"F": 8812}
{"v": 1	"t": 1506579	"P": 1770.0	"F": 8396}
{"v": 1	"t": 1506600	"P": 1775.0	"F": 8784}
{"v": 1	"t": 1506620	"P": 1758.0	"F": 8333}
{"v": 1	"t": 1506640	"P": 1766.5	"F": 8586}
{"v": 1	"t": 1506661	"P": 1767.75	"F": 8423}
{"v": 1	"t": 1506681	"P": 1770.5	"F": 8261}
{"v": 1	"t": 1506701	"P": 1773.0	"F": 8317}
{"v": 1	"t": 1506722	"P": 1776.0	"F": 8719}
{"v": 1	"t": 1506742	"P": 1760.75	"F": 8809}
{"v": 1	"t": 1506762	"P": 1757.25	"F": 8673}
{"v": 1	"t": 1506783	"P": 1788.5	"F": 8299}
{"v": 1	"t": 1506803	"P": 1770.0	"F": 8309}
{"v": 1	"t": 1506823	"P": 1770.0	"F": 8315}
{"v": 1	"t": 1506843	"P": 1773.0	"F": 8322}
{"v": 1	"t": 1506864	"P": 1769.5	"F": 8618}
{"v": 1	"t": 1506884	"P": 1752.0	"F": 8132}
{"v": 1	"t": 1506904	"P": 1737.25	"F": 8204}
{"v": 1	"t": 1506925	"P": 1740.0	"F": 8726}
{"v": 1	"t": 1506945	"P": 1749.0	"F": 8071}
{"v": 1	"t": 1506965	"P": 1720.75	"F": 8725}
{"v": 1	"t": 1506986	"P": 1712.0	"F": 8255}
{"v": 1	"t": 1507006	"P": 1670.25	"F": 8880}
{"v": 1	"t": 1507026	"P": 1668.5	"F": 9060}
{"v": 1	"t": 1507047	"P": 1682.75	"F": 9382}
{"v": 1	"t": 1507067	"P": 1658.25	"F": 8857}
{"v": 1	"t": 1507088	"P": 1664.5	"F": 9148}
{"v": 1	"t": 1507108	"P": 1646.25	"F": 8932}
{"v": 1	"t": 1507129	"P": 1661.5	"F": 9191}
{"v": 1	"t": 1507149	"P": 1647.75	"F": 9236}
{"v": 1	"t": 1507170	"P": 1624.75	"F": 9330}
{"v": 1	"t": 1507190	"P": 1633.0	"F": 9415}
{"v": 1	"t": 1507211	"P": 1625.25	"F": 9027}
{"v": 1	"t": 1507231	"P": 1630.5	"F": 8850}
{"v": 1	"t": 1507251	"P": 1633.25	"F": 9379}
{"v": 1	"t": 1507272	"P": 1616.75	"F": 9210}
{"v": 1	"t": 1507292	"P": 1616.5	"F": 8950}
{"v": 1	"t": 1507312	"P": 1592.5	"F": 9149}
{"v": 1	"t": 1507333	"P": 1583.25	"F": 9436}
{"v": 1	"t": 1507353	"P": 1586.75	"F": 9533}
{"v": 1	"t": 1507373	"P": 1573.0	"F": 9568}
{"v": 1	"t": 1507394	"P": 1562.25	"F": 9542}
{"v": 1	"t": 1507414	"P": 1557.25	"F": 9306	"C": 45.485	"D": 3119	"sn": 54091779688249	"file": "/data/device_log/data0000.out"}
{"v": 1	"t": 1507434	"P": 1533.75	"F": 9391}
{"v": 1	"t": 1507455	"P": 1542.5	"F": 9608}
{"v": 1	"t": 1507475	"P": 1537.75	"F": 9372}
{"v": 1	"t": 1507495	"P": 1531.25	"F": 9621}
{"v": 1	"t": 1507516	"P": 1527.75	"F": 9777}
{"v": 1	"t": 1507536	"P": 1511.75	"F": 9384}
{"v": 1	"t": 1507556	"P": 1513.75	"F": 9393}
{"v": 1	"t": 1507577	"P": 1501.0	"F": 9866}
{"v": 1	"t": 1507597	"P": 1499.5	"F": 9685}
{"v": 1	"t": 1507617	"P": 1502.25	"F": 9577}
{"v": 1	"t": 1507638	"P": 1490.0	"F": 9489}
{"v": 1	"t": 1507658	"P": 1500.25	"F": 9889}
{"v": 1	"t": 1507678	"P": 1494.25	"F": 9515}
{"v": 1	"t": 1507698	"P": 1495.5	"F": 9634}
{"v": 1	"t": 1507719	"P": 1487.75	"F": 9914}
{"v": 1	"t": 1507739	"P": 1487.0	"F": 9379}
{"v": 1	"t": 1507759	"P": 1484.0	"F": 9422}
{"v": 1	"t": 1507780	"P": 1475.0	"F": 9453}
{"v": 1	"t": 1507800	"P": 1482.25	"F": 9868}
{"v": 1	"t": 1507821	"P": 1465.25	"F": 9599}
{"v": 1	"t": 1507841	"P": 1466.5	"F": 9780}
{"v": 1	"t": 1507861	"P": 1461.75	"F": 9776}
{"v": 1	"t": 1507882	"P": 1448.5	"F": 9573}
{"v": 1	"t": 1507902	"P": 1444.0	"F": 9503}
{"v": 1	"t": 1507922	"P": 1443.75	"F": 9748}
{"v": 1	"t": 1507943	"P": 1439.25	"F": 9882}
{"v": 1	"t": 1507963	"P": 1433.25	"F": 9561}
{"v": 1	"t": 1507983	"P": 1426.0	"F": 9615}
{"v": 1	"t": 1508004	"P": 1419.75	"F": 9456}
{"v": 1	"t": 1508024	"P": 1419.5	"F": 9614}
{"v": 1	"t": 1508044	"P": 1386.0	"F": 9941}
{"v": 1	"t": 1508064	"P": 1368.75	"F": 9906}
{"v": 1	"t": 1508085	"P": 1352.5	"F": 9402}
{"v": 1	"t": 1508105	"P": 1341.0	"F": 9573}
{"v": 1	"t": 1508125	"P": 1330.25	"F": 9812}
{"v": 1	"t": 1508146	"P": 1307.75	"F": 9799}
{"v": 1	"t": 1508166	"P": 1300.75	"F": 9573}
{"v": 1	"t": 1508186	"P": 1292.75	"F": 9362}
{"v": 1	"t": 1508207	"P": 1298.5	"F": 9104}
{"v": 1	"t": 1508227	"P": 1294.75	"F": 9271}
{"v": 1	"t": 1508247	"P": 1303.0	"F": 9421}
{"v": 1	"t": 1508268	"P": 1293.25	"F": 9561}
{"v": 1	"t": 1508288	"P": 1288.0	"F": 9503}
{"v": 1	"t": 1508308	"P": 1286.25	"F": 9376}
{"v": 1	"t": 1508329	"P": 1287.25	"F": 9776}
{"v": 1	"t": 1508349	"P": 1277.0	"F": 9335}
{"v": 1	"t": 1508369	"P": 1266.75	"F": 9459}
{"v": 1	"t": 1508390	"P": 1262.75	"F": 9499}
{"v": 1	"t": 1508410	"P": 1251.25	"F": 9408}
{"v": 1	"t": 1508431	"P": 1241.25	"F": 8911	"C": 45.495	"D": 3119	"sn": 54091779688249	"file": "/data/device_log/data0000.out"}
{"v": 1	"t": 1508451	"P": 1239.0	"F": 9130}
{"v": 1	"t": 1508471	"P": 1234.25	"F": 8987}
{"v": 1	"t": 1508491	"P": 1224.25	"F": 8690}
{"v": 1	"t": 1508512	"P": 1229.75	"F": 8659}
{"v": 1	"t": 1508532	"P": 1239.5	"F": 8679}
{"v": 1	"t": 1508552	"P": 1244.25	"F": 8834}
{"v": 1	"t": 1508573	"P": 1232.75	"F": 8799}
{"v": 1	"t": 1508593	"P": 1243.25	"F": 8306}
{"v": 1	"t": 1508613	"P": 1259.5	"F": 8680}
{"v": 1	"t": 1508634	"P": 1256.5	"F": 8158}
{"v": 1	"t": 1508654	"P": 1240.75	"F": 8511}
{"v": 1	"t": 1508674	"P": 1245.75	"F": 8638}
{"v": 1	"t": 1508695	"P": 1229.25	"F": 8357}
{"v": 1	"t": 1508715	"P": 1223.75	"F": 8677}
{"v": 1	"t": 1508735	"P": 1217.75	"F": 8317}
{"v": 1	"t": 1508755	"P": 1217.5	"F": 8866}
{"v": 1	"t": 1508776	"P": 1211.25	"F": 8530}
{"v": 1	"t": 1508796	"P": 1211.75	"F": 8556}
{"v": 1	"t": 1508816	"P": 1204.5	"F": 8378}
{"v": 1	"t": 1508837	"P": 1210.5	"F": 8417}
{"v": 1	"t": 1508857	"P": 1212.25	"F": 8751}
{"v": 1	"t": 1508877	"P": 1220.5	"F": 8641}
{"v": 1	"t": 1508898	"P": 1216.25	"F": 8109}
{"v": 1	"t": 1508918	"P": 1218.5	"F": 8470}
{"v": 1	"t": 1508939	"P": 1213.75	"F": 8378}
{"v": 1	"t": 1508959	"P": 1213.75	"F": 8311}
{"v": 1	"t": 1508980	"P": 1217.25	"F": 8583}
{"v": 1	"t": 1509000	"P": 1224.25	"F": 8882}
{"v": 1	"t": 1509020	"P": 1206.75	"F": 8232}
{"v": 1	"t": 1509040	"P": 1212.0	"F": 8837}
{"v": 1	"t": 1509061	"P": 1218.75	"F": 8469}
{"v": 1	"t": 1509081	"P": 1222.0	"F": 8698}
{"v": 1	"t": 1509101	"P": 1209.0	"F": 8790}
{"v": 1	"t": 1509122	"P": 1225.5	"F": 8600}
{"v": 1	"t": 1509142	"P": 1214.25	"F": 8411}
{"v": 1	"t": 1509162	"P": 1229.0	"F": 8859}
{"v": 1	"t": 1509183	"P": 1212.25	"F": 8555}
{"v": 1	"t": 1509203	"P": 1217.0	"F": 8704}
{"v": 1	"t": 1509223	"P": 1223.0	"F": 8752}
{"v": 1	"t": 1509244	"P": 1225.5	"F": 8684}
{"v": 1	"t": 1509264	"P": 1221.5	"F": 8676}
{"v": 1	"t": 1509284	"P": 1223.75	"F": 8716}
{"v": 1	"t": 1509305	"P": 1214.0	"F": 8302}
{"v": 1	"t": 1509325	"P": 1230.0	"F": 8550}
{"v": 1	"t": 1509345	"P": 1218.0	"F": 8692}
{"v": 1	"t": 1509365	"P": 1226.75	"F": 8675}
{"v": 1	"t": 1509386	"P": 1216.5	"F": 8309}
{"v": 1	"t": 1509406	"P": 1231.5	"F": 8344}
{"v": 1	"t": 1509426	"P": 1221.75	"F": 8369}
{"v": 1	"t": 1509447	"P": 1227.0	"F": 8712	"C": 45.465	"D": 3119	"sn": 54091779688249	"file": "/data/device_log/data0000.out"}
{"v": 1	"t": 1509467	"P": 1226.75	"F": 8574}
{"v": 1	"t": 1509488	"P": 1236.75	"F": 8613}
{"v": 1	"t": 1509508	"P": 1228.0	"F": 8604}
{"v": 1	"t": 1509528	"P": 1239.0	"F": 8960}
{"v": 1	"t": 1509549	"P": 1229.25	"F": 8638}
{"v": 1	"t": 1509569	"P": 1240.0	"F": 8710}
{"v": 1	"t": 1509589	"P": 1230.0	"F": 8774}
{"v": 1	"t": 1509610	"P": 1235.0	"F": 8946}
{"v": 1	"t": 1509630	"P": 1226.75	"F": 8406}
{"v": 1	"t": 1509650	"P": 1235.25	"F": 8619}
{"v": 1	"t": 1509670	"P": 1245.25	"F": 8755}
{"v": 1	"t": 1509691	"P": 1233.0	"F": 8836}
{"v": 1	"t": 1509711	"P": 1242.5	"F": 8653}
{"v": 1	"t": 1509731	"P": 1244.0	"F": 9121}
{"v": 1	"t": 1509752	"P": 1244.25	"F": 8754}
{"v": 1	"t": 1509772	"P": 1239.25	"F": 8749}
{"v": 1	"t": 1509792	"P": 1249.0	"F": 8914}
{"v": 1	"t": 1509813	"P": 1239.25	"F": 8696}
{"v": 1	"t": 1509833	"P": 1245.25	"F": 9097}
{"v": 1	"t": 1509853	"P": 1245.75	"F": 8833}
{"v": 1	"t": 1509874	"P": 1248.25	"F": 9022}
{"v": 1	"t": 1509894	"P": 1241.5	"F": 8695}
{"v": 1	"t": 1509914	"P": 1245.25	"F": 8602}
{"v": 1	"t": 1509934	"P": 1245.0	"F": 8790}
{"v": 1	"t": 1509955	"P": 1255.0	"F": 8702}
{"v": 1	"t": 1509975	"P": 1250.25	"F": 8902}
{"v": 1	"t": 1509995	"P": 1248.0	"F": 8619}
{"v": 1	"t": 1510016	"P": 1257.75	"F": 9023}
{"v": 1	"t": 1510036	"P": 1252.75	"F": 9007}
{"v": 1	"t": 1510057	"P": 1256.5	"F": 8933}
{"v": 1	"t": 1510077	"P": 1242.5	"F": 8796}
{"v": 1	"t": 1510098	"P": 1254.5	"F": 8819}
{"v": 1	"t": 1510118	"P": 1245.5	"F": 9081}
{"v": 1	"t": 1510138	"P": 1257.25	"F": 8654}
{"v": 1	"t": 1510158	"P": 1263.25	"F": 8888}
{"v": 1	"t": 1510179	"P": 1261.0	"F": 8685}
{"v": 1	"t": 1510199	"P": 1249.0	"F": 8872}
{"v": 1	"t": 1510219	"P": 1255.5	"F": 9114}
{"v": 1	"t": 1510240	"P": 1255.0	"F": 8828}
{"v": 1	"t": 1510260	"P": 1256.75	"F": 8941}
{"v": 1	"t": 1510280	"P": 1256.25	"F": 8717}
{"v": 1	"t": 1510301	"P": 1270.75	"F": 8896}
{"v": 1	"t": 1510321	"P": 1261.5	"F": 8961}
{"v": 1	"t": 1510341	"P": 1267.75	"F": 8633}
{"v": 1	"t": 1510362	"P": 1262.0	"F": 9152}
{"v": 1	"t": 1510382	"P": 1265.5	"F": 8826}
{"v": 1	"t": 1510402	"P": 1274.75	"F": 8832}
{"v": 1	"t": 1510423	"P": 1265.0	"F": 8840}
{"v": 1	"t": 1510443	"P": 1272.75	"F": 8974}
{"v": 1	"t": 1510463	"P": 1267.75	"F": 9047	"C": 45.435	"D": 3119	"sn": 54091779688249	"file": "/data/device_log/data0000.out"}
{"v": 1	"t": 1510484	"P": 1282.25	"F": 8729}
{"v": 1	"t": 1510504	"P": 1263.25	"F": 8873}
{"v": 1	"t": 1510524	"P": 1274.5	"F": 8642}
{"v": 1	"t": 1510544	"P": 1276.0	"F": 8506}
{"v": 1	"t": 1510565	"P": 1280.0	"F": 8869}
{"v": 1	"t": 1510585	"P": 1281.75	"F": 8638}
{"v": 1	"t": 1510606	"P": 1282.25	"F": 8674}
{"v": 1	"t": 1510626	"P": 1283.5	"F": 8888}
{"v": 1	"t": 1510646	"P": 1292.75	"F": 8714}
{"v": 1	"t": 1510667	"P": 1284.0	"F": 9043}
{"v": 1	"t": 1510687	"P": 1299.0	"F": 8917}
{"v": 1	"t": 1510708	"P": 1295.75	"F": 9000}
{"v": 1	"t": 1510728	"P": 1303.75	"F": 8513}
{"v": 1	"t": 1510749	"P": 1321.5	"F": 8965}
{"v": 1	"t": 1510769	"P": 1312.75	"F": 8501}
{"v": 1	"t": 1510790	"P": 1331.5	"F": 9205}
{"v": 1	"t": 1510810	"P": 1327.25	"F": 9395}
{"v": 1	"t": 1510831	"P": 1328.25	"F": 8839}
{"v": 1	"t": 1510851	"P": 1323.75	"F": 9256}
{"v": 1	"t": 1510871	"P": 1313.5	"F": 8989}
{"v": 1	"t": 1510892	"P": 1318.0	"F": 9123}
{"v": 1	"t": 1510912	"P": 1325.5	"F": 9449}
{"v": 1	"t": 1510932	"P": 1328.25	"F": 9277}
{"v": 1	"t": 1510952	"P": 1324.0	"F": 9269}
{"v": 1	"t": 1510973	"P": 1318.5	"F": 9141}
{"v": 1	"t": 1510993	"P": 1316.75	"F": 9437}
{"v": 1	"t": 1511013	"P": 1326.25	"F": 8989}
{"v": 1	"t": 1511034	"P": 1327.0	"F": 9382}
{"v": 1	"t": 1511054	"P": 1309.25	"F": 9180}
{"v": 1	"t": 1511074	"P": 1312.75	"F": 8985}
{"v": 1	"t": 1511095	"P": 1307.25	"F": 9427}
{"v": 1	"t": 1511115	"P": 1311.75	"F": 9303}
{"v": 1	"t": 1511135	"P": 1303.5	"F": 9345}
{"v": 1	"t": 1511156	"P": 1314.75	"F": 9104}
{"v": 1	"t": 1511176	"P": 1321.75	"F": 9290}
{"v": 1	"t": 1511196	"P": 1319.75	"F": 8944}
{"v": 1	"t": 1511216	"P": 1322.0	"F": 8832}
{"v": 1	"t": 1511237	"P": 1317.5	"F": 9053}
{"v": 1	"t": 1511257	"P": 1306.5	"F": 9259}
{"v": 1	"t": 1511277	"P": 1319.5	"F": 9371}
{"v": 1	"t": 1511298	"P": 1315.0	"F": 9098}
{"v": 1	"t": 1511318	"P": 1309.5	"F": 9117}
{"v": 1	"t": 1511339	"P": 1323.5	"F": 9252}
{"v": 1	"t": 1511359	"P": 1310.5	"F": 8925}
{"v": 1	"t": 1511379	"P": 1305.25	"F": 8662}
{"v": 1	"t": 1511400	"P": 1307.5	"F": 9334}
{"v": 1	"t": 1511420	"P": 1304.75	"F": 9515}
{"v": 1	"t": 1511441	"P": 1299.75	"F": 8972}
{"v": 1	"t": 1511461	"P": 1296.0	"F": 9207}
{"v": 1	"t": 1511481	"P": 1308.5	"F": 8569	"C": 45.42	"D": 3119	"sn": 54091779688249	"file": "/data/device_log/data0000.out"}
{"v": 1	"t": 1511502	"P": 1299.5	"F": 8853}
{"v": 1	"t": 1511522	"P": 1307.75	"F": 9277}
{"v": 1	"t": 1511542	"P": 1309.5	"F": 9261}
{"v": 1	"t": 1511562	"P": 1306.75	"F": 9419}
{"v": 1	"t": 1511583	"P": 1307.25	"F": 8958}
{"v": 1	"t": 1511603	"P": 1300.25	"F": 8521}
{"v": 1	"t": 1511623	"P": 1319.5	"F": 8808}
{"v": 1	"t": 1511644	"P": 1314.25	"F": 8900}
{"v": 1	"t": 1511664	"P": 1313.0	"F": 9030}
{"v": 1	"t": 1511684	"P": 1324.75	"F": 9060}
{"v": 1	"t": 1511705	"P": 1322.0	"F": 8700}
{"v": 1	"t": 1511725	"P": 1334.75	"F": 8487}
{"v": 1	"t": 1511745	"P": 1328.0	"F": 8967}
{"v": 1	"t": 1511766	"P": 1322.25	"F": 8731}
{"v": 1	"t": 1511786	"P": 1335.5	"F": 9108}
{"v": 1	"t": 1511806	"P": 1331.5	"F": 9006}
{"v": 1	"t": 1511826	"P": 1318.5	"F": 9169}
{"v": 1	"t": 1511847	"P": 1318.0	"F": 8671}
{"v": 1	"t": 1511867	"P": 1327.5	"F": 8675}
{"v": 1	"t": 1511887	"P": 1316.75	"F": 8745}
{"v": 1	"t": 1511908	"P": 1321.75	"F": 8341}
{"v": 1	"t": 1511928	"P": 1328.25	"F": 8688}
{"v": 1	"t": 1511949	"P": 1329.5	"F": 8255}
{"v": 1	"t": 1511969	"P": 1320.5	"F": 8619}
{"v": 1	"t": 1511989	"P": 1309.75	"F": 8529}
{"v": 1	"t": 1512010	"P": 1320.75	"F": 8563}
{"v": 1	"t": 1512030	"P": 1334.75	"F": 8617}
{"v": 1	"t": 1512050	"P": 1316.0	"F": 8474}
{"v": 1	"t": 1512071	"P": 1309.5	"F": 8382}
{"v": 1	"t": 1512091	"P": 1318.75	"F": 8403}
{"v": 1	"t": 1512111	"P": 1333.5	"F": 8968}
{"v": 1	"t": 1512132	"P": 1325.75	"F": 8533}
{"v": 1	"t": 1512152	"P": 1341.5	"F": 8694}
{"v": 1	"t": 1512172	"P": 1336.75	"F": 8437}
{"v": 1	"t": 1512193	"P": 1339.25	"F": 8694}
{"v": 1	"t": 1512213	"P": 1334.0	"F": 8688}
{"v": 1	"t": 1512233	"P": 1332.0	"F": 8593}
{"v": 1	"t": 1512253	"P": 1347.75	"F": 9061}
{"v": 1	"t": 1512274	"P": 1349.0	"F": 8698}
{"v": 1	"t": 1512294	"P": 1346.5	"F": 8607}
{"v": 1	"t": 1512314	"P": 1327.0	"F": 8352}
{"v": 1	"t": 1512335	"P": 1341.5	"F": 8179}
{"v": 1	"t": 1512355	"P": 1342.5	"F": 8339}
{"v": 1	"t": 1512375	"P": 1346.25	"F": 8695}
{"v": 1	"t": 1512396	"P": 1338.75	"F": 8547}
{"v": 1	"t": 1512416	"P": 1350.75	"F": 8754}
{"v": 1	"t": 1512436	"P": 1345.25	"F": 8254}
{"v": 1	"t": 1512457	"P": 1354.25	"F": 8529}
{"v": 1	"t": 1512477	"P": 1362.75	"F": 8581}
{"v": 1	"t": 1512498	"P": 1365.75	"F": 8602	"C": 45.385	"D": 3119	"sn": 54091779688249	"file": "/data/device_log/data0000.out"}
{"v": 1	"t": 1512518	"P": 1358.75	"F": 8577}
{"v": 1	"t": 1512538	"P": 1361.25	"F": 8560}
{"v": 1	"t": 1512559	"P": 1362.75	"F": 8403}
{"v": 1	"t": 1512579	"P": 1352.5	"F": 9065}
{"v": 1	"t": 1512599	"P": 1355.25	"F": 8587}
{"v": 1	"t": 1512620	"P": 1366.0	"F": 8914}
{"v": 1	"t": 1512640	"P": 1367.75	"F": 8819}
{"v": 1	"t": 1512660	"P": 1357.5	"F": 8467}
{"v": 1	"t": 1512680	"P": 1361.5	"F": 8728}
{"v": 1	"t": 1512701	"P": 1369.5	"F": 8468}
{"v": 1	"t": 1512721	"P": 1384.75	"F": 8661}
{"v": 1	"t": 1512741	"P": 1375.25	"F": 8616}
{"v": 1	"t": 1512762	"P": 1371.75	"F": 8716}
{"v": 1	"t": 1512782	"P": 1353.75	"F": 8760}
{"v": 1	"t": 1512802	"P": 1370.25	"F": 8610}
{"v": 1	"t": 1512823	"P": 1371.25	"F": 8335}
{"v": 1	"t": 1512843	"P": 1365.5	"F": 8869}
{"v": 1	"t": 1512863	"P": 1365.75	"F": 9460}
{"v": 1	"t": 1512884	"P": 1370.75	"F": 8495}
{"v": 1	"t": 1512904	"P": 1385.75	"F": 8909}
{"v": 1	"t": 1512924	"P": 1364.25	"F": 8770}
{"v": 1	"t": 1512944	"P": 1371.0	"F": 8755}
{"v": 1	"t": 1512965	"P": 1380.25	"F": 8824}
{"v": 1	"t": 1512985	"P": 1389.0	"F": 8859}
{"v": 1	"t": 1513005	"P": 1388.5	"F": 8759}
{"v": 1	"t": 1513026	"P": 1377.5	"F": 9099}
{"v": 1	"t": 1513046	"P": 1377.25	"F": 8951}
{"v": 1	"t": 1513067	"P": 1378.75	"F": 8761}
{"v": 1	"t": 1513087	"P": 1368.5	"F": 8649}
{"v": 1	"t": 1513108	"P": 1373.5	"F": 8512}
{"v": 1	"t": 1513128	"P": 1375.75	"F": 8494}
{"v": 1	"t": 1513148	"P": 1373.25	"F": 8752}
{"v": 1	"t": 1513168	"P": 1373.0	"F": 8439}
{"v": 1	"t": 1513189	"P": 1376.0	"F": 8862}
{"v": 1	"t": 1513209	"P": 1378.75	"F": 8974}
{"v": 1	"t": 1513229	"P": 1371.25	"F": 8660}
{"v": 1	"t": 1513250	"P": 1376.25	"F": 9004}
{"v": 1	"t": 1513270	"P": 1366.75	"F": 8498}
{"v": 1	"t": 1513290	"P": 1367.5	"F": 8977}
{"v": 1	"t": 1513311	"P": 1360.25	"F": 8145}
{"v": 1	"t": 1513331	"P": 1360.5	"F": 8527}
{"v": 1	"t": 1513351	"P": 1353.75	"F": 8532}
{"v": 1	"t": 1513372	"P": 1341.75	"F": 8728}
{"v": 1	"t": 1513392	"P": 1326.75	"F": 8434}
{"v": 1	"t": 1513412	"P": 1328.25	"F": 8600}
{"v": 1	"t": 1513432	"P": 1324.75	"F": 8363}
{"v": 1	"t": 1513453	"P": 1305.75	"F": 8707}
{"v": 1	"t": 1513473	"P": 1307.5	"F": 8536}
{"v": 1	"t": 1513493	"P": 1300.25	"F": 8373}
{"v": 1	"t": 1513514	"P": 1311.5	"F": 8642	"C": 45.35	"D": 3119	"sn": 54091779688249	"file": "/data/device_log/data0000.out"}
{"v": 1	"t": 1513534	"P": 1310.75	"F": 8542}
{"v": 1	"t": 1513554	"P": 1309.5	"F": 8413}
{"v": 1	"t": 1513575	"P": 1323.75	"F": 8418}
{"v": 1	"t": 1513595	"P": 1344.25	"F": 8520}
{"v": 1	"t": 1513615	"P": 1328.0	"F": 8623}
{"v": 1	"t": 1513636	"P": 1341.25	"F": 8420}
{"v": 1	"t": 1513656	"P": 1337.0	"F": 9008}
{"v": 1	"t": 1513677	"P": 1330.25	"F": 8765}
{"v": 1	"t": 1513697	"P": 1349.75	"F": 9104}
{"v": 1	"t": 1513717	"P": 1352.5	"F": 9045}
{"v": 1	"t": 1513738	"P": 1354.25	"F": 8470}
{"v": 1	"t": 1513758	"P": 1359.25	"F": 8795}
{"v": 1	"t": 1513778	"P": 1369.75	"F": 8876}
{"v": 1	"t": 1513798	"P": 1366.0	"F": 9337}
{"v": 1	"t": 1513819	"P": 1376.5	"F": 9221}
{"v": 1	"t": 1513839	"P": 1371.5	"F": 8894}
{"v": 1	"t": 1513859	"P": 1379.0	"F": 9029}
{"v": 1	"t": 1513880	"P": 1376.5	"F": 9263}
{"v": 1	"t": 1513900	"P": 1369.0	"F": 9260}
{"v": 1	"t": 1513920	"P": 1377.0	"F": 8943}
{"v": 1	"t": 1513941	"P": 1375.25	"F": 9104}
{"v": 1	"t": 1513961	"P": 1379.0	"F": 9373}
{"v": 1	"t": 1513981	"P": 1374.25	"F": 8787}
{"v": 1	"t": 1514002	"P": 1388.25	"F": 9071}
{"v": 1	"t": 1514022	"P": 1384.75	"F": 9108}
{"v": 1	"t": 1514042	"P": 1380.75	"F": 9095}
{"v": 1	"t": 1514063	"P": 1382.0	"F": 8793}
{"v": 1	"t": 1514083	"P": 1388.0	"F": 8799}
{"v": 1	"t": 1514103	"P": 1383.75	"F": 8942}
{"v": 1	"t": 1514123	"P": 1389.25	"F": 9128}
{"v": 1	"t": 1514144	"P": 1387.0	"F": 8917}
{"v": 1	"t": 1514164	"P": 1381.75	"F": 8764}
{"v": 1	"t": 1514184	"P": 1390.0	"F": 8829}
{"v": 1	"t": 1514205	"P": 1393.0	"F": 9033}
{"v": 1	"t": 1514225	"P": 1386.75	"F": 9013}
{"v": 1	"t": 1514246	"P": 1390.75	"F": 8765}
{"v": 1	"t": 1514266	"P": 1397.75	"F": 8772}
{"v": 1	"t": 1514287	"P": 1412.5	"F": 8433}
{"v": 1	"t": 1514307	"P": 1422.25	"F": 8809}
{"v": 1	"t": 1514328	"P": 1436.0	"F": 9025}
{"v": 1	"t": 1514348	"P": 1417.25	"F": 8640}
{"v": 1	"t": 1514368	"P": 1433.0	"F": 8385}
{"v": 1	"t": 1514389	"P": 1442.25	"F": 8352}
{"v": 1	"t": 1514409	"P": 1431.25	"F": 8414}
{"v": 1	"t": 1514429	"P": 1441.75	"F": 8502}
{"v": 1	"t": 1514450	"P": 1438.75	"F": 8623}
{"v": 1	"t": 1514470	"P": 1450.25	"F": 8549}
{"v": 1	"t": 1514490	"P": 1432.25	"F": 8540}
{"v": 1	"t": 1514511	"P": 1405.25	"F": 8893}
{"v": 1	"t": 1514531	"P": 1406.0	"F": 8862	"C": 45.33	"D": 3119	"sn": 54091779688249	"file": "/data/device_log/data0000.out"}
{"v": 1	"t": 1514551	"P": 1395.5	"F": 9116}
{"v": 1	"t": 1514572	"P": 1404.25	"F": 9265}
{"v": 1	"t": 1514592	"P": 1398.5	"F": 8969}
{"v": 1	"t": 1514612	"P": 1417.25	"F": 8606}
{"v": 1	"t": 1514632	"P": 1412.0	"F": 9132}
{"v": 1	"t": 1514653	"P": 1408.25	"F": 9003}
{"v": 1	"t": 1514673	"P": 1418.25	"F": 8891}
{"v": 1	"t": 1514693	"P": 1411.0	"F": 9111}
{"v": 1	"t": 1514714	"P": 1413.0	"F": 9000}
{"v": 1	"t": 1514734	"P": 1419.0	"F": 8828}
{"v": 1	"t": 1514754	"P": 1418.5	"F": 8896}
{"v": 1	"t": 1514775	"P": 1448.0	"F": 9288}
{"v": 1	"t": 1514795	"P": 1438.75	"F": 9327}
{"v": 1	"t": 1514815	"P": 1433.25	"F": 8874}
{"v": 1	"t": 1514836	"P": 1439.0	"F": 9143}
{"v": 1	"t": 1514856	"P": 1435.5	"F": 9198}
{"v": 1	"t": 1514877	"P": 1428.0	"F": 8912}
{"v": 1	"t": 1514897	"P": 1438.25	"F": 9026}
{"v": 1	"t": 1514917	"P": 1446.0	"F": 8977}
{"v": 1	"t": 1514938	"P": 1434.5	"F": 9102}
{"v": 1	"t": 1514958	"P": 1435.75	"F": 9356}
{"v": 1	"t": 1514978	"P": 1436.25	"F": 9562}
{"v": 1	"t": 1514999	"P": 1426.5	"F": 9274}
{"v": 1	"t": 1515019	"P": 1422.0	"F": 9931}
{"v": 1	"t": 1515039	"P": 1415.5	"F": 9142}
{"v": 1	"t": 1515060	"P": 1429.25	"F": 9038}
{"v": 1	"t": 1515080	"P": 1434.5	"F": 9293}
{"v": 1	"t": 1515100	"P": 1441.25	"F": 9425}
{"v": 1	"t": 1515120	"P": 1451.75	"F": 9262}
{"v": 1	"t": 1515141	"P": 1460.75	"F": 9113}
{"v": 1	"t": 1515161	"P": 1467.5	"F": 8840}
{"v": 1	"t": 1515181	"P": 1463.75	"F": 9661}
{"v": 1	"t": 1515202	"P": 1451.0	"F": 9279}
{"v": 1	"t": 1515222	"P": 1459.0	"F": 9471}
{"v": 1	"t": 1515242	"P": 1474.75	"F": 9322}
{"v": 1	"t": 1515263	"P": 1476.25	"F": 9409}
{"v": 1	"t": 1515283	"P": 1459.5	"F": 9018}
{"v": 1	"t": 1515303	"P": 1451.0	"F": 9191}
{"v": 1	"t": 1515324	"P": 1453.0	"F": 9521}
{"v": 1	"t": 1515344	"P": 1428.75	"F": 9135}
{"v": 1	"t": 1515364	"P": 1438.25	"F": 9023}
{"v": 1	"t": 1515384	"P": 1438.75	"F": 8736}
{"v": 1	"t": 1515405	"P": 1456.5	"F": 8901}
{"v": 1	"t": 1515425	"P": 1459.0	"F": 8928}
{"v": 1	"t": 1515446	"P": 1462.75	"F": 9278}
{"v": 1	"t": 1515466	"P": 1467.25	"F": 8945}
{"v": 1	"t": 1515486	"P": 1461.75	"F": 8787}
{"v": 1	"t": 1515507	"P": 1474.75	"F": 8991}
{"v": 1	"t": 1515527	"P": 1483.75	"F": 9032}
{"v": 1	"t": 1515547	"P": 1500.25	"F": 8991	"C": 45.36	"D": 3119	"sn": 54091779688249	"file": "/data/device_log/data0000.out"}
{"v": 1	"t": 1515568	"P": 1496.0	"F": 8923}
{"v": 1	"t": 1515588	"P": 1507.25	"F": 9384}
{"v": 1	"t": 1515608	"P": 1506.0	"F": 9261}
{"v": 1	"t": 1515629	"P": 1513.75	"F": 8891}
{"v": 1	"t": 1515649	"P": 1518.75	"F": 9148}
{"v": 1	"t": 1515669	"P": 1535.25	"F": 9308}
{"v": 1	"t": 1515689	"P": 1536.25	"F": 8961}
{"v": 1	"t": 1515710	"P": 1550.5	"F": 9214}
{"v": 1	"t": 1515730	"P": 1553.25	"F": 9241}
{"v": 1	"t": 1515750	"P": 1550.0	"F": 9456}
{"v": 1	"t": 1515771	"P": 1549.5	"F": 9095}
{"v": 1	"t": 1515791	"P": 1560.25	"F": 9555}
{"v": 1	"t": 1515811	"P": 1543.0	"F": 9458}
{"v": 1	"t": 1515832	"P": 1541.5	"F": 9564}
{"v": 1	"t": 1515852	"P": 1510.0	"F": 9651}
{"v": 1	"t": 1515872	"P": 1532.5	"F": 9632}
{"v": 1	"t": 1515892	"P": 1516.5	"F": 9427}
{"v": 1	"t": 1515913	"P": 1505.5	"F": 9783}
{"v": 1	"t": 1515933	"P": 1506.5	"F": 9519}
{"v": 1	"t": 1515953	"P": 1501.5	"F": 9462}
{"v": 1	"t": 1515974	"P": 1487.25	"F": 9214}
{"v": 1	"t": 1515994	"P": 1490.75	"F": 9410}
{"v": 1	"t": 1516015	"P": 1504.0	"F": 9230}
{"v": 1	"t": 1516035	"P": 1493.0	"F": 9359}
{"v": 1	"t": 1516055	"P": 1485.75	"F": 9528}
{"v": 1	"t": 1516076	"P": 1487.25	"F": 9562}
{"v": 1	"t": 1516096	"P": 1492.0	"F": 9354}
{"v": 1	"t": 1516116	"P": 1485.5	"F": 9172}
{"v": 1	"t": 1516137	"P": 1482.0	"F": 9210}
{"v": 1	"t": 1516157	"P": 1484.5	"F": 9610}
{"v": 1	"t": 1516177	"P": 1481.0	"F": 9226}
{"v": 1	"t": 1516198	"P": 1471.5	"F": 9772}
{"v": 1	"t": 1516218	"P": 1475.75	"F": 9547}
{"v": 1	"t": 1516238	"P": 1478.75	"F": 9541}
{"v": 1	"t": 1516258	"P": 1471.0	"F": 9185}
{"v": 1	"t": 1516279	"P": 1472.5	"F": 9654}
{"v": 1	"t": 1516299	"P": 1470.5	"F": 9867}
{"v": 1	"t": 1516319	"P": 1455.0	"F": 9396}
{"v": 1	"t": 1516340	"P": 1462.5	"F": 9749}
{"v": 1	"t": 1516360	"P": 1448.25	"F": 9433}
{"v": 1	"t": 1516380	"P": 1454.75	"F": 9512}
{"v": 1	"t": 1516401	"P": 1446.75	"F": 9210}
{"v": 1	"t": 1516421	"P": 1443.75	"F": 9193}
{"v": 1	"t": 1516441	"P": 1423.5	"F": 9707}
{"v": 1	"t": 1516462	"P": 1427.75	"F": 9255}
{"v": 1	"t": 1516482	"P": 1420.75	"F": 8892}
{"v": 1	"t": 1516502	"P": 1442.5	"F": 9321}
{"v": 1	"t": 1516523	"P": 1424.5	"F": 9679}
{"v": 1	"t": 1516543	"P": 1427.75	"F": 9450}
{"v": 1	"t": 1516564	"P": 1435.75	"F": 9211	"C": 45.32	"D": 3119	"sn": 54091779688249	"file": "/data/device_log/data0000.out"}
{"v": 1	"t": 1516584	"P": 1428.75	"F": 9237}
{"v": 1	"t": 1516604	"P": 1428.5	"F": 8930}
{"v": 1	"t": 1516624	"P": 1437.5	"F": 8741}
{"v": 1	"t": 1516645	"P": 1453.25	"F": 9009}
{"v": 1	"t": 1516665	"P": 1466.5	"F": 9081}
{"v": 1	"t": 1516685	"P": 1472.5	"F": 9170}
{"v": 1	"t": 1516706	"P": 1471.5	"F": 8900}
{"v": 1	"t": 1516726	"P": 1471.25	"F": 9706}
{"v": 1	"t": 1516746	"P": 1467.5	"F": 9496}
{"v": 1	"t": 1516767	"P": 1479.25	"F": 9212}
{"v": 1	"t": 1516787	"P": 1479.0	"F": 9162}
{"v": 1	"t": 1516807	"P": 1483.75	"F": 9142}
{"v": 1	"t": 1516828	"P": 1468.0	"F": 9303}
{"v": 1	"t": 1516848	"P": 1479.5	"F": 8931}
{"v": 1	"t": 1516868	"P": 1485.0	"F": 8744}
{"v": 1	"t": 1516888	"P": 1492.0	"F": 8706}
{"v": 1	"t": 1516909	"P": 1492.75	"F": 8845}
{"v": 1	"t": 1516929	"P": 1488.25	"F": 9189}
{"v": 1	"t": 1516949	"P": 1480.0	"F": 8963}
{"v": 1	"t": 1516970	"P": 1477.25	"F": 9097}
{"v": 1	"t": 1516990	"P": 1476.0	"F": 8838}
{"v": 1	"t": 1517010	"P": 1469.5	"F": 8799}
{"v": 1	"t": 1517031	"P": 1463.75	"F": 8662}
{"v": 1	"t": 1517051	"P": 1454.5	"F": 8434}
{"v": 1	"t": 1517072	"P": 1455.75	"F": 8983}
{"v": 1	"t": 1517092	"P": 1445.75	"F": 8356}
{"v": 1	"t": 1517112	"P": 1443.0	"F": 8923}
{"v": 1	"t": 1517133	"P": 1445.25	"F": 9186}
{"v": 1	"t": 1517153	"P": 1451.5	"F": 8751}
{"v": 1	"t": 1517174	"P": 1449.75	"F": 9091}
{"v": 1	"t": 1517194	"P": 1458.25	"F": 9172}
{"v": 1	"t": 1517214	"P": 1460.5	"F": 9039}
{"v": 1	"t": 1517234	"P": 1471.25	"F": 9363}
{"v": 1	"t": 1517255	"P": 1462.25	"F": 9340}
{"v": 1	"t": 1517275	"P": 1463.25	"F": 9253}
{"v": 1	"t": 1517295	"P": 1457.5	"F": 8687}
{"v": 1	"t": 1517316	"P": 1466.0	"F": 9168}
{"v": 1	"t": 1517336	"P": 1473.0	"F": 8841}
{"v": 1	"t": 1517356	"P": 1471.25	"F": 9045}
{"v": 1	"t": 1517377	"P": 1458.25	"F": 8996}
{"v": 1	"t": 1517397	"P": 1465.75	"F": 8986}
{"v": 1	"t": 1517417	"P": 1464.5	"F": 8980}
{"v": 1	"t": 1517438	"P": 1456.0	"F": 9361}
{"v": 1	"t": 1517458	"P": 1442.75	"F": 8864}
{"v": 1	"t": 1517478	"P": 1451.25	"F": 8794}
{"v": 1	"t": 1517498	"P": 1451.75	"F": 9037}
{"v": 1	"t": 1517519	"P": 1438.75	"F": 8758}
{"v": 1	"t": 1517539	"P": 1442.5	"F": 8968}
{"v": 1	"t": 1517559	"P": 1450.75	"F": 9231}
{"v": 1	"t": 1517580	"P": 1446.75	"F": 9197	"C": 45.295	"D": 3119	"sn": 54091779688249	"file": "/data/device_log/data0000.out"}
{"v": 1	"t": 1517600	"P": 1442.75	"F": 8702}
{"v": 1	"t": 1517620	"P": 1444.25	"F": 8944}
{"v": 1	"t": 1517641	"P": 1435.25	"F": 8899}
{"v": 1	"t": 1517661	"P": 1428.25	"F": 8891}
{"v": 1	"t": 1517682	"P": 1426.5	"F": 8760}
{"v": 1	"t": 1517702	"P": 1429.5	"F": 9047}
{"v": 1	"t": 1517723	"P": 1432.5	"F": 8836}
{"v": 1	"t": 1517743	"P": 1437.5	"F": 8622}
{"v": 1	"t": 1517764	"P": 1432.5	"F": 8450}
{"v": 1	"t": 1517784	"P": 1450.25	"F": 8353}
{"v": 1	"t": 1517805	"P": 1455.75	"F": 8379}
{"v": 1	"t": 1517825	"P": 1450.5	"F": 8049}
{"v": 1	"t": 1517845	"P": 1446.25	"F": 8201}
{"v": 1	"t": 1517866	"P": 1437.5	"F": 8506}
{"v": 1	"t": 1517886	"P": 1424.25	"F": 8622}
{"v": 1	"t": 1517907	"P": 1422.0	"F": 8031}
{"v": 1	"t": 1517927	"P": 1411.5	"F": 8289}
{"v": 1	"t": 1517947	"P": 1408.25	"F": 8212}
{"v": 1	"t": 1517968	"P": 1399.0	"F": 8062}
{"v": 1	"t": 1517988	"P": 1385.25	"F": 8097}
{"v": 1	"t": 1518008	"P": 1395.25	"F": 8244}
{"v": 1	"t": 1518029	"P": 1376.5	"F": 8374}
{"v": 1	"t": 1518049	"P": 1368.25	"F": 7866}
{"v": 1	"t": 1518069	"P": 1365.0	"F": 8165}
{"v": 1	"t": 1518090	"P": 1364.5	"F": 8229}
{"v": 1	"t": 1518110	"P": 1354.0	"F": 8038}
{"v": 1	"t": 1518130	"P": 1344.0	"F": 8034}
{"v": 1	"t": 1518150	"P": 1353.25	"F": 7781}
{"v": 1	"t": 1518171	"P": 1354.0	"F": 8107}
{"v": 1	"t": 1518191	"P": 1354.0	"F": 7954}
{"v": 1	"t": 1518211	"P": 1352.75	"F": 8098}
{"v": 1	"t": 1518232	"P": 1338.0	"F": 7809}
{"v": 1	"t": 1518252	"P": 1341.25	"F": 7976}
{"v": 1	"t": 1518272	"P": 1344.0	"F": 7270}
{"v": 1	"t": 1518293	"P": 1320.0	"F": 7747}
{"v": 1	"t": 1518313	"P": 1329.0	"F": 7764}
{"v": 1	"t": 1518333	"P": 1331.25	"F": 7827}
{"v": 1	"t": 1518354	"P": 1331.0	"F": 7718}
{"v": 1	"t": 1518374	"P": 1316.5	"F": 7786}
{"v": 1	"t": 1518394	"P": 1313.0	"F": 7798}
{"v": 1	"t": 1518415	"P": 1326.25	"F": 7422}
{"v": 1	"t": 1518435	"P": 1327.25	"F": 7458}
{"v": 1	"t": 1518456	"P": 1327.0	"F": 7855}
{"v": 1	"t": 1518476	"P": 1342.75	"F": 7763}
{"v": 1	"t": 1518496	"P": 1338.75	"F": 7578}
{"v": 1	"t": 1518517	"P": 1323.0	"F": 8045}
{"v": 1	"t": 1518537	"P": 1335.0	"F": 7699}
{"v": 1	"t": 1518557	"P": 1339.0	"F": 7989}
{"v": 1	"t": 1518578	"P": 1335.25	"F": 7911}
{"v": 1	"t": 1518598	"P": 1345.0	"F": 7696	"C": 45.295	"D": 3119	"sn": 54091779688249	"file": "/data/device_log/data0000.out"}
{"v": 1	"t": 1518618	"P": 1335.5	"F": 7601}
{"v": 1	"t": 1518638	"P": 1338.5	"F": 7555}
{"v": 1	"t": 1518659	"P": 1335.0	"F": 7817}
{"v": 1	"t": 1518679	"P": 1329.5	"F": 7600}
{"v": 1	"t": 1518699	"P": 1356.25	"F": 7591}
{"v": 1	"t": 1518720	"P": 1342.75	"F": 7316}
{"v": 1	"t": 1518740	"P": 1355.5	"F": 7547}
{"v": 1	"t": 1518760	"P": 1349.0	"F": 7732}
{"v": 1	"t": 1518781	"P": 1345.0	"F": 7815}
{"v": 1	"t": 1518801	"P": 1359.5	"F": 7928}
{"v": 1	"t": 1518821	"P": 1354.75	"F": 7953}
{"v": 1	"t": 1518842	"P": 1352.25	"F": 8043}
{"v": 1	"t": 1518862	"P": 1350.75	"F": 8001}
{"v": 1	"t": 1518882	"P": 1358.0	"F": 7895}
{"v": 1	"t": 1518902	"P": 1355.0	"F": 8163}
{"v": 1	"t": 1518923	"P": 1344.75	"F": 8274}
{"v": 1	"t": 1518943	"P": 1360.25	"F": 8241}
{"v": 1	"t": 1518963	"P": 1369.5	"F": 8260}
{"v": 1	"t": 1518984	"P": 1368.5	"F": 8530}
{"v": 1	"t": 1519004	"P": 1368.75	"F": 8109}
{"v": 1	"t": 1519025	"P": 1373.0	"F": 8216}
{"v": 1	"t": 1519045	"P": 1382.25	"F": 8323}
{"v": 1	"t": 1519065	"P": 1373.5	"F": 7983}
{"v": 1	"t": 1519086	"P": 1382.75	"F": 8254}
{"v": 1	"t": 1519106	"P": 1388.5	"F": 8283}
{"v": 1	"t": 1519126	"P": 1378.0	"F": 8110}
{"v": 1	"t": 1519147	"P": 1397.25	"F": 7779}
{"v": 1	"t": 1519167	"P": 1394.0	"F": 7806}
{"v": 1	"t": 1519187	"P": 1403.5	"F": 8348}
{"v": 1	"t": 1519208	"P": 1389.0	"F": 7618}
{"v": 1	"t": 1519228	"P": 1388.75	"F": 7737}
{"v": 1	"t": 1519248	"P": 1400.0	"F": 7943}
{"v": 1	"t": 1519268	"P": 1415.0	"F": 7853}
{"v": 1	"t": 1519289	"P": 1409.75	"F": 8179}
{"v": 1	"t": 1519309	"P": 1409.0	"F": 7831}
{"v": 1	"t": 1519329	"P": 1391.0	"F": 8024}
{"v": 1	"t": 1519350	"P": 1401.0	"F": 7794}
{"v": 1	"t": 1519370	"P": 1418.0	"F": 7913}
{"v": 1	"t": 1519390	"P": 1409.0	"F": 8242}
{"v": 1	"t": 1519411	"P": 1412.25	"F": 7619}
{"v": 1	"t": 1519431	"P": 1402.75	"F": 7924}
{"v": 1	"t": 1519451	"P": 1389.25	"F": 8436}
{"v": 1	"t": 1519472	"P": 1385.25	"F": 8255}
{"v": 1	"t": 1519492	"P": 1373.0	"F": 8436}
{"v": 1	"t": 1519512	"P": 1385.5	"F": 8485}
{"v": 1	"t": 1519533	"P": 1375.0	"F": 8533}
{"v": 1	"t": 1519553	"P": 1369.5	"F": 8679}
{"v": 1	"t": 1519573	"P": 1366.25	"F": 9036}
{"v": 1	"t": 1519594	"P": 1351.0	"F": 9045}
{"v": 1	"t": 1519614	"P": 1354.75	"F": 8486	"C": 45.225	"D": 3119	"sn": 54091779688249	"file": "/data/device_log/data0000.out"}
{"v": 1	"t": 1519635	"P": 1366.25	"F": 8605}
{"v": 1	"t": 1519655	"P": 1355.75	"F": 8486}
{"v": 1	"t": 1519675	"P": 1353.5	"F": 8143}
{"v": 1	"t": 1519695	"P": 1364.25	"F": 7902}
{"v": 1	"t": 1519716	"P": 1362.0	"F": 8051}
{"v": 1	"t": 1519736	"P": 1369.0	"F": 8272}
{"v": 1	"t": 1519756	"P": 1358.75	"F": 8386}
{"v": 1	"t": 1519777	"P": 1373.75	"F": 8308}
{"v": 1	"t": 1519797	"P": 1367.0	"F": 8513}
{"v": 1	"t": 1519817	"P": 1381.75	"F": 8120}
{"v": 1	"t": 1519838	"P": 1371.75	"F": 7615}
{"v": 1	"t": 1519858	"P": 1363.75	"F": 8568}
{"v": 1	"t": 1519878	"P": 1369.75	"F": 8254}
{"v": 1	"t": 1519899	"P": 1362.75	"F": 7659}
{"v": 1	"t": 1519919	"P": 1357.25	"F": 8003}
{"v": 1	"t": 1519939	"P": 1335.0	"F": 8064}
{"v": 1	"t": 1519959	"P": 1352.25	"F": 7590}
{"v": 1	"t": 1519980	"P": 1343.25	"F": 7619}
{"v": 1	"t": 1520000	"P": 1338.25	"F": 7698}
{"v": 1	"t": 1520020	"P": 1351.75	"F": 7298}
{"v": 1	"t": 1520041	"P": 1336.25	"F": 7677}
{"v": 1	"t": 1520061	"P": 1350.25	"F": 7666}
{"v": 1	"t": 1520081	"P": 1342.5	"F": 7731}
{"v": 1	"t": 1520102	"P": 1346.75	"F": 7922}
{"v": 1	"t": 1520122	"P": 1340.5	"F": 7840}
{"v": 1	"t": 1520143	"P": 1352.75	"F": 7758}
{"v": 1	"t": 1520163	"P": 1339.0	"F": 7551}
{"v": 1	"t": 1520183	"P": 1360.25	"F": 7738}
{"v": 1	"t": 1520204	"P": 1360.75	"F": 7494}
{"v": 1	"t": 1520224	"P": 1350.5	"F": 7373}
{"v": 1	"t": 1520244	"P": 1340.75	"F": 7375}
{"v": 1	"t": 1520265	"P": 1340.5	"F": 7403}
{"v": 1	"t": 1520285	"P": 1347.0	"F": 7507}
{"v": 1	"t": 1520305	"P": 1351.0	"F": 7556}
{"v": 1	"t": 1520325	"P": 1346.25	"F": 7970}
{"v": 1	"t": 1520346	"P": 1349.0	"F": 7387}
{"v": 1	"t": 1520366	"P": 1351.25	"F": 7452}
{"v": 1	"t": 1520386	"P": 1341.25	"F": 7326}
{"v": 1	"t": 1520407	"P": 1346.5	"F": 7907}
{"v": 1	"t": 1520427	"P": 1342.75	"F": 7823}
{"v": 1	"t": 1520447	"P": 1346.75	"F": 7382}
{"v": 1	"t": 1520468	"P": 1352.25	"F": 7316}
{"v": 1	"t": 1520488	"P": 1350.0	"F": 7172}
{"v": 1	"t": 1520508	"P": 1365.25	"F": 7331}
{"v": 1	"t": 1520528	"P": 1367.5	"F": 7577}
{"v": 1	"t": 1520549	"P": 1381.0	"F": 7578}
{"v": 1	"t": 1520569	"P": 1371.75	"F": 7221}
{"v": 1	"t": 1520589	"P": 1387.5	"F": 6944}
{"v": 1	"t": 1520610	"P": 1389.25	"F": 6880}
{"v": 1	"t": 1520630	"P": 1396.75	"F": 7365	"C": 45.25	"D": 3119	"sn": 54091779688249	"file": "/data/device_log/data0000.out"}
{"v": 1	"t": 1520650	"P": 1402.5	"F": 7208}
{"v": 1	"t": 1520671	"P": 1411.25	"F": 7683}
{"v": 1	"t": 1520691	"P": 1402.25	"F": 7519}
{"v": 1	"t": 1520712	"P": 1419.25	"F": 7497}
{"v": 1	"t": 1520732	"P": 1419.25	"F": 7222}
{"v": 1	"t": 1520752	"P": 1423.25	"F": 7169}
{"v": 1	"t": 1520773	"P": 1426.5	"F": 7596}
{"v": 1	"t": 1520793	"P": 1423.5	"F": 7843}
{"v": 1	"t": 1520813	"P": 1423.0	"F": 7283}
{"v": 1	"t": 1520833	"P": 1433.0	"F": 6987}
{"v": 1	"t": 1520854	"P": 1425.0	"F": 7230}
{"v": 1	"t": 1520874	"P": 1415.25	"F": 7251}
{"v": 1	"t": 1520894	"P": 1418.25	"F": 7269}
{"v": 1	"t": 1520915	"P": 1427.0	"F": 7480}
{"v": 1	"t": 1520935	"P": 1429.25	"F": 7270}
{"v": 1	"t": 1520955	"P": 1429.5	"F": 7274}
{"v": 1	"t": 1520976	"P": 1430.5	"F": 7275}
{"v": 1	"t": 1520996	"P": 1427.5	"F": 7450}
{"v": 1	"t": 1521016	"P": 1443.5	"F": 7442}
{"v": 1	"t": 1521036	"P": 1446.5	"F": 7066}
{"v": 1	"t": 1521057	"P": 1445.75	"F": 7425}
{"v": 1	"t": 1521077	"P": 1436.0	"F": 7618}
{"v": 1	"t": 1521097	"P": 1442.75	"F": 7577}
{"v": 1	"t": 1521118	"P": 1434.25	"F": 7570}
{"v": 1	"t": 1521138	"P": 1425.25	"F": 7526}
{"v": 1	"t": 1521158	"P": 1433.75	"F": 7614}
{"v": 1	"t": 1521179	"P": 1426.0	"F": 7550}
{"v": 1	"t": 1521199	"P": 1439.75	"F": 7523}
{"v": 1	"t": 1521219	"P": 1432.75	"F": 7178}
{"v": 1	"t": 1521240	"P": 1447.0	"F": 7826}
{"v": 1	"t": 1521260	"P": 1453.25	"F": 8225}
{"v": 1	"t": 1521281	"P": 1461.5	"F": 7859}
{"v": 1	"t": 1521301	"P": 1474.0	"F": 8105}
{"v": 1	"t": 1521322	"P": 1475.25	"F": 7035}
{"v": 1	"t": 1521342	"P": 1484.0	"F": 7403}
{"v": 1	"t": 1521362	"P": 1486.0	"F": 7688}
{"v": 1	"t": 1521383	"P": 1478.75	"F": 7328}
{"v": 1	"t": 1521403	"P": 1463.25	"F": 7558}
{"v": 1	"t": 1521423	"P": 1470.25	"F": 7346}
{"v": 1	"t": 1521444	"P": 1457.75	"F": 7337}
{"v": 1	"t": 1521464	"P": 1468.5	"F": 7873}
{"v": 1	"t": 1521484	"P": 1457.5	"F": 7411}
{"v": 1	"t": 1521505	"P": 1477.75	"F": 7679}
{"v": 1	"t": 1521525	"P": 1467.5	"F": 7448}
{"v": 1	"t": 1521545	"P": 1468.75	"F": 7661}
{"v": 1	"t": 1521565	"P": 1475.5	"F": 7653}
{"v": 1	"t": 1521586	"P": 1475.0	"F": 7494}
{"v": 1	"t": 1521606	"P": 1488.0	"F": 7593}
{"v": 1	"t": 1521626	"P": 1487.25	"F": 7252}
{"v": 1	"t": 1521647	"P": 1486.5	"F": 7650	"C": 45.215	"D": 3119	"sn": 54091779688249	"file": "/data/device_log/data0000.out"}
{"v": 1	"t": 1521667	"P": 1487.25	"F": 7477}
{"v": 1	"t": 1521687	"P": 1489.75	"F": 7338}
{"v": 1	"t": 1521708	"P": 1486.5	"F": 7616}
{"v": 1	"t": 1521728	"P": 1482.0	"F": 7265}
{"v": 1	"t": 1521748	"P": 1498.75	"F": 7038}
{"v": 1	"t": 1521769	"P": 1516.0	"F": 7408}
{"v": 1	"t": 1521789	"P": 1502.75	"F": 7319}
{"v": 1	"t": 1521809	"P": 1503.75	"F": 7470}
{"v": 1	"t": 1521829	"P": 1491.75	"F": 7015}
{"v": 1	"t": 1521850	"P": 1491.25	"F": 7501}
{"v": 1	"t": 1521870	"P": 1484.25	"F": 7182}
{"v": 1	"t": 1521891	"P": 1494.0	"F": 7292}
{"v": 1	"t": 1521911	"P": 1499.75	"F": 7501}
{"v": 1	"t": 1521931	"P": 1512.0	"F": 7593}
{"v": 1	"t": 1521952	"P": 1507.75	"F": 7352}
{"v": 1	"t": 1521972	"P": 1522.5	"F": 7239}
{"v": 1	"t": 1521992	"P": 1520.25	"F": 7109}
{"v": 1	"t": 1522013	"P": 1520.75	"F": 6842}
{"v": 1	"t": 1522033	"P": 1525.75	"F": 7417}
{"v": 1	"t": 1522053	"P": 1526.5	"F": 7562}
{"v": 1	"t": 1522074	"P": 1527.25	"F": 7419}
{"v": 1	"t": 1522094	"P": 1510.5	"F": 7519}
{"v": 1	"t": 1522114	"P": 1518.75	"F": 7621}
{"v": 1	"t": 1522134	"P": 1518.75	"F": 7117}
{"v": 1	"t": 1522155	"P": 1521.0	"F": 7851}
{"v": 1	"t": 1522175	"P": 1523.25	"F": 7392}
{"v": 1	"t": 1522195	"P": 1510.75	"F": 7666}
{"v": 1	"t": 1522216	"P": 1517.25	"F": 7742}
{"v": 1	"t": 1522236	"P": 1498.75	"F": 7813}
{"v": 1	"t": 1522256	"P": 1490.0	"F": 7824}
{"v": 1	"t": 1522277	"P": 1471.0	"F": 6977}
{"v": 1	"t": 1522297	"P": 1470.25	"F": 7338}
{"v": 1	"t": 1522317	"P": 1481.75	"F": 7752}
{"v": 1	"t": 1522338	"P": 1479.75	"F": 7238}
{"v": 1	"t": 1522358	"P": 1482.0	"F": 7508}
{"v": 1	"t": 1522378	"P": 1499.25	"F": 7595}
{"v": 1	"t": 1522398	"P": 1516.25	"F": 7709}
{"v": 1	"t": 1522419	"P": 1519.75	"F": 7818}
{"v": 1	"t": 1522439	"P": 1540.5	"F": 7481}
{"v": 1	"t": 1522460	"P": 1552.75	"F": 7222}
{"v": 1	"t": 1522480	"P": 1566.75	"F": 7460}
{"v": 1	"t": 1522501	"P": 1564.5	"F": 7834}
{"v": 1	"t": 1522521	"P": 1569.75	"F": 7425}
{"v": 1	"t": 1522541	"P": 1562.75	"F": 7253}
{"v": 1	"t": 1522561	"P": 1564.0	"F": 7511}
{"v": 1	"t": 1522582	"P": 1576.25	"F": 7208}
{"v": 1	"t": 1522602	"P": 1578.5	"F": 7510}
{"v": 1	"t": 1522622	"P": 1589.25	"F": 7441}
{"v": 1	"t": 1522643	"P": 1589.5	"F": 7570}
{"v": 1	"t": 1522663	"P": 1598.0	"F": 7297	"C": 45.23	"D": 3119	"sn": 54091779688249	"file": "/data/device_log/data0000.out"}
{"v": 1	"t": 1522683	"P": 1618.0	"F": 7701}
{"v": 1	"t": 1522704	"P": 1632.25	"F": 7555}
{"v": 1	"t": 1522724	"P": 1659.5	"F": 7633}
{"v": 1	"t": 1522744	"P": 1675.25	"F": 7497}
{"v": 1	"t": 1522764	"P": 1699.75	"F": 7891}
{"v": 1	"t": 1522785	"P": 1718.25	"F": 7767}
{"v": 1	"t": 1522805	"P": 1718.75	"F": 6969}
{"v": 1	"t": 1522825	"P": 1714.75	"F": 7117}
{"v": 1	"t": 1522846	"P": 1723.0	"F": 7059}
{"v": 1	"t": 1522866	"P": 1727.75	"F": 7447}
{"v": 1	"t": 1522886	"P": 1752.25	"F": 7214}
{"v": 1	"t": 1522907	"P": 1751.75	"F": 7569}
{"v": 1	"t": 1522927	"P": 1772.0	"F": 7516}
{"v": 1	"t": 1522947	"P": 1787.5	"F": 7772}
{"v": 1	"t": 1522968	"P": 1797.5	"F": 7808}
{"v": 1	"t": 1522988	"P": 1789.5	"F": 7503}
{"v": 1	"t": 1523008	"P": 1791.75	"F": 7476}
{"v": 1	"t": 1523029	"P": 1792.75	"F": 7166}
{"v": 1	"t": 1523049	"P": 1789.5	"F": 7190}
{"v": 1	"t": 1523069	"P": 1800.25	"F": 7548}
{"v": 1	"t": 1523090	"P": 1813.0	"F": 7641}
{"v": 1	"t": 1523110	"P": 1800.25	"F": 7696}
{"v": 1	"t": 1523130	"P": 1802.75	"F": 7446}
{"v": 1	"t": 1523151	"P": 1819.0	"F": 7486}
{"v": 1	"t": 1523171	"P": 1826.0	"F": 7274}
{"v": 1	"t": 1523191	"P": 1835.75	"F": 7598}
{"v": 1	"t": 1523212	"P": 1835.25	"F": 7693}
{"v": 1	"t": 1523232	"P": 1822.75	"F": 7165}
{"v": 1	"t": 1523252	"P": 1841.75	"F": 7613}
{"v": 1	"t": 1523273	"P": 1831.0	"F": 7416}
{"v": 1	"t": 1523293	"P": 1825.5	"F": 7561}
{"v": 1	"t": 1523313	"P": 1838.5	"F": 7250}
{"v": 1	"t": 1523333	"P": 1840.25	"F": 7545}
{"v": 1	"t": 1523354	"P": 1842.0	"F": 7530}
{"v": 1	"t": 1523374	"P": 1839.25	"F": 7712}
{"v": 1	"t": 1523394	"P": 1845.25	"F": 7799}
{"v": 1	"t": 1523415	"P": 1853.0	"F": 7812}
{"v": 1	"t": 1523435	"P": 1856.25	"F": 7833}
{"v": 1	"t": 1523455	"P": 1859.5	"F": 7850}
{"v": 1	"t": 1523476	"P": 1869.75	"F": 7671}
{"v": 1	"t": 1523496	"P": 1878.25	"F": 7282}
{"v": 1	"t": 1523516	"P": 1877.25	"F": 7644}
{"v": 1	"t": 1523537	"P": 1875.0	"F": 7381}
{"v": 1	"t": 1523557	"P": 1897.0	"F": 7400}
{"v": 1	"t": 1523578	"P": 1901.25	"F": 7176}
{"v": 1	"t": 1523598	"P": 1898.5	"F": 7558}
{"v": 1	"t": 1523618	"P": 1888.0	"F": 7726}
{"v": 1	"t": 1523639	"P": 1891.5	"F": 7724}
{"v": 1	"t": 1523659	"P": 1872.25	"F": 7981}
{"v": 1	"t": 1523679	"P": 1869.25	"F": 7845	"C": 45.205	"D": 3119	"sn": 54091779688249	"file": "/data/device_log/data0000.out"}
{"v": 1	"t": 1523700	"P": 1868.0	"F": 7621}
{"v": 1	"t": 1523720	"P": 1846.25	"F": 7196}
{"v": 1	"t": 1523740	"P": 1835.5	"F": 7493}
{"v": 1	"t": 1523761	"P": 1837.0	"F": 7809}
{"v": 1	"t": 1523781	"P": 1840.75	"F": 7527}
{"v": 1	"t": 1523801	"P": 1852.0	"F": 7906}
{"v": 1	"t": 1523821	"P": 1845.5	"F": 7521}
{"v": 1	"t": 1523842	"P": 1848.25	"F": 7374}
{"v": 1	"t": 1523862	"P": 1848.75	"F": 7673}
{"v": 1	"t": 1523882	"P": 1868.75	"F": 7478}
{"v": 1	"t": 1523903	"P": 1859.5	"F": 7533}
{"v": 1	"t": 1523923	"P": 1854.0	"F": 7925}
{"v": 1	"t": 1523943	"P": 1846.0	"F": 7477}
{"v": 1	"t": 1523964	"P": 1858.5	"F": 7249}
{"v": 1	"t": 1523984	"P": 1861.0	"F": 6929}
{"v": 1	"t": 1524004	"P": 1874.25	"F": 7630}
{"v": 1	"t": 1524025	"P": 1889.75	"F": 7389}
{"v": 1	"t": 1524045	"P": 1902.75	"F": 7523}
{"v": 1	"t": 1524065	"P": 1913.0	"F": 7458}
{"v": 1	"t": 1524086	"P": 1915.5	"F": 7291}
{"v": 1	"t": 1524106	"P": 1936.75	"F": 7514}
{"v": 1	"t": 1524127	"P": 1938.0	"F": 7390}
{"v": 1	"t": 1524147	"P": 1927.25	"F": 7441}
{"v": 1	"t": 1524167	"P": 1962.5	"F": 7097}
{"v": 1	"t": 1524187	"P": 1957.25	"F": 7880}
{"v": 1	"t": 1524208	"P": 1971.75	"F": 7382}
{"v": 1	"t": 1524228	"P": 1997.5	"F": 7300}
{"v": 1	"t": 1524248	"P": 2016.25	"F": 7409}
{"v": 1	"t": 1524269	"P": 2012.75	"F": 7417}
{"v": 1	"t": 1524289	"P": 2031.75	"F": 7421}
{"v": 1	"t": 1524309	"P": 2033.0	"F": 7110}
{"v": 1	"t": 1524330	"P": 2039.25	"F": 7206}
{"v": 1	"t": 1524350	"P": 2051.25	"F": 7445}
{"v": 1	"t": 1524370	"P": 2056.75	"F": 7426}
{"v": 1	"t": 1524391	"P": 2055.25	"F": 7544}
{"v": 1	"t": 1524411	"P": 2076.25	"F": 7671}
{"v": 1	"t": 1524431	"P": 2089.75	"F": 7472}
{"v": 1	"t": 1524451	"P": 2094.25	"F": 7262}
{"v": 1	"t": 1524472	"P": 2110.5	"F": 7341}
{"v": 1	"t": 1524492	"P": 2113.0	"F": 7484}
{"v": 1	"t": 1524512	"P": 2117.5	"F": 6882}
{"v": 1	"t": 1524533	"P": 2142.75	"F": 7368}
{"v": 1	"t": 1524553	"P": 2162.75	"F": 7399}
{"v": 1	"t": 1524573	"P": 2179.0	"F": 7422}
{"v": 1	"t": 1524594	"P": 2203.25	"F": 7445}
{"v": 1	"t": 1524614	"P": 2221.0	"F": 7690}
{"v": 1	"t": 1524634	"P": 2248.5	"F": 7620}
{"v": 1	"t": 1524655	"P": 2266.75	"F": 7841}
{"v": 1	"t": 1524675	"P": 2281.25	"F": 7442}
{"v": 1	"t": 1524696	"P": 2291.0	"F": 7127	"C": 45.18	"D": 3119	"sn": 54091779688249	"file": "/data/device_log/data0000.out"}
{"v": 1	"t": 1524716	"P": 2285.25	"F": 7534}
{"v": 1	"t": 1524737	"P": 2273.75	"F": 7560}
{"v": 1	"t": 1524757	"P": 2283.5	"F": 7404}
{"v": 1	"t": 1524778	"P": 2309.0	"F": 7887}
{"v": 1	"t": 1524798	"P": 2308.75	"F": 8112}
{"v": 1	"t": 1524819	"P": 2290.5	"F": 8283}
{"v": 1	"t": 1524839	"P": 2302.25	"F": 8311}
{"v": 1	"t": 1524860	"P": 2296.25	"F": 7439}
{"v": 1	"t": 1524880	"P": 2320.25	"F": 7432}
{"v": 1	"t": 1524900	"P": 2328.75	"F": 7840}
{"v": 1	"t": 1524920	"P": 2312.0	"F": 8138}
{"v": 1	"t": 1524941	"P": 2316.0	"F": 7678}
{"v": 1	"t": 1524961	"P": 2323.0	"F": 7937}
{"v": 1	"t": 1524981	"P": 2326.75	"F": 7799}
{"v": 1	"t": 1525002	"P": 2314.75	"F": 7560}
{"v": 1	"t": 1525022	"P": 2296.75	"F": 7316}
{"v": 1	"t": 1525042	"P": 2281.5	"F": 7908}
{"v": 1	"t": 1525063	"P": 2251.0	"F": 7692}
{"v": 1	"t": 1525083	"P": 2235.5	"F": 7829}
{"v": 1	"t": 1525103	"P": 2227.0	"F": 7997}
{"v": 1	"t": 1525123	"P": 2219.0	"F": 7173}
{"v": 1	"t": 1525144	"P": 2222.0	"F": 7626}
{"v": 1	"t": 1525164	"P": 2224.25	"F": 7545}
{"v": 1	"t": 1525184	"P": 2242.5	"F": 8095}
{"v": 1	"t": 1525205	"P": 2243.75	"F": 7963}
{"v": 1	"t": 1525225	"P": 2248.5	"F": 7818}
{"v": 1	"t": 1525245	"P": 2237.75	"F": 7889}
{"v": 1	"t": 1525266	"P": 2268.5	"F": 7789}
{"v": 1	"t": 1525286	"P": 2284.25	"F": 7644}
{"v": 1	"t": 1525306	"P": 2293.25	"F": 7908}
{"v": 1	"t": 1525327	"P": 2294.75	"F": 7924}
{"v": 1	"t": 1525347	"P": 2281.75	"F": 7543}
{"v": 1	"t": 1525367	"P": 2284.25	"F": 7866}
{"v": 1	"t": 1525388	"P": 2281.25	"F": 7360}
{"v": 1	"t": 1525408	"P": 2271.25	"F": 7712}
{"v": 1	"t": 1525429	"P": 2263.0	"F": 8253}
{"v": 1	"t": 1525449	"P": 2242.75	"F": 8143}
{"v": 1	"t": 1525469	"P": 2236.75	"F": 8050}
{"v": 1	"t": 1525489	"P": 2250.0	"F": 7819}
{"v": 1	"t": 1525510	"P": 2276.5	"F": 8255}
{"v": 1	"t": 1525530	"P": 2283.5	"F": 7637}
{"v": 1	"t": 1525550	"P": 2286.75	"F": 8196}
{"v": 1	"t": 1525571	"P": 2285.0	"F": 8046}
{"v": 1	"t": 1525591	"P": 2289.0	"F": 8132}
{"v": 1	"t": 1525611	"P": 2265.75	"F": 7988}
{"v": 1	"t": 1525632	"P": 2255.5	"F": 7958}
{"v": 1	"t": 1525652	"P": 2262.25	"F": 7968}
{"v": 1	"t": 1525672	"P": 2244.25	"F": 7596}
{"v": 1	"t": 1525693	"P": 2246.75	"F": 7863}
{"v": 1	"t": 1525713	"P": 2239.75	"F": 8072	"C": 45.195	"D": 3119	"sn": 54091779688249	"file": "/data/device_log/data0000.out"}
{"v": 1	"t": 1525733	"P": 2199.75	"F": 7981}
{"v": 1	"t": 1525754	"P": 2162.5	"F": 7519}
{"v": 1	"t": 1525774	"P": 2149.0	"F": 7844}
{"v": 1	"t": 1525794	"P": 2126.25	"F": 7964}
{"v": 1	"t": 1525815	"P": 2109.0	"F": 7285}
{"v": 1	"t": 1525835	"P": 2123.5	"F": 7326}
{"v": 1	"t": 1525855	"P": 2104.0	"F": 7410}
{"v": 1	"t": 1525875	"P": 2091.25	"F": 7685}
{"v": 1	"t": 1525896	"P": 2072.75	"F": 8037}
{"v": 1	"t": 1525916	"P": 2053.25	"F": 7707}
{"v": 1	"t": 1525937	"P": 2026.75	"F": 7682}
{"v": 1	"t": 1525957	"P": 2007.75	"F": 7924}
{"v": 1	"t": 1525978	"P": 1988.0	"F": 7915}
{"v": 1	"t": 1525998	"P": 1985.5	"F": 7458}
{"v": 1	"t": 1526019	"P": 1982.0	"F": 7420}
{"v": 1	"t": 1526039	"P": 1973.0	"F": 6896}
{"v": 1	"t": 1526059	"P": 1963.25	"F": 7523}
{"v": 1	"t": 1526079	"P": 1960.5	"F": 7401}
{"v": 1	"t": 1526100	"P": 1954.0	"F": 7407}
{"v": 1	"t": 1526120	"P": 1946.0	"F": 7437}
{"v": 1	"t": 1526140	"P": 1938.5	"F": 7441}
{"v": 1	"t": 1526161	"P": 1935.25	"F": 7518}
{"v": 1	"t": 1526181	"P": 1929.75	"F": 7421}
{"v": 1	"t": 1526201	"P": 1930.75	"F": 7532}
{"v": 1	"t": 1526222	"P": 1932.25	"F": 7533}
{"v": 1	"t": 1526242	"P": 1935.0	"F": 7042}
{"v": 1	"t": 1526262	"P": 1931.0	"F": 7707}
{"v": 1	"t": 1526282	"P": 1947.5	"F": 7464}
{"v": 1	"t": 1526303	"P": 1931.0	"F": 7027}
{"v": 1	"t": 1526323	"P": 1940.75	"F": 7564}
{"v": 1	"t": 1526343	"P": 1942.75	"F": 7358}
{"v": 1	"t": 1526364	"P": 1943.0	"F": 7624}
{"v": 1	"t": 1526384	"P": 1956.5	"F": 7466}
{"v": 1	"t": 1526404	"P": 1949.25	"F": 7228}
{"v": 1	"t": 1526425	"P": 1956.0	"F": 7879}
{"v": 1	"t": 1526445	"P": 1963.5	"F": 7599}
{"v": 1	"t": 1526465	"P": 1960.5	"F": 7876}
{"v": 1	"t": 1526486	"P": 1973.5	"F": 7805}
{"v": 1	"t": 1526506	"P": 1976.0	"F": 7644}
{"v": 1	"t": 1526527	"P": 1993.5	"F": 7786}
{"v": 1	"t": 1526547	"P": 1998.0	"F": 7912}
{"v": 1	"t": 1526568	"P": 2008.75	"F": 7488}
{"v": 1	"t": 1526588	"P": 2010.0	"F": 7461}
{"v": 1	"t": 1526608	"P": 2017.75	"F": 7296}
{"v": 1	"t": 1526629	"P": 2026.0	"F": 7907}
{"v": 1	"t": 1526649	"P": 2019.75	"F": 7576}
{"v": 1	"t": 1526669	"P": 2022.0	"F": 7549}
{"v": 1	"t": 1526689	"P": 2031.75	"F": 7588}
{"v": 1	"t": 1526710	"P": 2027.0	"F": 7583}
{"v": 1	"t": 1526730	"P": 2028.5	"F": 7551	"C": 45.165	"D": 3119	"sn": 54091779688249	"file": "/data/device_log/data0000.out"}
{"v": 1	"t": 1526750	"P": 2030.25	"F": 7418}
{"v": 1	"t": 1526771	"P": 2044.25	"F": 7229}
{"v": 1	"t": 1526791	"P": 2062.0	"F": 6993}
{"v": 1	"t": 1526811	"P": 2082.75	"F": 7157}
{"v": 1	"t": 1526832	"P": 2076.0	"F": 7234}
{"v": 1	"t": 1526852	"P": 2065.25	"F": 7128}
{"v": 1	"t": 1526872	"P": 2058.5	"F": 7349}
{"v": 1	"t": 1526893	"P": 2048.75	"F": 7926}
{"v": 1	"t": 1526913	"P": 2045.0	"F": 7283}
{"v": 1	"t": 1526933	"P": 2041.75	"F": 7696}
{"v": 1	"t": 1526954	"P": 2050.5	"F": 7548}
{"v": 1	"t": 1526974	"P": 2046.25	"F": 7063}
{"v": 1	"t": 1526994	"P": 2046.0	"F": 7467}
{"v": 1	"t": 1527014	"P": 2042.0	"F": 7244}
{"v": 1	"t": 1527035	"P": 2045.75	"F": 7133}
{"v": 1	"t": 1527055	"P": 2044.75	"F": 7447}
{"v": 1	"t": 1527076	"P": 2067.0	"F": 6992}
{"v": 1	"t": 1527096	"P": 2059.0	"F": 7560}
{"v": 1	"t": 1527116	"P": 2063.0	"F": 7369}
{"v": 1	"t": 1527137	"P": 2065.25	"F": 7786}
{"v": 1	"t": 1527157	"P": 2054.5	"F": 7875}
{"v": 1	"t": 1527177	"P": 2066.25	"F": 7958}
{"v": 1	"t": 1527198	"P": 2060.75	"F": 7395}
{"v": 1	"t": 1527218	"P": 2059.25	"F": 7597}
{"v": 1	"t": 1527238	"P": 2051.0	"F": 7644}
{"v": 1	"t": 1527259	"P": 2058.75	"F": 7908}
{"v": 1	"t": 1527279	"P": 2064.5	"F": 7645}
{"v": 1	"t": 1527299	"P": 2073.25	"F": 7427}
{"v": 1	"t": 1527319	"P": 2080.0	"F": 7314}
{"v": 1	"t": 1527340	"P": 2070.0	"F": 7398}
{"v": 1	"t": 1527360	"P": 2078.25	"F": 7380}
{"v": 1	"t": 1527380	"P": 2071.0	"F": 7193}
{"v": 1	"t": 1527401	"P": 2087.75	"F": 7512}
{"v": 1	"t": 1527421	"P": 2082.5	"F": 7074}
{"v": 1	"t": 1527441	"P": 2077.75	"F": 7212}
{"v": 1	"t": 1527462	"P": 2070.25	"F": 7021}
{"v": 1	"t": 1527482	"P": 2070.0	"F": 7184}
{"v": 1	"t": 1527502	"P": 2071.25	"F": 7159}
{"v": 1	"t": 1527523	"P": 2073.5	"F": 7196}
{"v": 1	"t": 1527543	"P": 2079.0	"F": 7247}
{"v": 1	"t": 1527563	"P": 2089.75	"F": 7047}
{"v": 1	"t": 1527584	"P": 2089.25	"F": 6870}
{"v": 1	"t": 1527604	"P": 2093.0	"F": 7536}
{"v": 1	"t": 1527624	"P": 2093.75	"F": 7708}
{"v": 1	"t": 1527645	"P": 2080.5	"F": 7259}
{"v": 1	"t": 1527665	"P": 2084.75	"F": 7609}
{"v": 1	"t": 1527686	"P": 2065.0	"F": 7781}
{"v": 1	"t": 1527706	"P": 2066.25	"F": 7552}
{"v": 1	"t": 1527726	"P": 2059.25	"F": 7015}
{"v": 1	"t": 1527746	"P": 2058.75	"F": 7779	"C": 45.12	"D": 3119	"sn": 54091779688249	"file": "/data/device_log/data0000.out"}
{"v": 1	"t": 1527767	"P": 2053.0	"F": 7255}
{"v": 1	"t": 1527787	"P": 2050.0	"F": 7384}
{"v": 1	"t": 1527807	"P": 2066.25	"F": 7397}
{"v": 1	"t": 1527828	"P": 2053.25	"F": 7543}
{"v": 1	"t": 1527848	"P": 2052.25	"F": 7322}
{"v": 1	"t": 1527868	"P": 2058.25	"F": 6883}
{"v": 1	"t": 1527889	"P": 2063.5	"F": 7392}
{"v": 1	"t": 1527909	"P": 2071.75	"F": 7374}
{"v": 1	"t": 1527929	"P": 2076.0	"F": 6820}
{"v": 1	"t": 1527949	"P": 2091.75	"F": 7296}
{"v": 1	"t": 1527970	"P": 2078.5	"F": 7456}
{"v": 1	"t": 1527990	"P": 2098.75	"F": 7336}
{"v": 1	"t": 1528010	"P": 2087.25	"F": 7367}
{"v": 1	"t": 1528031	"P": 2095.0	"F": 7651}
{"v": 1	"t": 1528051	"P": 2082.0	"F": 7571}
{"v": 1	"t": 1528071	"P": 2085.0	"F": 7655}
{"v": 1	"t": 1528092	"P": 2075.0	"F": 7604}
{"v": 1	"t": 1528112	"P": 2070.75	"F": 7322}
{"v": 1	"t": 1528132	"P": 2073.25	"F": 7753}
{"v": 1	"t": 1528153	"P": 2073.25	"F": 7361}
{"v": 1	"t": 1528173	"P": 2071.75	"F": 7695}
{"v": 1	"t": 1528193	"P": 2061.75	"F": 7215}
{"v": 1	"t": 1528214	"P": 2058.5	"F": 7659}
{"v": 1	"t": 1528234	"P": 2033.5	"F": 7455}
{"v": 1	"t": 1528255	"P": 2035.75	"F": 7524}
{"v": 1	"t": 1528275	"P": 2028.0	"F": 7227}
{"v": 1	"t": 1528296	"P": 2005.75	"F": 7723}
{"v": 1	"t": 1528316	"P": 2008.75	"F": 7158}
{"v": 1	"t": 1528337	"P": 1998.0	"F": 7490}
{"v": 1	"t": 1528357	"P": 1994.0	"F": 7293}
{"v": 1	"t": 1528377	"P": 1990.5	"F": 7837}
{"v": 1	"t": 1528398	"P": 1996.0	"F": 7467}
{"v": 1	"t": 1528418	"P": 1977.5	"F": 7235}
{"v": 1	"t": 1528438	"P": 1974.75	"F": 7388}
{"v": 1	"t": 1528459	"P": 1979.0	"F": 7512}
{"v": 1	"t": 1528479	"P": 1961.75	"F": 7165}
{"v": 1	"t": 1528499	"P": 1966.0	"F": 7665}
{"v": 1	"t": 1528519	"P": 1955.25	"F": 7465}
{"v": 1	"t": 1528540	"P": 1958.75	"F": 7767}
{"v": 1	"t": 1528560	"P": 1943.25	"F": 7069}
{"v": 1	"t": 1528580	"P": 1939.5	"F": 7473}
{"v": 1	"t": 1528601	"P": 1921.25	"F": 7206}
{"v": 1	"t": 1528621	"P": 1931.75	"F": 7574}
{"v": 1	"t": 1528641	"P": 1918.25	"F": 7155}
{"v": 1	"t": 1528662	"P": 1916.75	"F": 7144}
{"v": 1	"t": 1528682	"P": 1927.25	"F": 7304}
{"v": 1	"t": 1528702	"P": 1932.75	"F": 7315}
{"v": 1	"t": 1528723	"P": 1915.25	"F": 7414}
{"v": 1	"t": 1528743	"P": 1927.5	"F": 7645}
{"v": 1	"t": 1528763	"P": 1912.5	"F": 7336	"C": 45.155	"D": 3119	"sn": 54091779688249	"file": "/data/device_log/data0000.out"}
{"v": 1	"t": 1528784	"P": 1919.25	"F": 7400}
{"v": 1	"t": 1528804	"P": 1915.75	"F": 7264}
{"v": 1	"t": 1528824	"P": 1908.75	"F": 7517}
{"v": 1	"t": 1528844	"P": 1910.0	"F": 7342}
{"v": 1	"t": 1528865	"P": 1907.25	"F": 7341}
{"v": 1	"t": 1528885	"P": 1917.5	"F": 7235}
{"v": 1	"t": 1528906	"P": 1901.0	"F": 7329}
{"v": 1	"t": 1528926	"P": 1914.25	"F": 7400}
{"v": 1	"t": 1528946	"P": 1913.75	"F": 7456}
{"v": 1	"t": 1528967	"P": 1913.0	"F": 7731}
{"v": 1	"t": 1528987	"P": 1924.0	"F": 7600}
{"v": 1	"t": 1529007	"P": 1926.75	"F": 7181}
{"v": 1	"t": 1529028	"P": 1928.75	"F": 7213}
{"v": 1	"t": 1529048	"P": 1924.5	"F": 7132}
{"v": 1	"t": 1529068	"P": 1938.5	"F": 7450}
{"v": 1	"t": 1529089	"P": 1934.75	"F": 7048}
{"v": 1	"t": 1529109	"P": 1946.75	"F": 7254}
{"v": 1	"t": 1529129	"P": 1949.75	"F": 7340}
{"v": 1	"t": 1529149	"P": 1961.5	"F": 7366}
{"v": 1	"t": 1529170	"P": 1959.75	"F": 7584}
{"v": 1	"t": 1529190	"P": 1960.0	"F": 7577}
{"v": 1	"t": 1529210	"P": 1976.5	"F": 7262}
{"v": 1	"t": 1529231	"P": 1972.75	"F": 7169}
{"v": 1	"t": 1529251	"P": 1991.25	"F": 7445}
{"v": 1	"t": 1529271	"P": 1985.5	"F": 7396}
{"v": 1	"t": 1529292	"P": 2007.5	"F": 7417}
{"v": 1	"t": 1529312	"P": 2010.5	"F": 7690}
{"v": 1	"t": 1529332	"P": 2018.75	"F": 7349}
{"v": 1	"t": 1529353	"P": 2013.75	"F": 7077}
{"v": 1	"t": 1529373	"P": 2026.5	"F": 7523}
{"v": 1	"t": 1529393	"P": 2024.5	"F": 7134}
{"v": 1	"t": 1529414	"P": 2033.75	"F": 7179}
{"v": 1	"t": 1529434	"P": 2031.5	"F": 7497}
{"v": 1	"t": 1529455	"P": 2045.0	"F": 7272}
{"v": 1	"t": 1529475	"P": 2048.0	"F": 6967}
{"v": 1	"t": 1529495	"P": 2047.5	"F": 7675}
{"v": 1	"t": 1529516	"P": 2041.25	"F": 7386}
{"v": 1	"t": 1529536	"P": 2048.75	"F": 7216}
{"v": 1	"t": 1529556	"P": 2046.75	"F": 7527}
{"v": 1	"t": 1529576	"P": 2054.75	"F": 7530}
{"v": 1	"t": 1529597	"P": 2058.25	"F": 7269}
{"v": 1	"t": 1529617	"P": 2063.25	"F": 7348}
{"v": 1	"t": 1529637	"P": 2071.75	"F": 7423}
{"v": 1	"t": 1529658	"P": 2075.0	"F": 7558}
{"v": 1	"t": 1529678	"P": 2067.75	"F": 7082}
{"v": 1	"t": 1529698	"P": 2065.75	"F": 6824}
{"v": 1	"t": 1529719	"P": 2075.75	"F": 7458}
{"v": 1	"t": 1529739	"P": 2075.0	"F": 7461}
{"v": 1	"t": 1529759	"P": 2078.75	"F": 7445}
{"v": 1	"t": 1529779	"P": 2085.0	"F": 7416	"C": 45.135	"D": 3119	"sn": 54091779688249	"file": "/data/device_log/data0000.out"}
{"v": 1	"t": 1529800	"P": 2100.75	"F": 7557}
{"v": 1	"t": 1529820	"P": 2090.75	"F": 7613}
{"v": 1	"t": 1529840	"P": 2104.5	"F": 7199}
{"v": 1	"t": 1529861	"P": 2108.25	"F": 7161}
{"v": 1	"t": 1529881	"P": 2114.0	"F": 7457}
{"v": 1	"t": 1529901	"P": 2125.5	"F": 7586}
{"v": 1	"t": 1529922	"P": 2122.0	"F": 7441}
{"v": 1	"t": 1529942	"P": 2137.0	"F": 7506}
{"v": 1	"t": 1529962	"P": 2140.75	"F": 7093}
{"v": 1	"t": 1529983	"P": 2151.0	"F": 7490}
{"v": 1	"t": 1530003	"P": 2148.5	"F": 7363}
{"v": 1	"t": 1530024	"P": 2156.0	"F": 7453}
{"v": 1	"t": 1530044	"P": 2151.25	"F": 7520}
{"v": 1	"t": 1530064	"P": 2152.75	"F": 7786}
{"v": 1	"t": 1530085	"P": 2159.5	"F": 7126}
{"v": 1	"t": 1530105	"P": 2151.25	"F": 7677}
{"v": 1	"t": 1530125	"P": 2152.25	"F": 7559}
{"v": 1	"t": 1530145	"P": 2154.0	"F": 7179}
{"v": 1	"t": 1530166	"P": 2158.0	"F": 7008}
{"v": 1	"t": 1530186	"P": 2160.25	"F": 7284}
{"v": 1	"t": 1530206	"P": 2153.5	"F": 7427}
{"v": 1	"t": 1530227	"P": 2147.5	"F": 7665}
{"v": 1	"t": 1530247	"P": 2145.5	"F": 7683}
{"v": 1	"t": 1530267	"P": 2145.5	"F": 7569}
{"v": 1	"t": 1530288	"P": 2136.5	"F": 7347}
{"v": 1	"t": 1530308	"P": 2126.75	"F": 7577}
{"v": 1	"t": 1530328	"P": 2135.25	"F": 7572}
{"v": 1	"t": 1530349	"P": 2127.5	"F": 7459}
{"v": 1	"t": 1530369	"P": 2121.0	"F": 7709}
{"v": 1	"t": 1530389	"P": 2102.75	"F": 7384}
{"v": 1	"t": 1530409	"P": 2104.0	"F": 7726}
{"v": 1	"t": 1530430	"P": 2099.75	"F": 7899}
{"v": 1	"t": 1530450	"P": 2080.5	"F": 7154}
{"v": 1	"t": 1530470	"P": 2069.25	"F": 7545}
{"v": 1	"t": 1530491	"P": 2064.25	"F": 7593}
{"v": 1	"t": 1530511	"P": 2057.0	"F": 7512}
{"v": 1	"t": 1530532	"P": 2044.25	"F": 7529}
{"v": 1	"t": 1530552	"P": 2034.0	"F": 7683}
{"v": 1	"t": 1530572	"P": 2036.25	"F": 7819}
{"v": 1	"t": 1530593	"P": 2016.75	"F": 7452}
{"v": 1	"t": 1530613	"P": 2004.75	"F": 7445}
{"v": 1	"t": 1530633	"P": 1996.75	"F": 8004}
{"v": 1	"t": 1530654	"P": 1997.25	"F": 7003}
{"v": 1	"t": 1530674	"P": 1992.25	"F": 7866}
{"v": 1	"t": 1530694	"P": 1968.25	"F": 7249}
{"v": 1	"t": 1530715	"P": 1976.0	"F": 7775}
{"v": 1	"t": 1530735	"P": 1955.75	"F": 7695}
{"v": 1	"t": 1530755	"P": 1970.75	"F": 7701}
{"v": 1	"t": 1530775	"P": 1953.5	"F": 7610}
{"v": 1	"t": 1530796	"P": 1951.0	"F": 7248	"C": 45.095	"D": 3119	"sn": 54091779688249	"file": "/data/device_log/data0000.out"}
{"v": 1	"t": 1530816	"P": 1955.5	"F": 7497}
{"v": 1	"t": 1530836	"P": 1940.0	"F": 7421}
{"v": 1	"t": 1530857	"P": 1937.0	"F": 7355}
{"v": 1	"t": 1530877	"P": 1944.25	"F": 7588}
{"v": 1	"t": 1530897	"P": 1941.0	"F": 7653}
{"v": 1	"t": 1530918	"P": 1932.0	"F": 7679}
{"v": 1	"t": 1530938	"P": 1928.0	"F": 7124}
{"v": 1	"t": 1530958	"P": 1925.0	"F": 7433}
{"v": 1	"t": 1530978	"P": 1930.0	"F": 7526}
{"v": 1	"t": 1530999	"P": 1933.25	"F": 7538}
{"v": 1	"t": 1531019	"P": 1923.75	"F": 7431}
{"v": 1	"t": 1531039	"P": 1925.75	"F": 7567}
{"v": 1	"t": 1531060	"P": 1935.25	"F": 7546}
{"v": 1	"t": 1531080	"P": 1925.75	"F": 7787}
{"v": 1	"t": 1531101	"P": 1938.25	"F": 7602}
{"v": 1	"t": 1531121	"P": 1936.0	"F": 7321}
{"v": 1	"t": 1531141	"P": 1933.75	"F": 7359}
{"v": 1	"t": 1531162	"P": 1943.5	"F": 7013}
{"v": 1	"t": 1531182	"P": 1943.0	"F": 7468}
{"v": 1	"t": 1531202	"P": 1959.5	"F": 7372}
{"v": 1	"t": 1531222	"P": 1958.75	"F": 7057}
{"v": 1	"t": 1531243	"P": 1963.25	"F": 7369}
{"v": 1	"t": 1531263	"P": 1969.0	"F": 6875}
{"v": 1	"t": 1531283	"P": 1981.75	"F": 7310}
{"v": 1	"t": 1531304	"P": 1998.25	"F": 6984}
{"v": 1	"t": 1531324	"P": 1995.25	"F": 7570}
{"v": 1	"t": 1531344	"P": 2001.0	"F": 7132}
{"v": 1	"t": 1531365	"P": 2007.25	"F": 7278}
{"v": 1	"t": 1531385	"P": 2015.5	"F": 6584}
{"v": 1	"t": 1531405	"P": 2027.0	"F": 7277}
{"v": 1	"t": 1531426	"P": 2023.75	"F": 7295}
{"v": 1	"t": 1531446	"P": 2032.75	"F": 7410}
{"v": 1	"t": 1531466	"P": 2040.5	"F": 7298}
{"v": 1	"t": 1531486	"P": 2050.25	"F": 7196}
{"v": 1	"t": 1531507	"P": 2053.0	"F": 7311}
{"v": 1	"t": 1531527	"P": 2057.25	"F": 7588}
{"v": 1	"t": 1531547	"P": 2070.25	"F": 7187}
{"v": 1	"t": 1531568	"P": 2070.25	"F": 7689}
{"v": 1	"t": 1531588	"P": 2084.0	"F": 7487}
{"v": 1	"t": 1531608	"P": 2079.75	"F": 7384}
{"v": 1	"t": 1531629	"P": 2102.25	"F": 7366}
{"v": 1	"t": 1531649	"P": 2116.25	"F": 7340}
{"v": 1	"t": 1531670	"P": 2124.5	"F": 7448}
{"v": 1	"t": 1531690	"P": 2146.75	"F": 7447}
{"v": 1	"t": 1531711	"P": 2163.0	"F": 7297}
{"v": 1	"t": 1531731	"P": 2161.0	"F": 7191}
{"v": 1	"t": 1531752	"P": 2177.75	"F": 7611}
{"v": 1	"t": 1531772	"P": 2181.5	"F": 7493}
{"v": 1	"t": 1531793	"P": 2191.5	"F": 7299}
{"v": 1	"t": 1531813	"P": 2193.5	"F": 7306	"C": 45.07	"D": 3119	"sn": 54091779688249	"file": "/data/device_log/data0000.out"}
{"v": 1	"t": 1531834	"P": 2216.5	"F": 7425}
{"v": 1	"t": 1531854	"P": 2221.25	"F": 7326}
{"v": 1	"t": 1531874	"P": 2230.0	"F": 7161}
{"v": 1	"t": 1531895	"P": 2241.5	"F": 7606}
{"v": 1	"t": 1531915	"P": 2235.75	"F": 7389}
{"v": 1	"t": 1531935	"P": 2244.5	"F": 7719}
{"v": 1	"t": 1531956	"P": 2249.5	"F": 7304}
{"v": 1	"t": 1531976	"P": 2256.5	"F": 7509}
{"v": 1	"t": 1531996	"P": 2262.25	"F": 7496}
{"v": 1	"t": 1532017	"P": 2267.75	"F": 7214}
{"v": 1	"t": 1532037	"P": 2262.5	"F": 7683}
{"v": 1	"t": 1532057	"P": 2257.0	"F": 7332}
{"v": 1	"t": 1532077	"P": 2251.0	"F": 7444}
{"v": 1	"t": 1532098	"P": 2231.0	"F": 7528}
{"v": 1	"t": 1532118	"P": 2244.25	"F": 7675}
{"v": 1	"t": 1532138	"P": 2216.5	"F": 7723}
{"v": 1	"t": 1532159	"P": 2220.25	"F": 7730}
{"v": 1	"t": 1532179	"P": 2220.5	"F": 7747}
{"v": 1	"t": 1532199	"P": 2198.25	"F": 7594}
{"v": 1	"t": 1532220	"P": 2196.5	"F": 8144}
{"v": 1	"t": 1532240	"P": 2171.5	"F": 7777}
{"v": 1	"t": 1532260	"P": 2151.75	"F": 7735}
{"v": 1	"t": 1532280	"P": 2154.75	"F": 7693}
{"v": 1	"t": 1532301	"P": 2142.5	"F": 7379}
{"v": 1	"t": 1532321	"P": 2155.5	"F": 7569}
{"v": 1	"t": 1532341	"P": 2177.75	"F": 7355}
{"v": 1	"t": 1532362	"P": 2176.25	"F": 7602}
{"v": 1	"t": 1532382	"P": 2176.5	"F": 7605}
{"v": 1	"t": 1532403	"P": 2169.0	"F": 7701}
{"v": 1	"t": 1532423	"P": 2167.0	"F": 7948}
{"v": 1	"t": 1532443	"P": 2156.0	"F": 7715}
{"v": 1	"t": 1532464	"P": 2137.5	"F": 7661}
{"v": 1	"t": 1532484	"P": 2134.0	"F": 7573}
{"v": 1	"t": 1532504	"P": 2095.5	"F": 7364}
{"v": 1	"t": 1532525	"P": 2094.75	"F": 8064}
{"v": 1	"t": 1532545	"P": 2057.5	"F": 7843}
{"v": 1	"t": 1532565	"P": 2048.75	"F": 7810}
{"v": 1	"t": 1532586	"P": 2028.0	"F": 7529}
{"v": 1	"t": 1532606	"P": 2015.75	"F": 8098}
{"v": 1	"t": 1532626	"P": 1990.25	"F": 7811}
{"v": 1	"t": 1532646	"P": 2006.5	"F": 7543}
{"v": 1	"t": 1532667	"P": 1984.0	"F": 7130}
{"v": 1	"t": 1532687	"P": 1997.0	"F": 7535}
{"v": 1	"t": 1532707	"P": 1989.0	"F": 7361}
{"v": 1	"t": 1532728	"P": 1993.0	"F": 7080}
{"v": 1	"t": 1532748	"P": 1988.25	"F": 7001}
{"v": 1	"t": 1532768	"P": 1983.0	"F": 7271}
{"v": 1	"t": 1532789	"P": 1980.25	"F": 7398}
{"v": 1	"t": 1532809	"P": 1967.75	"F": 7173}
{"v": 1	"t": 1532829	"P": 1982.5	"F": 6964	"C": 45.09	"D": 3119	"sn": 54091779688249	"file": "/data/device_log/data0000.out"}
{"v": 1	"t": 1532849	"P": 1977.0	"F": 7197}
{"v": 1	"t": 1532870	"P": 1982.75	"F": 7604}
{"v": 1	"t": 1532890	"P": 1989.75	"F": 7254}
{"v": 1	"t": 1532910	"P": 1985.5	"F": 7758}
{"v": 1	"t": 1532931	"P": 2001.75	"F": 7650}
{"v": 1	"t": 1532951	"P": 2008.75	"F": 7675}
{"v": 1	"t": 1532972	"P": 2010.25	"F": 7665}
{"v": 1	"t": 1532992	"P": 2018.25	"F": 7759}
{"v": 1	"t": 1533013	"P": 2006.0	"F": 7866}
{"v": 1	"t": 1533033	"P": 2005.5	"F": 7261}
{"v": 1	"t": 1533053	"P": 1991.0	"F": 7380}
{"v": 1	"t": 1533073	"P": 2007.75	"F": 7360}
{"v": 1	"t": 1533094	"P": 1997.25	"F": 7303}
{"v": 1	"t": 1533114	"P": 2002.25	"F": 7362}
{"v": 1	"t": 1533134	"P": 1988.5	"F": 7504}
{"v": 1	"t": 1533155	"P": 1985.0	"F": 7756}
{"v": 1	"t": 1533175	"P": 1990.5	"F": 7450}
{"v": 1	"t": 1533195	"P": 1991.5	"F": 7487}
{"v": 1	"t": 1533216	"P": 1989.5	"F": 7299}
{"v": 1	"t": 1533236	"P": 1998.75	"F": 7710}
{"v": 1	"t": 1533256	"P": 1995.25	"F": 7442}
{"v": 1	"t": 1533277	"P": 2000.5	"F": 7270}
{"v": 1	"t": 1533297	"P": 2008.5	"F": 7448}
{"v": 1	"t": 1533317	"P": 2026.25	"F": 7042}
{"v": 1	"t": 1533337	"P": 2036.5	"F": 7583}
{"v": 1	"t": 1533358	"P": 2036.5	"F": 6994}
{"v": 1	"t": 1533378	"P": 2055.25	"F": 7223}
{"v": 1	"t": 1533398	"P": 2068.75	"F": 7311}
{"v": 1	"t": 1533419	"P": 2085.5	"F": 7534}
{"v": 1	"t": 1533439	"P": 2087.25	"F": 7688}
{"v": 1	"t": 1533459	"P": 2071.0	"F": 7826}
{"v": 1	"t": 1533480	"P": 2069.25	"F": 7043}
{"v": 1	"t": 1533500	"P": 2081.75	"F": 7809}
{"v": 1	"t": 1533521	"P": 2075.75	"F": 7516}
{"v": 1	"t": 1533541	"P": 2061.25	"F": 8102}
{"v": 1	"t": 1533561	"P": 2058.0	"F": 7630}
{"v": 1	"t": 1533582	"P": 2046.5	"F": 7834}
{"v": 1	"t": 1533602	"P": 2046.25	"F": 7967}
{"v": 1	"t": 1533622	"P": 2058.25	"F": 7552}
{"v": 1	"t": 1533643	"P": 2050.0	"F": 7242}
{"v": 1	"t": 1533663	"P": 2041.75	"F": 7603}
{"v": 1	"t": 1533683	"P": 2051.25	"F": 7372}
{"v": 1	"t": 1533703	"P": 2061.5	"F": 7643}
{"v": 1	"t": 1533724	"P": 2065.75	"F": 7402}
{"v": 1	"t": 1533744	"P": 2076.5	"F": 7580}
{"v": 1	"t": 1533764	"P": 2094.0	"F": 7894}
{"v": 1	"t": 1533785	"P": 2082.25	"F": 7805}
{"v": 1	"t": 1533805	"P": 2087.5	"F": 7873}
{"v": 1	"t": 1533825	"P": 2095.5	"F": 7571}
{"v": 1	"t": 1533846	"P": 2093.25	"F": 7649	"C": 45.055	"D": 3119	"sn": 54091779688249	"file": "/data/device_log/data0000.out"}
{"v": 1	"t": 1533866	"P": 2106.75	"F": 7533}
{"v": 1	"t": 1533886	"P": 2103.75	"F": 7385}
{"v": 1	"t": 1533907	"P": 2104.0	"F": 7549}
{"v": 1	"t": 1533927	"P": 2112.25	"F": 7814}
{"v": 1	"t": 1533947	"P": 2108.75	"F": 7672}
{"v": 1	"t": 1533968	"P": 2107.25	"F": 7868}
{"v": 1	"t": 1533988	"P": 2105.0	"F": 8001}
{"v": 1	"t": 1534008	"P": 2106.75	"F": 7575}
{"v": 1	"t": 1534028	"P": 2114.0	"F": 7843}
{"v": 1	"t": 1534049	"P": 2121.0	"F": 7429}
{"v": 1	"t": 1534069	"P": 2137.75	"F": 7895}
{"v": 1	"t": 1534090	"P": 2125.25	"F": 7453}
{"v": 1	"t": 1534110	"P": 2131.25	"F": 7111}
{"v": 1	"t": 1534131	"P": 2132.0	"F": 7008}
{"v": 1	"t": 1534151	"P": 2142.25	"F": 7101}
{"v": 1	"t": 1534171	"P": 2153.75	"F": 7810}
{"v": 1	"t": 1534192	"P": 2160.25	"F": 7104}
{"v": 1	"t": 1534212	"P": 2156.25	"F": 7775}
{"v": 1	"t": 1534232	"P": 2160.25	"F": 7554}
{"v": 1	"t": 1534252	"P": 2148.0	"F": 8019}
{"v": 1	"t": 1534273	"P": 2135.5	"F": 7925}
{"v": 1	"t": 1534293	"P": 2145.25	"F": 7256}
{"v": 1	"t": 1534313	"P": 2164.25	"F": 7478}
{"v": 1	"t": 1534334	"P": 2154.0	"F": 7268}
{"v": 1	"t": 1534354	"P": 2149.5	"F": 7447}
{"v": 1	"t": 1534374	"P": 2153.75	"F": 6889}
{"v": 1	"t": 1534395	"P": 2152.0	"F": 7588}
{"v": 1	"t": 1534415	"P": 2146.75	"F": 7596}
{"v": 1	"t": 1534435	"P": 2156.75	"F": 7546}
{"v": 1	"t": 1534456	"P": 2161.25	"F": 7088}
{"v": 1	"t": 1534476	"P": 2175.25	"F": 7452}
{"v": 1	"t": 1534496	"P": 2180.75	"F": 7459}
{"v": 1	"t": 1534516	"P": 2133.0	"F": 7888}
{"v": 1	"t": 1534537	"P": 2098.75	"F": 7493}
{"v": 1	"t": 1534557	"P": 2124.0	"F": 7602}
{"v": 1	"t": 1534577	"P": 2115.0	"F": 7570}
{"v": 1	"t": 1534598	"P": 2098.25	"F": 7951}
{"v": 1	"t": 1534618	"P": 2079.5	"F": 7834}
{"v": 1	"t": 1534638	"P": 2083.25	"F": 7840}
{"v": 1	"t": 1534659	"P": 2083.75	"F": 7788}
{"v": 1	"t": 1534679	"P": 2082.0	"F": 7965}
{"v": 1	"t": 1534700	"P": 2088.25	"F": 7332}
{"v": 1	"t": 1534720	"P": 2078.0	"F": 7733}
{"v": 1	"t": 1534740	"P": 2059.0	"F": 7148}
{"v": 1	"t": 1534761	"P": 2041.0	"F": 7531}
{"v": 1	"t": 1534781	"P": 2040.0	"F": 7473}
{"v": 1	"t": 1534801	"P": 2038.25	"F": 7209}
{"v": 1	"t": 1534822	"P": 2007.25	"F": 7647}
{"v": 1	"t": 1534842	"P": 1987.25	"F": 7689}
{"v": 1	"t": 1534862	"P": 1975.75	"F": 7557	"C": 45.03	"D": 3119	"sn": 54091779688249	"file": "/data/device_log/data0000.out"}
{"v": 1	"t": 1534882	"P": 1977.0	"F": 7121}
{"v": 1	"t": 1534903	"P": 1968.75	"F": 7668}
{"v": 1	"t": 1534923	"P": 1923.0	"F": 7875}
{"v": 1	"t": 1534943	"P": 1913.25	"F": 7694}
{"v": 1	"t": 1534964	"P": 1914.25	"F": 6914}
{"v": 1	"t": 1534984	"P": 1910.25	"F": 7431}
{"v": 1	"t": 1535004	"P": 1877.0	"F": 7385}
{"v": 1	"t": 1535025	"P": 1844.5	"F": 7267}
{"v": 1	"t": 1535045	"P": 1844.75	"F": 7470}
{"v": 1	"t": 1535065	"P": 1841.75	"F": 7133}
{"v": 1	"t": 1535086	"P": 1840.75	"F": 6983}
{"v": 1	"t": 1535106	"P": 1892.75	"F": 7188}
{"v": 1	"t": 1535126	"P": 1908.5	"F": 7378}
{"v": 1	"t": 1535146	"P": 1895.75	"F": 6986}
{"v": 1	"t": 1535167	"P": 1900.75	"F": 7180}
{"v": 1	"t": 1535187	"P": 1896.75	"F": 7364}
{"v": 1	"t": 1535207	"P": 1899.25	"F": 7386}
{"v": 1	"t": 1535228	"P": 1916.0	"F": 7575}
{"v": 1	"t": 1535248	"P": 1913.25	"F": 7659}
{"v": 1	"t": 1535269	"P": 1912.75	"F": 7563}
{"v": 1	"t": 1535289	"P": 1899.0	"F": 7216}
{"v": 1	"t": 1535310	"P": 1910.75	"F": 7481}
{"v": 1	"t": 1535330	"P": 1916.0	"F": 7301}
{"v": 1	"t": 1535351	"P": 1929.0	"F": 7298}
{"v": 1	"t": 1535371	"P": 1949.75	"F": 7258}
{"v": 1	"t": 1535391	"P": 1918.75	"F": 7067}
{"v": 1	"t": 1535412	"P": 1898.75	"F": 7432}
{"v": 1	"t": 1535432	"P": 1866.25	"F": 7425}
{"v": 1	"t": 1535452	"P": 1876.25	"F": 7245}
{"v": 1	"t": 1535473	"P": 1934.25	"F": 7143}
{"v": 1	"t": 1535493	"P": 1987.25	"F": 7339}
{"v": 1	"t": 1535513	"P": 2008.75	"F": 7761}
{"v": 1	"t": 1535534	"P": 1997.5	"F": 7902}
{"v": 1	"t": 1535554	"P": 2002.75	"F": 7296}
{"v": 1	"t": 1535574	"P": 2016.75	"F": 7133}
{"v": 1	"t": 1535594	"P": 2032.5	"F": 7405}
{"v": 1	"t": 1535615	"P": 2022.5	"F": 7464}
{"v": 1	"t": 1535635	"P": 2007.75	"F": 7463}
{"v": 1	"t": 1535655	"P": 2012.5	"F": 7325}
{"v": 1	"t": 1535676	"P": 2011.5	"F": 7805}
{"v": 1	"t": 1535696	"P": 2012.75	"F": 8448}
{"v": 1	"t": 1535716	"P": 1999.25	"F": 8375}
{"v": 1	"t": 1535737	"P": 1975.75	"F": 8371}
{"v": 1	"t": 1535757	"P": 1958.0	"F": 7974}
{"v": 1	"t": 1535777	"P": 1972.75	"F": 7389}
{"v": 1	"t": 1535798	"P": 1985.75	"F": 7025}
{"v": 1	"t": 1535818	"P": 1998.0	"F": 7314}
{"v": 1	"t": 1535838	"P": 1993.75	"F": 7323}
{"v": 1	"t": 1535859	"P": 2008.5	"F": 7229}
{"v": 1	"t": 1535879	"P": 2013.75	"F": 7444	"C": 45.0	"D": 3119	"sn": 54091779688249	"file": "/data/device_log/data0000.out"}
{"v": 1	"t": 1535900	"P": 1999.0	"F": 7551}
{"v": 1	"t": 1535920	"P": 2009.75	"F": 7600}
{"v": 1	"t": 1535940	"P": 2017.75	"F": 7303}
{"v": 1	"t": 1535961	"P": 2023.75	"F": 7703}
{"v": 1	"t": 1535981	"P": 2047.75	"F": 7589}
{"v": 1	"t": 1536001	"P": 2035.5	"F": 7816}
{"v": 1	"t": 1536021	"P": 2039.75	"F": 7341}
{"v": 1	"t": 1536042	"P": 2023.0	"F": 7360}
{"v": 1	"t": 1536062	"P": 2013.75	"F": 7562}
{"v": 1	"t": 1536082	"P": 2028.0	"F": 7449}
{"v": 1	"t": 1536103	"P": 2016.25	"F": 7339}
{"v": 1	"t": 1536123	"P": 2010.5	"F": 7365}
{"v": 1	"t": 1536143	"P": 2019.25	"F": 7321}
{"v": 1	"t": 1536164	"P": 2008.0	"F": 7427}
{"v": 1	"t": 1536184	"P": 2004.0	"F": 7220}
{"v": 1	"t": 1536204	"P": 2010.75	"F": 7870}
{"v": 1	"t": 1536224	"P": 2012.25	"F": 7973}
{"v": 1	"t": 1536245	"P": 2018.75	"F": 7638}
{"v": 1	"t": 1536265	"P": 2011.25	"F": 7392}
{"v": 1	"t": 1536285	"P": 2011.0	"F": 7333}
{"v": 1	"t": 1536306	"P": 2014.25	"F": 7763}
{"v": 1	"t": 1536326	"P": 2023.5	"F": 7774}
{"v": 1	"t": 1536346	"P": 2009.0	"F": 7556}
{"v": 1	"t": 1536367	"P": 2004.0	"F": 7572}
{"v": 1	"t": 1536387	"P": 1998.75	"F": 8057}
{"v": 1	"t": 1536407	"P": 1975.75	"F": 7725}
{"v": 1	"t": 1536428	"P": 1964.25	"F": 7630}
{"v": 1	"t": 1536448	"P": 1960.25	"F": 7858}
{"v": 1	"t": 1536469	"P": 1979.25	"F": 7516}
{"v": 1	"t": 1536489	"P": 1987.5	"F": 7405}
{"v": 1	"t": 1536509	"P": 1996.75	"F": 7631}
{"v": 1	"t": 1536530	"P": 2006.25	"F": 6946}
{"v": 1	"t": 1536550	"P": 2006.0	"F": 7754}
{"v": 1	"t": 1536570	"P": 1990.5	"F": 7592}
{"v": 1	"t": 1536591	"P": 1984.75	"F": 7138}
{"v": 1	"t": 1536611	"P": 1986.0	"F": 7231}
{"v": 1	"t": 1536631	"P": 1988.25	"F": 7618}
{"v": 1	"t": 1536652	"P": 1981.0	"F": 7665}
{"v": 1	"t": 1536672	"P": 1970.0	"F": 7839}
{"v": 1	"t": 1536692	"P": 1945.0	"F": 7757}
{"v": 1	"t": 1536713	"P": 1921.0	"F": 7978}
{"v": 1	"t": 1536733	"P": 1902.75	"F": 7986}
{"v": 1	"t": 1536753	"P": 1893.75	"F": 7822}
{"v": 1	"t": 1536773	"P": 1896.0	"F": 7385}
{"v": 1	"t": 1536794	"P": 1899.25	"F": 7915}
{"v": 1	"t": 1536814	"P": 1909.5	"F": 7817}
{"v": 1	"t": 1536834	"P": 1911.0	"F": 7850}
{"v": 1	"t": 1536855	"P": 1921.75	"F": 7653}
{"v": 1	"t": 1536875	"P": 1913.75	"F": 7446}
{"v": 1	"t": 1536895	"P": 1907.75	"F": 7571	"C": 45.02	"D": 3150	"sn": 54091779688249	"file": "/data/device_log/data0000.out"}
{"v": 1	"t": 1536916	"P": 1890.75	"F": 7653}
{"v": 1	"t": 1536936	"P": 1896.5	"F": 7694}
{"v": 1	"t": 1536956	"P": 1893.25	"F": 7563}
{"v": 1	"t": 1536977	"P": 1881.25	"F": 7495}
{"v": 1	"t": 1536997	"P": 1886.5	"F": 7165}
{"v": 1	"t": 1537018	"P": 1885.75	"F": 7573}
{"v": 1	"t": 1537038	"P": 1881.75	"F": 7720}
{"v": 1	"t": 1537058	"P": 1886.0	"F": 7981}
{"v": 1	"t": 1537079	"P": 1881.25	"F": 7809}
{"v": 1	"t": 1537099	"P": 1888.25	"F": 7661}
{"v": 1	"t": 1537119	"P": 1879.0	"F": 7105}
{"v": 1	"t": 1537140	"P": 1891.0	"F": 7395}
{"v": 1	"t": 1537160	"P": 1904.75	"F": 6967}
{"v": 1	"t": 1537180	"P": 1920.25	"F": 7073}
{"v": 1	"t": 1537200	"P": 1934.25	"F": 6873}
{"v": 1	"t": 1537221	"P": 1945.5	"F": 7567}
{"v": 1	"t": 1537241	"P": 1939.0	"F": 7389}
{"v": 1	"t": 1537261	"P": 1953.75	"F": 7666}
{"v": 1	"t": 1537282	"P": 1947.5	"F": 7494}
{"v": 1	"t": 1537302	"P": 1981.75	"F": 7329}
{"v": 1	"t": 1537322	"P": 2019.75	"F": 7538}
{"v": 1	"t": 1537343	"P": 2052.25	"F": 8014}
{"v": 1	"t": 1537363	"P": 2045.75	"F": 7494}
{"v": 1	"t": 1537383	"P": 2053.5	"F": 8061}
{"v": 1	"t": 1537404	"P": 2035.75	"F": 7827}
{"v": 1	"t": 1537424	"P": 2022.75	"F": 7632}
{"v": 1	"t": 1537444	"P": 2019.5	"F": 7631}
{"v": 1	"t": 1537464	"P": 2026.25	"F": 6950}
{"v": 1	"t": 1537485	"P": 2048.0	"F": 7466}
{"v": 1	"t": 1537505	"P": 2043.25	"F": 7671}
{"v": 1	"t": 1537525	"P": 2018.0	"F": 7874}
{"v": 1	"t": 1537546	"P": 2005.0	"F": 7836}
{"v": 1	"t": 1537567	"P": 2007.0	"F": 7812}
{"v": 1	"t": 1537587	"P": 2009.0	"F": 7593}
{"v": 1	"t": 1537607	"P": 2023.0	"F": 7212}
{"v": 1	"t": 1537628	"P": 2047.0	"F": 7462}
{"v": 1	"t": 1537648	"P": 2073.0	"F": 7151}
{"v": 1	"t": 1537668	"P": 2086.5	"F": 7461}
{"v": 1	"t": 1537689	"P": 2094.5	"F": 7469}
{"v": 1	"t": 1537709	"P": 2069.5	"F": 7553}
{"v": 1	"t": 1537729	"P": 2059.5	"F": 7711}
{"v": 1	"t": 1537749	"P": 2028.75	"F": 7576}
{"v": 1	"t": 1537770	"P": 2021.75	"F": 7668}
{"v": 1	"t": 1537790	"P": 2026.75	"F": 7207}
{"v": 1	"t": 1537810	"P": 2024.25	"F": 7802}
{"v": 1	"t": 1537831	"P": 2017.75	"F": 7588}
{"v": 1	"t": 1537851	"P": 2026.25	"F": 7903}
{"v": 1	"t": 1537871	"P": 2013.5	"F": 7595}
{"v": 1	"t": 1537892	"P": 2018.5	"F": 7113}
{"v": 1	"t": 1537912	"P": 2007.75	"F": 7517	"C": 45.005	"D": 3150	"sn": 54091779688249	"file": "/data/device_log/data0000.out"}
{"v": 1	"t": 1537932	"P": 2019.75	"F": 7144}
{"v": 1	"t": 1537953	"P": 2020.25	"F": 7424}
{"v": 1	"t": 1537973	"P": 2031.75	"F": 7455}
{"v": 1	"t": 1537993	"P": 2031.0	"F": 7396}
{"v": 1	"t": 1538013	"P": 2035.5	"F": 7412}
{"v": 1	"t": 1538034	"P": 2023.5	"F": 7415}
{"v": 1	"t": 1538054	"P": 2034.0	"F": 7454}
{"v": 1	"t": 1538074	"P": 2052.5	"F": 7419}
{"v": 1	"t": 1538095	"P": 2051.5	"F": 7379}
{"v": 1	"t": 1538115	"P": 2057.25	"F": 7282}
{"v": 1	"t": 1538136	"P": 2043.75	"F": 7474}
{"v": 1	"t": 1538156	"P": 2042.25	"F": 7336}
{"v": 1	"t": 1538176	"P": 2032.5	"F": 7639}
{"v": 1	"t": 1538197	"P": 2036.5	"F": 7556}
{"v": 1	"t": 1538217	"P": 2039.25	"F": 7217}
{"v": 1	"t": 1538237	"P": 2048.5	"F": 7612}
{"v": 1	"t": 1538258	"P": 2054.25	"F": 7997}
{"v": 1	"t": 1538278	"P": 2053.25	"F": 7883}
{"v": 1	"t": 1538298	"P": 2054.5	"F": 7851}
{"v": 1	"t": 1538318	"P": 2060.75	"F": 7575}
{"v": 1	"t": 1538339	"P": 2057.75	"F": 7267}
{"v": 1	"t": 1538359	"P": 2067.75	"F": 7631}
{"v": 1	"t": 1538379	"P": 2057.75	"F": 7600}
{"v": 1	"t": 1538400	"P": 2057.5	"F": 7255}
{"v": 1	"t": 1538420	"P": 2047.0	"F": 7509}
{"v": 1	"t": 1538440	"P": 2051.75	"F": 7729}
{"v": 1	"t": 1538461	"P": 2041.5	"F": 7454}
{"v": 1	"t": 1538481	"P": 2051.0	"F": 7434}
{"v": 1	"t": 1538501	"P": 2050.0	"F": 7372}
{"v": 1	"t": 1538522	"P": 2054.0	"F": 7443}
{"v": 1	"t": 1538542	"P": 2064.75	"F": 7364}
{"v": 1	"t": 1538562	"P": 2057.0	"F": 7250}
{"v": 1	"t": 1538582	"P": 2072.75	"F": 7291}
{"v": 1	"t": 1538603	"P": 2069.0	"F": 7268}
{"v": 1	"t": 1538623	"P": 2072.25	"F": 7307}
{"v": 1	"t": 1538643	"P": 2079.25	"F": 7255}
{"v": 1	"t": 1538664	"P": 2068.5	"F": 7628}
{"v": 1	"t": 1538684	"P": 2054.5	"F": 7731}
{"v": 1	"t": 1538705	"P": 2050.25	"F": 7538}
{"v": 1	"t": 1538725	"P": 2046.25	"F": 7270}
{"v": 1	"t": 1538746	"P": 2061.5	"F": 7288}
{"v": 1	"t": 1538766	"P": 2074.0	"F": 7450}
{"v": 1	"t": 1538787	"P": 2067.5	"F": 7697}
{"v": 1	"t": 1538807	"P": 2066.75	"F": 7558}
{"v": 1	"t": 1538828	"P": 2066.25	"F": 7577}
{"v": 1	"t": 1538848	"P": 2067.0	"F": 7682}
{"v": 1	"t": 1538868	"P": 2078.75	"F": 7871}
{"v": 1	"t": 1538889	"P": 2074.25	"F": 7706}
{"v": 1	"t": 1538909	"P": 2075.0	"F": 7954}
{"v": 1	"t": 1538929	"P": 2079.75	"F": 7675	"C": 45.02	"D": 3150	"sn": 54091779688249	"file": "/data/device_log/data0000.out"}
{"v": 1	"t": 1538950	"P": 2079.25	"F": 7808}
{"v": 1	"t": 1538970	"P": 2085.0	"F": 7678}
{"v": 1	"t": 1538990	"P": 2077.75	"F": 7620}
{"v": 1	"t": 1539011	"P": 2066.0	"F": 7568}
{"v": 1	"t": 1539031	"P": 2075.25	"F": 7811}
{"v": 1	"t": 1539051	"P": 2066.0	"F": 7687}
{"v": 1	"t": 1539072	"P": 2058.75	"F": 7434}
{"v": 1	"t": 1539092	"P": 2076.5	"F": 7773}
{"v": 1	"t": 1539112	"P": 2066.5	"F": 7609}
{"v": 1	"t": 1539132	"P": 2076.0	"F": 7364}
{"v": 1	"t": 1539153	"P": 2064.75	"F": 7054}
{"v": 1	"t": 1539173	"P": 2079.5	"F": 7618}
{"v": 1	"t": 1539193	"P": 2068.25	"F": 7599}
{"v": 1	"t": 1539214	"P": 2063.25	"F": 7463}
{"v": 1	"t": 1539234	"P": 2049.25	"F": 7679}
{"v": 1	"t": 1539254	"P": 2044.25	"F": 7600}
{"v": 1	"t": 1539275	"P": 2043.25	"F": 8055}
{"v": 1	"t": 1539295	"P": 2031.25	"F": 7876}
{"v": 1	"t": 1539315	"P": 2009.25	"F": 7748}
{"v": 1	"t": 1539336	"P": 2014.25	"F": 7700}
{"v": 1	"t": 1539356	"P": 2003.25	"F": 8126}
{"v": 1	"t": 1539376	"P": 1992.5	"F": 7928}
{"v": 1	"t": 1539397	"P": 1984.75	"F": 7663}
{"v": 1	"t": 1539417	"P": 1970.25	"F": 7460}
{"v": 1	"t": 1539437	"P": 1951.75	"F": 7758}
{"v": 1	"t": 1539458	"P": 1939.0	"F": 7529}
{"v": 1	"t": 1539478	"P": 1934.25	"F": 7491}
{"v": 1	"t": 1539498	"P": 1935.25	"F": 7363}
{"v": 1	"t": 1539518	"P": 1953.75	"F": 7360}
{"v": 1	"t": 1539539	"P": 1937.25	"F": 7579}
{"v": 1	"t": 1539559	"P": 1941.75	"F": 7699}
{"v": 1	"t": 1539579	"P": 1939.75	"F": 7660}
{"v": 1	"t": 1539600	"P": 1955.25	"F": 7670}
{"v": 1	"t": 1539620	"P": 1958.0	"F": 7581}
{"v": 1	"t": 1539640	"P": 1943.25	"F": 7364}
{"v": 1	"t": 1539660	"P": 1933.0	"F": 7489}
{"v": 1	"t": 1539681	"P": 1937.75	"F": 7811}
{"v": 1	"t": 1539701	"P": 1931.5	"F": 7729}
{"v": 1	"t": 1539721	"P": 1927.0	"F": 7355}
{"v": 1	"t": 1539741	"P": 1893.0	"F": 7515}
{"v": 1	"t": 1539762	"P": 1879.25	"F": 8078}
{"v": 1	"t": 1539782	"P": 1857.75	"F": 7852}
{"v": 1	"t": 1539802	"P": 1865.25	"F": 7834}
{"v": 1	"t": 1539823	"P": 1856.0	"F": 7747}
{"v": 1	"t": 1539843	"P": 1840.75	"F": 7690}
{"v": 1	"t": 1539863	"P": 1810.5	"F": 8220}
{"v": 1	"t": 1539883	"P": 1769.25	"F": 7948}
{"v": 1	"t": 1539904	"P": 1761.75	"F": 7516}
{"v": 1	"t": 1539924	"P": 1753.25	"F": 7742}
{"v": 1	"t": 1539944	"P": 1753.0	"F": 7313	"C": 44.985	"D": 3150	"sn": 54091779688249	"file": "/data/device_log/data0000.out"}
{"v": 1	"t": 1539965	"P": 1775.25	"F": 7341}
{"v": 1	"t": 1539985	"P": 1759.25	"F": 7576}
{"v": 1	"t": 1540005	"P": 1709.5	"F": 7728}
{"v": 1	"t": 1540026	"P": 1665.5	"F": 8184}
{"v": 1	"t": 1540046	"P": 1653.0	"F": 8004}
{"v": 1	"t": 1540066	"P": 1643.75	"F": 8234}
{"v": 1	"t": 1540086	"P": 1623.5	"F": 8273}
{"v": 1	"t": 1540107	"P": 1611.25	"F": 7719}
{"v": 1	"t": 1540127	"P": 1610.25	"F": 7919}
{"v": 1	"t": 1540147	"P": 1619.75	"F": 7393}
{"v": 1	"t": 1540168	"P": 1636.75	"F": 7293}
{"v": 1	"t": 1540188	"P": 1656.75	"F": 7188}
{"v": 1	"t": 1540208	"P": 1663.25	"F": 6857}
{"v": 1	"t": 1540229	"P": 1668.75	"F": 7676}
{"v": 1	"t": 1540249	"P": 1671.5	"F": 7172}
{"v": 1	"t": 1540269	"P": 1675.25	"F": 7296}
{"v": 1	"t": 1540289	"P": 1684.25	"F": 7341}
{"v": 1	"t": 1540310	"P": 1699.75	"F": 7570}
{"v": 1	"t": 1540330	"P": 1694.25	"F": 7348}
{"v": 1	"t": 1540350	"P": 1722.75	"F": 7576}
{"v": 1	"t": 1540371	"P": 1772.25	"F": 7475}
{"v": 1	"t": 1540391	"P": 1820.75	"F": 7628}
{"v": 1	"t": 1540411	"P": 1829.25	"F": 7046}
{"v": 1	"t": 1540431	"P": 1848.75	"F": 7243}
{"v": 1	"t": 1540452	"P": 1858.75	"F": 7187}
{"v": 1	"t": 1540472	"P": 1887.5	"F": 7101}
{"v": 1	"t": 1540492	"P": 1914.0	"F": 7226}
{"v": 1	"t": 1540513	"P": 1934.0	"F": 7884}
{"v": 1	"t": 1540533	"P": 1942.5	"F": 7909}
{"v": 1	"t": 1540553	"P": 1946.5	"F": 7678}
{"v": 1	"t": 1540574	"P": 1966.0	"F": 7747}
{"v": 1	"t": 1540594	"P": 1951.0	"F": 7751}
{"v": 1	"t": 1540614	"P": 1972.5	"F": 7900}
{"v": 1	"t": 1540634	"P": 1984.25	"F": 7739}
{"v": 1	"t": 1540655	"P": 1986.75	"F": 7897}
{"v": 1	"t": 1540675	"P": 1979.5	"F": 7375}
{"v": 1	"t": 1540695	"P": 1985.0	"F": 7719}
{"v": 1	"t": 1540716	"P": 1982.25	"F": 7808}
{"v": 1	"t": 1540736	"P": 1984.75	"F": 7502}
{"v": 1	"t": 1540756	"P": 1990.25	"F": 8295}
{"v": 1	"t": 1540777	"P": 1966.75	"F": 8066}
{"v": 1	"t": 1540797	"P": 1958.0	"F": 7991}
{"v": 1	"t": 1540817	"P": 1955.5	"F": 7668}
{"v": 1	"t": 1540837	"P": 1958.75	"F": 7944}
{"v": 1	"t": 1540858	"P": 1938.5	"F": 7411}
{"v": 1	"t": 1540878	"P": 1913.75	"F": 7815}
{"v": 1	"t": 1540898	"P": 1944.0	"F": 7605}
{"v": 1	"t": 1540919	"P": 1955.0	"F": 7575}
{"v": 1	"t": 1540939	"P": 1957.75	"F": 7681}
{"v": 1	"t": 1540959	"P": 1972.5	"F": 7463	"C": 45.01	"D": 3150	"sn": 54091779688249	"file": "/data/device_log/data0000.out"}
{"v": 1	"t": 1540980	"P": 1951.75	"F": 7452}
{"v": 1	"t": 1541000	"P": 1956.75	"F": 7406}
{"v": 1	"t": 1541020	"P": 1964.75	"F": 7757}
{"v": 1	"t": 1541040	"P": 1964.5	"F": 7381}
{"v": 1	"t": 1541061	"P": 1967.5	"F": 7575}
{"v": 1	"t": 1541081	"P": 1963.25	"F": 7882}
{"v": 1	"t": 1541101	"P": 1948.0	"F": 7729}
{"v": 1	"t": 1541122	"P": 1950.75	"F": 7853}
{"v": 1	"t": 1541142	"P": 1944.75	"F": 7858}
{"v": 1	"t": 1541162	"P": 1932.0	"F": 7997}
{"v": 1	"t": 1541183	"P": 1957.0	"F": 7859}
{"v": 1	"t": 1541203	"P": 1925.0	"F": 7613}
{"v": 1	"t": 1541223	"P": 1923.5	"F": 7466}
{"v": 1	"t": 1541243	"P": 1933.25	"F": 7727}
{"v": 1	"t": 1541264	"P": 1906.5	"F": 7921}
{"v": 1	"t": 1541284	"P": 1910.0	"F": 7752}
{"v": 1	"t": 1541304	"P": 1910.75	"F": 7494}
{"v": 1	"t": 1541325	"P": 1915.75	"F": 7887}
{"v": 1	"t": 1541345	"P": 1907.5	"F": 7627}
{"v": 1	"t": 1541365	"P": 1887.25	"F": 7425}
{"v": 1	"t": 1541386	"P": 1881.25	"F": 7893}
{"v": 1	"t": 1541406	"P": 1881.5	"F": 7734}
{"v": 1	"t": 1541426	"P": 1893.5	"F": 7773}
{"v": 1	"t": 1541447	"P": 1895.25	"F": 7706}
{"v": 1	"t": 1541467	"P": 1883.0	"F": 7834}
{"v": 1	"t": 1541487	"P": 1908.5	"F": 7732}
{"v": 1	"t": 1541507	"P": 1921.0	"F": 7862}
{"v": 1	"t": 1541528	"P": 1906.5	"F": 7827}
{"v": 1	"t": 1541548	"P": 1897.5	"F": 8160}
{"v": 1	"t": 1541568	"P": 1890.75	"F": 7887}
{"v": 1	"t": 1541589	"P": 1908.0	"F": 7549}
{"v": 1	"t": 1541609	"P": 1894.0	"F": 7266}
{"v": 1	"t": 1541629	"P": 1916.5	"F": 7320}
{"v": 1	"t": 1541649	"P": 1916.0	"F": 7599}
{"v": 1	"t": 1541670	"P": 1918.0	"F": 7629}
{"v": 1	"t": 1541690	"P": 1919.25	"F": 7658}
{"v": 1	"t": 1541710	"P": 1917.0	"F": 7966}
{"v": 1	"t": 1541731	"P": 1924.0	"F": 7524}
{"v": 1	"t": 1541751	"P": 1933.25	"F": 7877}
{"v": 1	"t": 1541771	"P": 1934.75	"F": 7702}
{"v": 1	"t": 1541792	"P": 1917.0	"F": 7500}
{"v": 1	"t": 1541812	"P": 1928.75	"F": 7711}
{"v": 1	"t": 1541832	"P": 1940.75	"F": 7070}
{"v": 1	"t": 1541852	"P": 1931.5	"F": 7317}
{"v": 1	"t": 1541873	"P": 1941.25	"F": 7596}
{"v": 1	"t": 1541893	"P": 1947.25	"F": 7576}
{"v": 1	"t": 1541913	"P": 1957.0	"F": 7525}
{"v": 1	"t": 1541934	"P": 1974.0	"F": 7339}
{"v": 1	"t": 1541954	"P": 1974.5	"F": 7639}
{"v": 1	"t": 1541974	"P": 1966.0	"F": 7642	"C": 45.075	"D": 3149	"sn": 54091779688249	"file": "/data/device_log/data0000.out"}
{"v": 1	"t": 1541995	"P": 1959.5	"F": 7655}
{"v": 1	"t": 1542015	"P": 1967.5	"F": 7723}
{"v": 1	"t": 1542035	"P": 1962.0	"F": 7185}
{"v": 1	"t": 1542056	"P": 1968.5	"F": 7733}
{"v": 1	"t": 1542076	"P": 1979.25	"F": 7396}
{"v": 1	"t": 1542096	"P": 1987.0	"F": 7629}
{"v": 1	"t": 1542116	"P": 1990.0	"F": 7343}
{"v": 1	"t": 1542137	"P": 1993.75	"F": 7687}
{"v": 1	"t": 1542157	"P": 1994.0	"F": 7412}
{"v": 1	"t": 1542177	"P": 2002.25	"F": 8005}
{"v": 1	"t": 1542198	"P": 2006.25	"F": 7588}
{"v": 1	"t": 1542218	"P": 2009.5	"F": 8193}
{"v": 1	"t": 1542238	"P": 2010.75	"F": 8072}
{"v": 1	"t": 1542259	"P": 2009.25	"F": 7866}
{"v": 1	"t": 1542279	"P": 2013.5	"F": 7757}
{"v": 1	"t": 1542299	"P": 2006.0	"F": 7971}
{"v": 1	"t": 1542320	"P": 2012.5	"F": 7687}
{"v": 1	"t": 1542340	"P": 2002.5	"F": 7950}
{"v": 1	"t": 1542361	"P": 1994.5	"F": 8036}
{"v": 1	"t": 1542381	"P": 2001.25	"F": 8044}
{"v": 1	"t": 1542401	"P": 1976.75	"F": 7719}
{"v": 1	"t": 1542422	"P": 1994.0	"F": 7759}
{"v": 1	"t": 1542442	"P": 2007.5	"F": 7780}
{"v": 1	"t": 1542462	"P": 2009.5	"F": 7712}
{"v": 1	"t": 1542482	"P": 2004.25	"F": 7544}
{"v": 1	"t": 1542503	"P": 2005.0	"F": 7456}
{"v": 1	"t": 1542523	"P": 2004.5	"F": 7624}
{"v": 1	"t": 1542543	"P": 2005.75	"F": 7480}
{"v": 1	"t": 1542564	"P": 2005.5	"F": 7274}
{"v": 1	"t": 1542584	"P": 2010.5	"F": 7464}
{"v": 1	"t": 1542604	"P": 2021.5	"F": 7654}
{"v": 1	"t": 1542625	"P": 2063.5	"F": 7422}
{"v": 1	"t": 1542645	"P": 2091.0	"F": 7755}
{"v": 1	"t": 1542665	"P": 2099.25	"F": 7587}
{"v": 1	"t": 1542685	"P": 2103.0	"F": 7553}
{"v": 1	"t": 1542706	"P": 2116.75	"F": 7667}
{"v": 1	"t": 1542726	"P": 2107.75	"F": 7371}
{"v": 1	"t": 1542746	"P": 2117.5	"F": 7516}
{"v": 1	"t": 1542767	"P": 2115.75	"F": 7486}
{"v": 1	"t": 1542787	"P": 2130.5	"F": 7456}
{"v": 1	"t": 1542807	"P": 2144.25	"F": 7549}
{"v": 1	"t": 1542828	"P": 2163.75	"F": 7370}
{"v": 1	"t": 1542848	"P": 2188.5	"F": 7669}
{"v": 1	"t": 1542868	"P": 2176.5	"F": 7747}
{"v": 1	"t": 1542888	"P": 2162.5	"F": 7475}
{"v": 1	"t": 1542909	"P": 2125.25	"F": 7959}
{"v": 1	"t": 1542929	"P": 2083.0	"F": 7551}
{"v": 1	"t": 1542949	"P": 2077.5	"F": 7447}
{"v": 1	"t": 1542970	"P": 2077.0	"F": 7375}
{"v": 1	"t": 1542990	"P": 2073.75	"F": 7434	"C": 45.035	"D": 3149	"sn": 54091779688249	"file": "/data/device_log/data0000.out"}
{"v": 1	"t": 1543010	"P": 2047.25	"F": 7438}
{"v": 1	"t": 1543031	"P": 2014.5	"F": 7644}
{"v": 1	"t": 1543051	"P": 2003.25	"F": 8270}
{"v": 1	"t": 1543071	"P": 1971.75	"F": 7813}
{"v": 1	"t": 1543092	"P": 1935.0	"F": 7767}
{"v": 1	"t": 1543112	"P": 1930.25	"F": 7340}
{"v": 1	"t": 1543132	"P": 1926.75	"F": 7126}
{"v": 1	"t": 1543153	"P": 1937.0	"F": 7302}
{"v": 1	"t": 1543173	"P": 1948.25	"F": 7271}
{"v": 1	"t": 1543193	"P": 1943.0	"F": 7021}
{"v": 1	"t": 1543213	"P": 1960.5	"F": 7122}
{"v": 1	"t": 1543234	"P": 1959.0	"F": 7364}
{"v": 1	"t": 1543254	"P": 1955.25	"F": 7538}
{"v": 1	"t": 1543274	"P": 1960.25	"F": 7039}
{"v": 1	"t": 1543295	"P": 1969.25	"F": 7338}
{"v": 1	"t": 1543315	"P": 1992.5	"F": 7017}
{"v": 1	"t": 1543335	"P": 2003.25	"F": 7394}
{"v": 1	"t": 1543356	"P": 2024.25	"F": 7472}
{"v": 1	"t": 1543376	"P": 2023.25	"F": 7556}
{"v": 1	"t": 1543396	"P": 2022.25	"F": 7422}
{"v": 1	"t": 1543416	"P": 2012.25	"F": 7250}
{"v": 1	"t": 1543437	"P": 2017.25	"F": 7111}
{"v": 1	"t": 1543457	"P": 2045.75	"F": 7574}
{"v": 1	"t": 1543477	"P": 2059.0	"F": 7381}
{"v": 1	"t": 1543498	"P": 2058.75	"F": 7751}
{"v": 1	"t": 1543518	"P": 2054.0	"F": 8195}
{"v": 1	"t": 1543538	"P": 2037.25	"F": 7529}
{"v": 1	"t": 1543558	"P": 2049.0	"F": 7874}
{"v": 1	"t": 1543579	"P": 2027.75	"F": 7439}
{"v": 1	"t": 1543599	"P": 2019.0	"F": 8283}
{"v": 1	"t": 1543619	"P": 2003.5	"F": 7866}
{"v": 1	"t": 1543640	"P": 1996.75	"F": 8003}
{"v": 1	"t": 1543660	"P": 1972.5	"F": 7981}
{"v": 1	"t": 1543680	"P": 1956.75	"F": 8221}
{"v": 1	"t": 1543701	"P": 1948.5	"F": 8080}
{"v": 1	"t": 1543721	"P": 1942.0	"F": 7993}
{"v": 1	"t": 1543741	"P": 1918.25	"F": 7916}
{"v": 1	"t": 1543762	"P": 1903.0	"F": 7974}
{"v": 1	"t": 1543782	"P": 1884.25	"F": 7985}
{"v": 1	"t": 1543802	"P": 1889.75	"F": 7987}
{"v": 1	"t": 1543822	"P": 1872.0	"F": 8217}
{"v": 1	"t": 1543843	"P": 1876.75	"F": 7881}
{"v": 1	"t": 1543863	"P": 1867.25	"F": 7894}
{"v": 1	"t": 1543883	"P": 1859.0	"F": 7770}
{"v": 1	"t": 1543904	"P": 1870.75	"F": 7526}
{"v": 1	"t": 1543924	"P": 1866.5	"F": 7260}
{"v": 1	"t": 1543944	"P": 1881.25	"F": 7859}
{"v": 1	"t": 1543965	"P": 1881.25	"F": 7626}
{"v": 1	"t": 1543985	"P": 1877.75	"F": 7988}
{"v": 1	"t": 1544005	"P": 1867.75	"F": 7464	"C": 45.035	"D": 3149	"sn": 54091779688249	"file": "/data/device_log/data0000.out"}
{"v": 1	"t": 1544025	"P": 1857.0	"F": 7467}
{"v": 1	"t": 1544046	"P": 1846.0	"F": 7556}
{"v": 1	"t": 1544066	"P": 1842.25	"F": 7729}
{"v": 1	"t": 1544086	"P": 1840.0	"F": 7796}
{"v": 1	"t": 1544107	"P": 1835.0	"F": 7622}
{"v": 1	"t": 1544127	"P": 1843.25	"F": 7943}
{"v": 1	"t": 1544147	"P": 1849.75	"F": 7716}
{"v": 1	"t": 1544168	"P": 1836.75	"F": 7850}
{"v": 1	"t": 1544188	"P": 1840.75	"F": 7964}
{"v": 1	"t": 1544208	"P": 1835.5	"F": 7482}
{"v": 1	"t": 1544228	"P": 1853.25	"F": 7871}
{"v": 1	"t": 1544249	"P": 1848.25	"F": 7827}
{"v": 1	"t": 1544269	"P": 1872.0	"F": 7931}
{"v": 1	"t": 1544289	"P": 1862.25	"F": 8090}
{"v": 1	"t": 1544310	"P": 1891.5	"F": 7517}
{"v": 1	"t": 1544330	"P": 1884.0	"F": 7814}
{"v": 1	"t": 1544350	"P": 1910.75	"F": 7495}
{"v": 1	"t": 1544371	"P": 1904.75	"F": 7875}
{"v": 1	"t": 1544391	"P": 1927.75	"F": 7969}
{"v": 1	"t": 1544411	"P": 1930.0	"F": 7745}
{"v": 1	"t": 1544432	"P": 1945.0	"F": 7632}
{"v": 1	"t": 1544452	"P": 1949.0	"F": 7286}
{"v": 1	"t": 1544472	"P": 1963.5	"F": 7758}
{"v": 1	"t": 1544492	"P": 1978.75	"F": 7909}
{"v": 1	"t": 1544513	"P": 1998.5	"F": 7869}
{"v": 1	"t": 1544533	"P": 1999.25	"F": 7743}
{"v": 1	"t": 1544553	"P": 2007.0	"F": 7724}
{"v": 1	"t": 1544574	"P": 2022.5	"F": 8059}
{"v": 1	"t": 1544594	"P": 2015.5	"F": 7895}
{"v": 1	"t": 1544614	"P": 2019.25	"F": 8084}
{"v": 1	"t": 1544635	"P": 2031.5	"F": 7973}
{"v": 1	"t": 1544655	"P": 2034.75	"F": 7848}
{"v": 1	"t": 1544675	"P": 2055.5	"F": 7716}
{"v": 1	"t": 1544695	"P": 2075.0	"F": 7928}
{"v": 1	"t": 1544716	"P": 2081.75	"F": 7879}
{"v": 1	"t": 1544736	"P": 2080.0	"F": 7778}
{"v": 1	"t": 1544756	"P": 2081.5	"F": 8009}
{"v": 1	"t": 1544777	"P": 2078.5	"F": 7815}
{"v": 1	"t": 1544797	"P": 2092.25	"F": 8051}
{"v": 1	"t": 1544817	"P": 2092.75	"F": 8091}
{"v": 1	"t": 1544837	"P": 2104.25	"F": 8091}
{"v": 1	"t": 1544858	"P": 2106.75	"F": 7770}
{"v": 1	"t": 1544878	"P": 2120.75	"F": 7717}
{"v": 1	"t": 1544898	"P": 2113.5	"F": 7609}
{"v": 1	"t": 1544919	"P": 2116.5	"F": 7658}
{"v": 1	"t": 1544939	"P": 2121.25	"F": 8059}
{"v": 1	"t": 1544959	"P": 2125.5	"F": 8059}
{"v": 1	"t": 1544980	"P": 2123.75	"F": 8108}
{"v": 1	"t": 1545000	"P": 2109.25	"F": 8230}
{"v": 1	"t": 1545020	"P": 2101.75	"F": 7539	"C": 45.035	"D": 3149	"sn": 54091779688249	"file": "/data/device_log/data0000.out"}
{"v": 1	"t": 1545041	"P": 2092.75	"F": 8201}
{"v": 1	"t": 1545061	"P": 2086.0	"F": 8162}
{"v": 1	"t": 1545081	"P": 2081.5	"F": 7832}
{"v": 1	"t": 1545102	"P": 2087.0	"F": 7787}
{"v": 1	"t": 1545122	"P": 2087.5	"F": 7500}
{"v": 1	"t": 1545142	"P": 2091.25	"F": 7345}
{"v": 1	"t": 1545163	"P": 2093.0	"F": 7440}
{"v": 1	"t": 1545183	"P": 2088.25	"F": 7717}
{"v": 1	"t": 1545203	"P": 2091.0	"F": 7615}
{"v": 1	"t": 1545223	"P": 2089.75	"F": 7771}
{"v": 1	"t": 1545244	"P": 2093.5	"F": 7774}
{"v": 1	"t": 1545264	"P": 2117.75	"F": 7865}
{"v": 1	"t": 1545284	"P": 2130.5	"F": 7618}
{"v": 1	"t": 1545305	"P": 2132.25	"F": 8415}
{"v": 1	"t": 1545325	"P": 2135.5	"F": 7838}
{"v": 1	"t": 1545345	"P": 2127.0	"F": 7905}
{"v": 1	"t": 1545365	"P": 2130.5	"F": 7504}
{"v": 1	"t": 1545386	"P": 2128.25	"F": 7401}
{"v": 1	"t": 1545406	"P": 2148.25	"F": 7530}
{"v": 1	"t": 1545426	"P": 2158.0	"F": 7653}
{"v": 1	"t": 1545447	"P": 2158.25	"F": 7971}
{"v": 1	"t": 1545467	"P": 2143.75	"F": 8108}
{"v": 1	"t": 1545487	"P": 2146.25	"F": 8227}
{"v": 1	"t": 1545508	"P": 2132.5	"F": 8053}
{"v": 1	"t": 1545528	"P": 2127.5	"F": 7919}
{"v": 1	"t": 1545548	"P": 2119.25	"F": 8090}
{"v": 1	"t": 1545568	"P": 2119.5	"F": 8187}
{"v": 1	"t": 1545589	"P": 2096.75	"F": 7820}
{"v": 1	"t": 1545609	"P": 2075.25	"F": 8417}
{"v": 1	"t": 1545629	"P": 2047.5	"F": 8273}
{"v": 1	"t": 1545650	"P": 2038.5	"F": 7736}
{"v": 1	"t": 1545670	"P": 2013.75	"F": 7664}
{"v": 1	"t": 1545690	"P": 2018.0	"F": 7717}
{"v": 1	"t": 1545711	"P": 1998.25	"F": 7733}
{"v": 1	"t": 1545731	"P": 1992.75	"F": 8268}
{"v": 1	"t": 1545751	"P": 1971.5	"F": 8196}
{"v": 1	"t": 1545772	"P": 1962.0	"F": 7931}
{"v": 1	"t": 1545792	"P": 1939.25	"F": 7993}
{"v": 1	"t": 1545812	"P": 1946.5	"F": 7967}
{"v": 1	"t": 1545832	"P": 1921.25	"F": 7954}
{"v": 1	"t": 1545853	"P": 1928.75	"F": 7807}
{"v": 1	"t": 1545873	"P": 1913.75	"F": 7657}
{"v": 1	"t": 1545893	"P": 1914.25	"F": 8031}
{"v": 1	"t": 1545914	"P": 1910.75	"F": 7455}
{"v": 1	"t": 1545934	"P": 1887.5	"F": 8010}
{"v": 1	"t": 1545954	"P": 1890.75	"F": 7974}
{"v": 1	"t": 1545975	"P": 1876.0	"F": 8075}
{"v": 1	"t": 1545995	"P": 1858.5	"F": 8082}
{"v": 1	"t": 1546016	"P": 1857.0	"F": 8224}
{"v": 1	"t": 1546036	"P": 1857.75	"F": 7923	"C": 45.035	"D": 3149	"sn": 54091779688249	"file": "/data/device_log/data0000.out"}
{"v": 1	"t": 1546056	"P": 1855.5	"F": 7611}
{"v": 1	"t": 1546076	"P": 1860.75	"F": 7776}
{"v": 1	"t": 1546097	"P": 1870.75	"F": 7403}
{"v": 1	"t": 1546117	"P": 1868.75	"F": 7406}
{"v": 1	"t": 1546137	"P": 1867.5	"F": 7508}
{"v": 1	"t": 1546158	"P": 1857.0	"F": 7427}
{"v": 1	"t": 1546178	"P": 1858.75	"F": 7437}
{"v": 1	"t": 1546198	"P": 1876.5	"F": 7489}
{"v": 1	"t": 1546219	"P": 1875.25	"F": 7138}
{"v": 1	"t": 1546239	"P": 1869.5	"F": 7418}
{"v": 1	"t": 1546259	"P": 1887.5	"F": 7745}
{"v": 1	"t": 1546280	"P": 1907.5	"F": 7300}
{"v": 1	"t": 1546300	"P": 1927.25	"F": 8021}
{"v": 1	"t": 1546320	"P": 1913.75	"F": 7638}
{"v": 1	"t": 1546341	"P": 1929.25	"F": 7595}
{"v": 1	"t": 1546361	"P": 1934.0	"F": 7836}
{"v": 1	"t": 1546381	"P": 1927.5	"F": 7692}
{"v": 1	"t": 1546402	"P": 1920.0	"F": 7583}
{"v": 1	"t": 1546422	"P": 1930.75	"F": 8201}
{"v": 1	"t": 1546442	"P": 1949.25	"F": 7746}
{"v": 1	"t": 1546463	"P": 1952.75	"F": 7866}
{"v": 1	"t": 1546483	"P": 1959.75	"F": 7889}
{"v": 1	"t": 1546503	"P": 1973.75	"F": 7964}
{"v": 1	"t": 1546523	"P": 1981.5	"F": 7761}
{"v": 1	"t": 1546544	"P": 1993.25	"F": 7450}
{"v": 1	"t": 1546564	"P": 1991.25	"F": 7102}
{"v": 1	"t": 1546584	"P": 2000.0	"F": 7296}
{"v": 1	"t": 1546605	"P": 2009.25	"F": 7338}
{"v": 1	"t": 1546625	"P": 2004.25	"F": 7112}
{"v": 1	"t": 1546645	"P": 2008.0	"F": 7656}
{"v": 1	"t": 1546665	"P": 2003.75	"F": 7146}
{"v": 1	"t": 1546686	"P": 2020.5	"F": 7730}
{"v": 1	"t": 1546706	"P": 2012.5	"F": 7665}
{"v": 1	"t": 1546726	"P": 2018.75	"F": 8107}
{"v": 1	"t": 1546747	"P": 2010.0	"F": 7786}
{"v": 1	"t": 1546767	"P": 2018.75	"F": 7773}
{"v": 1	"t": 1546787	"P": 2004.75	"F": 7865}
{"v": 1	"t": 1546808	"P": 2008.5	"F": 7279}
{"v": 1	"t": 1546828	"P": 2011.5	"F": 7482}
{"v": 1	"t": 1546848	"P": 2049.25	"F": 7354}
{"v": 1	"t": 1546868	"P": 2086.25	"F": 6891}
{"v": 1	"t": 1546889	"P": 2103.0	"F": 7499}
{"v": 1	"t": 1546909	"P": 2096.75	"F": 7679}
{"v": 1	"t": 1546929	"P": 2106.5	"F": 7629}
{"v": 1	"t": 1546950	"P": 2108.75	"F": 7600}
{"v": 1	"t": 1546970	"P": 2124.5	"F": 7887}
{"v": 1	"t": 1546990	"P": 2108.25	"F": 7764}
{"v": 1	"t": 1547011	"P": 2100.75	"F": 7902}
{"v": 1	"t": 1547031	"P": 2092.0	"F": 7397}
{"v": 1	"t": 1547051	"P": 2095.25	"F": 7117	"C": 45.055	"D": 3149	"sn": 54091779688249	"file": "/data/device_log/data0000.out"}
{"v": 1	"t": 1547072	"P": 2115.25	"F": 7765}
{"v": 1	"t": 1547092	"P": 2112.5	"F": 7268}
{"v": 1	"t": 1547112	"P": 2111.0	"F": 7226}
{"v": 1	"t": 1547132	"P": 2114.75	"F": 7158}
{"v": 1	"t": 1547153	"P": 2104.25	"F": 7466}
{"v": 1	"t": 1547173	"P": 2097.0	"F": 7491}
{"v": 1	"t": 1547193	"P": 2096.0	"F": 7386}
{"v": 1	"t": 1547214	"P": 2111.0	"F": 7487}
{"v": 1	"t": 1547234	"P": 2111.0	"F": 7278}
{"v": 1	"t": 1547254	"P": 2105.5	"F": 7366}
{"v": 1	"t": 1547275	"P": 2111.25	"F": 7557}
{"v": 1	"t": 1547295	"P": 2115.25	"F": 7362}
{"v": 1	"t": 1547315	"P": 2128.25	"F": 7584}
{"v": 1	"t": 1547335	"P": 2118.25	"F": 7227}
{"v": 1	"t": 1547356	"P": 2142.5	"F": 7103}
{"v": 1	"t": 1547376	"P": 2145.75	"F": 7323}
{"v": 1	"t": 1547396	"P": 2102.0	"F": 7255}
{"v": 1	"t": 1547417	"P": 2121.25	"F": 7673}
{"v": 1	"t": 1547437	"P": 2125.5	"F": 7249}
{"v": 1	"t": 1547457	"P": 2167.25	"F": 7004}
{"v": 1	"t": 1547477	"P": 2174.25	"F": 7612}
{"v": 1	"t": 1547498	"P": 2151.5	"F": 7681}
{"v": 1	"t": 1547518	"P": 2126.0	"F": 7552}
{"v": 1	"t": 1547538	"P": 2126.0	"F": 7269}
{"v": 1	"t": 1547559	"P": 2141.0	"F": 7780}
{"v": 1	"t": 1547579	"P": 2162.0	"F": 7861}
{"v": 1	"t": 1547599	"P": 2177.75	"F": 7976}
{"v": 1	"t": 1547620	"P": 2175.0	"F": 7478}
{"v": 1	"t": 1547640	"P": 2203.25	"F": 7909}
{"v": 1	"t": 1547660	"P": 2204.0	"F": 8070}
{"v": 1	"t": 1547681	"P": 2201.5	"F": 8202}
{"v": 1	"t": 1547701	"P": 2193.5	"F": 8098}
{"v": 1	"t": 1547721	"P": 2148.0	"F": 8060}
{"v": 1	"t": 1547741	"P": 2132.5	"F": 8158}
{"v": 1	"t": 1547762	"P": 2109.0	"F": 7650}
{"v": 1	"t": 1547782	"P": 2119.5	"F": 7291}
{"v": 1	"t": 1547802	"P": 2123.25	"F": 7492}
{"v": 1	"t": 1547823	"P": 2117.25	"F": 7514}
{"v": 1	"t": 1547843	"P": 2111.5	"F": 7702}
{"v": 1	"t": 1547863	"P": 2117.75	"F": 7706}
{"v": 1	"t": 1547884	"P": 2131.5	"F": 7862}
{"v": 1	"t": 1547904	"P": 2131.25	"F": 7728}
{"v": 1	"t": 1547924	"P": 2115.75	"F": 7980}
{"v": 1	"t": 1547944	"P": 2116.5	"F": 7445}
{"v": 1	"t": 1547965	"P": 2117.0	"F": 7455}
{"v": 1	"t": 1547985	"P": 2113.25	"F": 7629}
{"v": 1	"t": 1548005	"P": 2120.0	"F": 7517}
{"v": 1	"t": 1548026	"P": 2131.75	"F": 7197}
{"v": 1	"t": 1548046	"P": 2140.25	"F": 7471}
{"v": 1	"t": 1548066	"P": 2135.25	"F": 7481	"C": 45.08	"D": 3149	"sn": 54091779688249	"file": "/data/device_log/data0000.out"}
{"v": 1	"t": 1548087	"P": 2140.75	"F": 7423}
{"v": 1	"t": 1548107	"P": 2134.0	"F": 7508}
{"v": 1	"t": 1548127	"P": 2153.5	"F": 7701}
{"v": 1	"t": 1548148	"P": 2151.25	"F": 7719}
{"v": 1	"t": 1548168	"P": 2155.25	"F": 7802}
{"v": 1	"t": 1548188	"P": 2149.5	"F": 8069}
{"v": 1	"t": 1548208	"P": 2162.75	"F": 7468}
{"v": 1	"t": 1548229	"P": 2177.0	"F": 7971}
{"v": 1	"t": 1548249	"P": 2174.25	"F": 7838}
{"v": 1	"t": 1548269	"P": 2163.5	"F": 7703}
{"v": 1	"t": 1548290	"P": 2167.0	"F": 7645}
{"v": 1	"t": 1548310	"P": 2179.0	"F": 7714}
{"v": 1	"t": 1548330	"P": 2147.5	"F": 7613}
{"v": 1	"t": 1548351	"P": 2153.5	"F": 7765}
{"v": 1	"t": 1548371	"P": 2169.0	"F": 7486}
{"v": 1	"t": 1548391	"P": 2150.0	"F": 7658}
{"v": 1	"t": 1548412	"P": 2134.25	"F": 7940}
{"v": 1	"t": 1548432	"P": 2117.5	"F": 7935}
{"v": 1	"t": 1548452	"P": 2109.5	"F": 7787}
{"v": 1	"t": 1548472	"P": 2094.0	"F": 8018}
{"v": 1	"t": 1548493	"P": 2086.75	"F": 8492}
{"v": 1	"t": 1548513	"P": 2071.25	"F": 7847}
{"v": 1	"t": 1548533	"P": 2039.5	"F": 8149}
{"v": 1	"t": 1548554	"P": 2024.75	"F": 7533}
{"v": 1	"t": 1548574	"P": 2011.5	"F": 7688}
{"v": 1	"t": 1548594	"P": 1987.0	"F": 7493}
{"v": 1	"t": 1548615	"P": 1997.25	"F": 7776}
{"v": 1	"t": 1548635	"P": 1980.0	"F": 7462}
{"v": 1	"t": 1548655	"P": 1975.25	"F": 7808}
{"v": 1	"t": 1548675	"P": 1962.0	"F": 7455}
{"v": 1	"t": 1548696	"P": 1954.5	"F": 7846}
{"v": 1	"t": 1548716	"P": 1954.75	"F": 8123}
{"v": 1	"t": 1548736	"P": 1952.75	"F": 7825}
{"v": 1	"t": 1548757	"P": 1948.25	"F": 7846}
{"v": 1	"t": 1548777	"P": 1916.0	"F": 8014}
{"v": 1	"t": 1548797	"P": 1889.0	"F": 7513}
{"v": 1	"t": 1548817	"P": 1888.25	"F": 7795}
{"v": 1	"t": 1548838	"P": 1899.5	"F": 7368}
{"v": 1	"t": 1548858	"P": 1910.75	"F": 7814}
{"v": 1	"t": 1548878	"P": 1912.0	"F": 7813}
{"v": 1	"t": 1548899	"P": 1907.5	"F": 7424}
{"v": 1	"t": 1548919	"P": 1892.0	"F": 7888}
{"v": 1	"t": 1548939	"P": 1896.0	"F": 7833}
{"v": 1	"t": 1548960	"P": 1902.5	"F": 7740}
{"v": 1	"t": 1548980	"P": 1926.5	"F": 7870}
{"v": 1	"t": 1549000	"P": 1912.0	"F": 7823}
{"v": 1	"t": 1549020	"P": 1919.25	"F": 8018}
{"v": 1	"t": 1549041	"P": 1919.75	"F": 8001}
{"v": 1	"t": 1549061	"P": 1926.75	"F": 8036}
{"v": 1	"t": 1549081	"P": 1906.75	"F": 8064	"C": 45.06	"D": 3149	"sn": 54091779688249	"file": "/data/device_log/data0000.out"}
{"v": 1	"t": 1549102	"P": 1893.0	"F": 8059}
{"v": 1	"t": 1549122	"P": 1886.0	"F": 7833}
{"v": 1	"t": 1549142	"P": 1887.0	"F": 7645}
{"v": 1	"t": 1549163	"P": 1866.0	"F": 7544}
{"v": 1	"t": 1549183	"P": 1860.0	"F": 7658}
{"v": 1	"t": 1549203	"P": 1863.5	"F": 7616}
{"v": 1	"t": 1549224	"P": 1881.75	"F": 8027}
{"v": 1	"t": 1549244	"P": 1870.0	"F": 7506}
{"v": 1	"t": 1549264	"P": 1861.5	"F": 7702}
{"v": 1	"t": 1549285	"P": 1856.25	"F": 7574}
{"v": 1	"t": 1549305	"P": 1859.25	"F": 7717}
{"v": 1	"t": 1549325	"P": 1870.0	"F": 7880}
{"v": 1	"t": 1549345	"P": 1867.25	"F": 7414}
{"v": 1	"t": 1549366	"P": 1887.5	"F": 7246}
{"v": 1	"t": 1549386	"P": 1893.5	"F": 7698}
{"v": 1	"t": 1549406	"P": 1884.0	"F": 7471}
{"v": 1	"t": 1549427	"P": 1885.75	"F": 7535}
{"v": 1	"t": 1549447	"P": 1884.0	"F": 7621}
{"v": 1	"t": 1549467	"P": 1900.0	"F": 7607}
{"v": 1	"t": 1549487	"P": 1903.75	"F": 7643}
{"v": 1	"t": 1549508	"P": 1910.75	"F": 7976}
{"v": 1	"t": 1549528	"P": 1900.25	"F": 7537}
{"v": 1	"t": 1549548	"P": 1882.0	"F": 7783}
{"v": 1	"t": 1549569	"P": 1884.25	"F": 7464}
{"v": 1	"t": 1549589	"P": 1881.25	"F": 7563}
{"v": 1	"t": 1549609	"P": 1897.75	"F": 6611}
{"v": 1	"t": 1549630	"P": 1923.25	"F": 7458}
{"v": 1	"t": 1549650	"P": 1934.75	"F": 7463}
{"v": 1	"t": 1549670	"P": 1921.25	"F": 7828}
{"v": 1	"t": 1549690	"P": 1913.75	"F": 7971}
{"v": 1	"t": 1549711	"P": 1895.25	"F": 7730}
{"v": 1	"t": 1549731	"P": 1926.0	"F": 7832}
{"v": 1	"t": 1549751	"P": 1941.25	"F": 7095}
{"v": 1	"t": 1549772	"P": 1938.0	"F": 7549}
{"v": 1	"t": 1549792	"P": 1943.5	"F": 7043}
{"v": 1	"t": 1549812	"P": 1937.75	"F": 7529}
{"v": 1	"t": 1549833	"P": 1948.5	"F": 7687}
{"v": 1	"t": 1549853	"P": 1957.25	"F": 7256}
{"v": 1	"t": 1549873	"P": 1990.75	"F": 7218}
{"v": 1	"t": 1549894	"P": 1995.75	"F": 7210}
{"v": 1	"t": 1549914	"P": 2004.0	"F": 7611}
{"v": 1	"t": 1549934	"P": 2003.5	"F": 7639}
{"v": 1	"t": 1549954	"P": 2041.5	"F": 8009}
{"v": 1	"t": 1549975	"P": 2047.25	"F": 7835}
{"v": 1	"t": 1549995	"P": 2053.25	"F": 7694}
{"v": 1	"t": 1550015	"P": 2058.0	"F": 7388}
{"v": 1	"t": 1550036	"P": 2067.5	"F": 7477}
{"v": 1	"t": 1550056	"P": 2061.75	"F": 7829}
{"v": 1	"t": 1550077	"P": 2075.75	"F": 7439}
{"v": 1	"t": 1550097	"P": 2079.5	"F": 7395	"C": 45.06	"D": 3149	"sn": 54091779688249	"file": "/data/device_log/data0000.out"}
{"v": 1	"t": 1550117	"P": 2063.75	"F": 7533}
{"v": 1	"t": 1550137	"P": 2049.5	"F": 7542}
{"v": 1	"t": 1550158	"P": 2044.75	"F": 7527}
{"v": 1	"t": 1550178	"P": 2021.75	"F": 7657}
{"v": 1	"t": 1550198	"P": 2015.75	"F": 7782}
{"v": 1	"t": 1550219	"P": 2012.5	"F": 7475}
{"v": 1	"t": 1550239	"P": 2023.75	"F": 7531}
{"v": 1	"t": 1550260	"P": 2049.5	"F": 7288}
{"v": 1	"t": 1550280	"P": 2092.0	"F": 7568}
{"v": 1	"t": 1550300	"P": 2075.5	"F": 7546}
{"v": 1	"t": 1550320	"P": 2068.75	"F": 7436}
{"v": 1	"t": 1550341	"P": 2077.25	"F": 8038}
{"v": 1	"t": 1550361	"P": 2098.5	"F": 7422}
{"v": 1	"t": 1550381	"P": 2122.25	"F": 7765}
{"v": 1	"t": 1550402	"P": 2120.75	"F": 7941}
{"v": 1	"t": 1550422	"P": 2103.75	"F": 7276}
{"v": 1	"t": 1550442	"P": 2105.75	"F": 8189}
{"v": 1	"t": 1550463	"P": 2091.5	"F": 7853}
{"v": 1	"t": 1550483	"P": 2100.75	"F": 7586}
{"v": 1	"t": 1550503	"P": 2090.75	"F": 8102}
{"v": 1	"t": 1550524	"P": 2106.5	"F": 7859}
{"v": 1	"t": 1550544	"P": 2100.5	"F": 7966}
{"v": 1	"t": 1550564	"P": 2099.5	"F": 8097}
{"v": 1	"t": 1550584	"P": 2088.75	"F": 7822}
{"v": 1	"t": 1550605	"P": 2078.5	"F": 8072}
{"v": 1	"t": 1550625	"P": 2067.5	"F": 7538}
{"v": 1	"t": 1550645	"P": 2063.75	"F": 7877}
{"v": 1	"t": 1550666	"P": 2072.0	"F": 7429}
{"v": 1	"t": 1550686	"P": 2066.75	"F": 7455}
{"v": 1	"t": 1550706	"P": 2055.75	"F": 7396}
{"v": 1	"t": 1550726	"P": 2052.25	"F": 7312}
{"v": 1	"t": 1550747	"P": 2049.0	"F": 7658}
{"v": 1	"t": 1550767	"P": 2076.25	"F": 7387}
{"v": 1	"t": 1550787	"P": 2088.75	"F": 7326}
{"v": 1	"t": 1550808	"P": 2097.25	"F": 7546}
{"v": 1	"t": 1550828	"P": 2083.25	"F": 7587}
{"v": 1	"t": 1550848	"P": 2083.25	"F": 7525}
{"v": 1	"t": 1550869	"P": 2077.0	"F": 7618}
{"v": 1	"t": 1550889	"P": 2080.0	"F": 7437}
{"v": 1	"t": 1550909	"P": 2077.0	"F": 7431}
{"v": 1	"t": 1550929	"P": 2069.75	"F": 7245}
{"v": 1	"t": 1550950	"P": 2076.75	"F": 7625}
{"v": 1	"t": 1550970	"P": 2067.25	"F": 7442}
{"v": 1	"t": 1550990	"P": 2074.25	"F": 7706}
{"v": 1	"t": 1551011	"P": 2074.5	"F": 7949}
{"v": 1	"t": 1551031	"P": 2093.0	"F": 8145}
{"v": 1	"t": 1551051	"P": 2086.75	"F": 7877}
{"v": 1	"t": 1551072	"P": 2083.25	"F": 7904}
{"v": 1	"t": 1551092	"P": 2098.0	"F": 7873}
{"v": 1	"t": 1551112	"P": 2091.0	"F": 7691	"C": 45.055	"D": 3149	"sn": 54091779688249	"file": "/data/device_log/data0000.out"}
{"v": 1	"t": 1551133	"P": 2089.5	"F": 7410}
{"v": 1	"t": 1551153	"P": 2085.5	"F": 7373}
{"v": 1	"t": 1551173	"P": 2089.25	"F": 7235}
{"v": 1	"t": 1551193	"P": 2092.0	"F": 7391}
{"v": 1	"t": 1551214	"P": 2096.0	"F": 7581}
{"v": 1	"t": 1551234	"P": 2095.5	"F": 7753}
{"v": 1	"t": 1551254	"P": 2100.25	"F": 7875}
{"v": 1	"t": 1551275	"P": 2091.0	"F": 7530}
{"v": 1	"t": 1551295	"P": 2063.25	"F": 7431}
{"v": 1	"t": 1551315	"P": 2048.75	"F": 7740}
{"v": 1	"t": 1551336	"P": 2078.75	"F": 7656}
{"v": 1	"t": 1551356	"P": 2114.75	"F": 7633}
{"v": 1	"t": 1551376	"P": 2140.25	"F": 7656}
{"v": 1	"t": 1551396	"P": 2139.0	"F": 7669}
{"v": 1	"t": 1551417	"P": 2127.5	"F": 7608}
{"v": 1	"t": 1551437	"P": 2102.5	"F": 7621}
{"v": 1	"t": 1551457	"P": 2042.25	"F": 8005}
{"v": 1	"t": 1551478	"P": 2005.5	"F": 7680}
{"v": 1	"t": 1551498	"P": 2016.75	"F": 7889}
{"v": 1	"t": 1551518	"P": 2033.0	"F": 7998}
{"v": 1	"t": 1551538	"P": 2042.75	"F": 7795}
{"v": 1	"t": 1551559	"P": 2060.0	"F": 7977}
{"v": 1	"t": 1551579	"P": 2070.25	"F": 7898}
{"v": 1	"t": 1551599	"P": 2088.75	"F": 8160}
{"v": 1	"t": 1551620	"P": 2089.75	"F": 7986}
{"v": 1	"t": 1551640	"P": 2092.0	"F": 7986}
{"v": 1	"t": 1551660	"P": 2093.0	"F": 8088}
{"v": 1	"t": 1551681	"P": 2094.75	"F": 7869}
{"v": 1	"t": 1551701	"P": 2111.0	"F": 8010}
{"v": 1	"t": 1551721	"P": 2136.25	"F": 7895}
{"v": 1	"t": 1551741	"P": 2127.5	"F": 7932}
{"v": 1	"t": 1551762	"P": 2132.5	"F": 8013}
{"v": 1	"t": 1551782	"P": 2129.5	"F": 7982}
{"v": 1	"t": 1551802	"P": 2102.5	"F": 8178}
{"v": 1	"t": 1551823	"P": 2095.25	"F": 8000}
{"v": 1	"t": 1551843	"P": 2093.75	"F": 8177}
{"v": 1	"t": 1551863	"P": 2098.0	"F": 7879}
{"v": 1	"t": 1551884	"P": 2091.5	"F": 7648}
{"v": 1	"t": 1551904	"P": 2096.0	"F": 7963}
{"v": 1	"t": 1551924	"P": 2092.25	"F": 7876}
{"v": 1	"t": 1551945	"P": 2089.25	"F": 7754}
{"v": 1	"t": 1551965	"P": 2099.25	"F": 7922}
{"v": 1	"t": 1551985	"P": 2083.25	"F": 7440}
{"v": 1	"t": 1552005	"P": 2075.25	"F": 7603}
{"v": 1	"t": 1552026	"P": 2070.0	"F": 7670}
{"v": 1	"t": 1552046	"P": 2063.25	"F": 7334}
{"v": 1	"t": 1552066	"P": 2049.5	"F": 7463}
{"v": 1	"t": 1552087	"P": 2035.5	"F": 7586}
{"v": 1	"t": 1552107	"P": 2028.25	"F": 7895}
{"v": 1	"t": 1552127	"P": 2005.25	"F": 7714	"C": 45.08	"D": 3149	"sn": 54091779688249	"file": "/data/device_log/data0000.out"}
{"v": 1	"t": 1552148	"P": 2014.0	"F": 7993}
{"v": 1	"t": 1552168	"P": 1998.25	"F": 7850}
{"v": 1	"t": 1552188	"P": 2003.5	"F": 7930}
{"v": 1	"t": 1552208	"P": 2002.25	"F": 8276}
{"v": 1	"t": 1552229	"P": 1998.25	"F": 7826}
{"v": 1	"t": 1552249	"P": 1987.0	"F": 7779}
{"v": 1	"t": 1552269	"P": 1991.5	"F": 7919}
{"v": 1	"t": 1552290	"P": 1988.0	"F": 7815}
{"v": 1	"t": 1552310	"P": 1973.25	"F": 7898}
{"v": 1	"t": 1552330	"P": 1974.75	"F": 7588}
{"v": 1	"t": 1552350	"P": 1963.75	"F": 8025}
{"v": 1	"t": 1552371	"P": 1962.25	"F": 8070}
{"v": 1	"t": 1552391	"P": 1952.5	"F": 7952}
{"v": 1	"t": 1552411	"P": 1950.25	"F": 7896}
{"v": 1	"t": 1552432	"P": 1946.0	"F": 7744}
{"v": 1	"t": 1552452	"P": 1953.5	"F": 7696}
{"v": 1	"t": 1552472	"P": 1935.25	"F": 7452}
{"v": 1	"t": 1552493	"P": 1937.5	"F": 7954}
{"v": 1	"t": 1552513	"P": 1932.75	"F": 7707}
{"v": 1	"t": 1552533	"P": 1921.25	"F": 7692}
{"v": 1	"t": 1552554	"P": 1920.25	"F": 7583}
{"v": 1	"t": 1552574	"P": 1922.25	"F": 7254}
{"v": 1	"t": 1552594	"P": 1914.25	"F": 7279}
{"v": 1	"t": 1552614	"P": 1910.75	"F": 7458}
{"v": 1	"t": 1552635	"P": 1922.25	"F": 7406}
{"v": 1	"t": 1552655	"P": 1924.5	"F": 7779}
{"v": 1	"t": 1552675	"P": 1918.25	"F": 7250}
{"v": 1	"t": 1552696	"P": 1914.25	"F": 7544}
{"v": 1	"t": 1552716	"P": 1895.5	"F": 7403}
{"v": 1	"t": 1552736	"P": 1899.25	"F": 7677}
{"v": 1	"t": 1552757	"P": 1891.5	"F": 7621}
{"v": 1	"t": 1552777	"P": 1877.25	"F": 7587}
{"v": 1	"t": 1552797	"P": 1890.5	"F": 7365}
{"v": 1	"t": 1552817	"P": 1889.75	"F": 7482}
{"v": 1	"t": 1552838	"P": 1887.0	"F": 7605}
{"v": 1	"t": 1552858	"P": 1888.5	"F": 7468}
{"v": 1	"t": 1552878	"P": 1896.25	"F": 7701}
{"v": 1	"t": 1552899	"P": 1919.75	"F": 7913}
{"v": 1	"t": 1552919	"P": 1915.25	"F": 7375}
{"v": 1	"t": 1552939	"P": 1914.25	"F": 7421}
{"v": 1	"t": 1552959	"P": 1931.75	"F": 7406}
{"v": 1	"t": 1552980	"P": 1946.5	"F": 7385}
{"v": 1	"t": 1553000	"P": 1958.5	"F": 7304}
{"v": 1	"t": 1553020	"P": 1957.5	"F": 7479}
{"v": 1	"t": 1553041	"P": 1966.0	"F": 7289}
{"v": 1	"t": 1553061	"P": 1979.25	"F": 6911}
{"v": 1	"t": 1553081	"P": 1966.75	"F": 7558}
{"v": 1	"t": 1553102	"P": 1997.25	"F": 7631}
{"v": 1	"t": 1553122	"P": 1984.75	"F": 7259}
{"v": 1	"t": 1553142	"P": 2006.0	"F": 7639	"C": 45.09	"D": 3149	"sn": 54091779688249	"file": "/data/device_log/data0000.out"}
{"v": 1	"t": 1553163	"P": 1999.5	"F": 7063}
{"v": 1	"t": 1553183	"P": 1998.0	"F": 7723}
{"v": 1	"t": 1553203	"P": 2015.5	"F": 7060}
{"v": 1	"t": 1553223	"P": 2015.25	"F": 7075}
{"v": 1	"t": 1553244	"P": 2021.5	"F": 7316}
{"v": 1	"t": 1553264	"P": 2020.75	"F": 7466}
{"v": 1	"t": 1553284	"P": 2020.0	"F": 7658}
{"v": 1	"t": 1553305	"P": 2029.25	"F": 7318}
{"v": 1	"t": 1553325	"P": 2034.25	"F": 7300}
{"v": 1	"t": 1553345	"P": 2025.5	"F": 7414}
{"v": 1	"t": 1553366	"P": 2025.25	"F": 7131}
{"v": 1	"t": 1553386	"P": 2040.25	"F": 7412}
{"v": 1	"t": 1553406	"P": 2040.25	"F": 7428}
{"v": 1	"t": 1553427	"P": 2034.5	"F": 7592}
{"v": 1	"t": 1553447	"P": 2035.25	"F": 7568}
{"v": 1	"t": 1553467	"P": 2037.25	"F": 7381}
{"v": 1	"t": 1553487	"P": 2048.0	"F": 7094}
{"v": 1	"t": 1553508	"P": 2037.0	"F": 7653}
{"v": 1	"t": 1553528	"P": 2046.75	"F": 7437}
{"v": 1	"t": 1553548	"P": 2041.75	"F": 7185}
{"v": 1	"t": 1553569	"P": 2044.0	"F": 7687}
{"v": 1	"t": 1553589	"P": 2040.25	"F": 7625}
{"v": 1	"t": 1553609	"P": 2053.5	"F": 8005}
{"v": 1	"t": 1553629	"P": 2041.75	"F": 7607}
{"v": 1	"t": 1553650	"P": 2056.5	"F": 7110}
{"v": 1	"t": 1553670	"P": 2042.5	"F": 7312}
{"v": 1	"t": 1553690	"P": 2053.0	"F": 6800}
{"v": 1	"t": 1553711	"P": 2059.0	"F": 6897}
{"v": 1	"t": 1553731	"P": 2045.75	"F": 7611}
{"v": 1	"t": 1553751	"P": 2050.5	"F": 7461}
{"v": 1	"t": 1553772	"P": 2056.75	"F": 7285}
{"v": 1	"t": 1553792	"P": 2055.75	"F": 7783}
{"v": 1	"t": 1553812	"P": 2059.5	"F": 7326}
{"v": 1	"t": 1553832	"P": 2056.5	"F": 7476}
{"v": 1	"t": 1553853	"P": 2054.5	"F": 6970}
{"v": 1	"t": 1553873	"P": 2068.25	"F": 7378}
{"v": 1	"t": 1553893	"P": 2060.5	"F": 7431}
{"v": 1	"t": 1553914	"P": 2058.5	"F": 7079}
{"v": 1	"t": 1553934	"P": 2063.25	"F": 7492}
{"v": 1	"t": 1553954	"P": 2050.5	"F": 6869}
{"v": 1	"t": 1553975	"P": 2065.75	"F": 7669}
{"v": 1	"t": 1553995	"P": 2074.25	"F": 7454}
{"v": 1	"t": 1554015	"P": 2076.0	"F": 7178}
{"v": 1	"t": 1554035	"P": 2068.75	"F": 7412}
{"v": 1	"t": 1554056	"P": 2075.5	"F": 7685}
{"v": 1	"t": 1554076	"P": 2084.5	"F": 7614}
{"v": 1	"t": 1554096	"P": 2063.75	"F": 7217}
{"v": 1	"t": 1554117	"P": 2077.25	"F": 7615}
{"v": 1	"t": 1554137	"P": 2085.75	"F": 7655}
{"v": 1	"t": 1554157	"P": 2075.75	"F": 7488	"C": 45.115	"D": 3149	"sn": 54091779688249	"file": "/data/device_log/data0000.out"}
{"v": 1	"t": 1554178	"P": 2076.25	"F": 7743}
{"v": 1	"t": 1554198	"P": 2068.5	"F": 7350}
{"v": 1	"t": 1554218	"P": 2081.25	"F": 7687}
{"v": 1	"t": 1554239	"P": 2082.5	"F": 7372}
{"v": 1	"t": 1554259	"P": 2076.5	"F": 7374}
{"v": 1	"t": 1554279	"P": 2071.0	"F": 7794}
{"v": 1	"t": 1554300	"P": 2078.25	"F": 7630}
{"v": 1	"t": 1554320	"P": 2073.5	"F": 7666}
{"v": 1	"t": 1554340	"P": 2069.75	"F": 7585}
{"v": 1	"t": 1554361	"P": 2082.0	"F": 7484}
{"v": 1	"t": 1554381	"P": 2080.0	"F": 7457}
{"v": 1	"t": 1554401	"P": 2070.25	"F": 7536}
{"v": 1	"t": 1554422	"P": 2075.75	"F": 7506}
{"v": 1	"t": 1554442	"P": 2064.75	"F": 7556}
{"v": 1	"t": 1554462	"P": 2067.75	"F": 7368}
{"v": 1	"t": 1554483	"P": 2063.0	"F": 7542}
{"v": 1	"t": 1554503	"P": 2055.75	"F": 7432}
{"v": 1	"t": 1554523	"P": 2059.0	"F": 7534}
{"v": 1	"t": 1554544	"P": 2043.25	"F": 7984}
{"v": 1	"t": 1554564	"P": 2040.5	"F": 7789}
{"v": 1	"t": 1554584	"P": 2029.75	"F": 7806}
{"v": 1	"t": 1554605	"P": 2025.5	"F": 7731}
{"v": 1	"t": 1554625	"P": 2027.0	"F": 7657}
{"v": 1	"t": 1554645	"P": 2019.0	"F": 7764}
{"v": 1	"t": 1554665	"P": 1997.5	"F": 7665}
{"v": 1	"t": 1554686	"P": 1997.25	"F": 7832}
{"v": 1	"t": 1554706	"P": 1997.0	"F": 7360}
{"v": 1	"t": 1554726	"P": 1974.75	"F": 7521}
{"v": 1	"t": 1554747	"P": 1992.0	"F": 7860}
{"v": 1	"t": 1554767	"P": 1974.25	"F": 7580}
{"v": 1	"t": 1554787	"P": 1979.75	"F": 7857}
{"v": 1	"t": 1554807	"P": 1961.5	"F": 7724}
{"v": 1	"t": 1554828	"P": 1962.5	"F": 7830}
{"v": 1	"t": 1554848	"P": 1951.75	"F": 7589}
{"v": 1	"t": 1554868	"P": 1957.75	"F": 7699}
{"v": 1	"t": 1554889	"P": 1951.75	"F": 7864}
{"v": 1	"t": 1554909	"P": 1950.0	"F": 7649}
{"v": 1	"t": 1554929	"P": 1941.0	"F": 7644}
{"v": 1	"t": 1554950	"P": 1944.0	"F": 7452}
{"v": 1	"t": 1554970	"P": 1937.0	"F": 6993}
{"v": 1	"t": 1554990	"P": 1943.25	"F": 7604}
{"v": 1	"t": 1555010	"P": 1930.25	"F": 7510}
{"v": 1	"t": 1555031	"P": 1921.25	"F": 7421}
{"v": 1	"t": 1555051	"P": 1934.5	"F": 7569}
{"v": 1	"t": 1555071	"P": 1927.0	"F": 7795}
{"v": 1	"t": 1555092	"P": 1928.5	"F": 7696}
{"v": 1	"t": 1555112	"P": 1935.5	"F": 7592}
{"v": 1	"t": 1555132	"P": 1935.75	"F": 7459}
{"v": 1	"t": 1555153	"P": 1935.25	"F": 7424}
{"v": 1	"t": 1555173	"P": 1941.75	"F": 7141	"C": 45.06	"D": 3149	"sn": 54091779688249	"file": "/data/device_log/data0000.out"}
{"v": 1	"t": 1555193	"P": 1953.25	"F": 7819}
{"v": 1	"t": 1555214	"P": 1959.0	"F": 7560}
{"v": 1	"t": 1555234	"P": 1949.75	"F": 7343}
{"v": 1	"t": 1555254	"P": 1956.5	"F": 7676}
{"v": 1	"t": 1555275	"P": 1970.25	"F": 7664}
{"v": 1	"t": 1555295	"P": 1972.25	"F": 7675}
{"v": 1	"t": 1555315	"P": 1977.75	"F": 7219}
{"v": 1	"t": 1555335	"P": 1977.25	"F": 7598}
{"v": 1	"t": 1555356	"P": 1972.0	"F": 7557}
{"v": 1	"t": 1555376	"P": 1996.25	"F": 7541}
{"v": 1	"t": 1555396	"P": 1982.5	"F": 7409}
{"v": 1	"t": 1555417	"P": 1991.75	"F": 7285}
{"v": 1	"t": 1555437	"P": 1989.5	"F": 7611}
{"v": 1	"t": 1555457	"P": 1992.25	"F": 7390}
{"v": 1	"t": 1555478	"P": 2006.75	"F": 7465}
{"v": 1	"t": 1555498	"P": 1994.75	"F": 7369}
{"v": 1	"t": 1555518	"P": 1998.0	"F": 7272}
{"v": 1	"t": 1555538	"P": 2018.5	"F": 7042}
{"v": 1	"t": 1555559	"P": 2019.0	"F": 7610}
{"v": 1	"t": 1555579	"P": 2013.25	"F": 7777}
{"v": 1	"t": 1555599	"P": 2014.25	"F": 7644}
{"v": 1	"t": 1555620	"P": 2020.0	"F": 7434}
{"v": 1	"t": 1555640	"P": 2029.0	"F": 7443}
{"v": 1	"t": 1555660	"P": 2026.25	"F": 7427}
{"v": 1	"t": 1555680	"P": 2024.5	"F": 7218}
{"v": 1	"t": 1555701	"P": 2023.25	"F": 7408}
{"v": 1	"t": 1555721	"P": 2026.5	"F": 7222}
{"v": 1	"t": 1555741	"P": 2032.75	"F": 7123}
{"v": 1	"t": 1555762	"P": 2035.25	"F": 7567}
{"v": 1	"t": 1555782	"P": 2038.0	"F": 7394}
{"v": 1	"t": 1555802	"P": 2031.5	"F": 7225}
{"v": 1	"t": 1555823	"P": 2030.75	"F": 7471}
{"v": 1	"t": 1555843	"P": 2027.0	"F": 7459}
{"v": 1	"t": 1555863	"P": 2039.5	"F": 7267}
{"v": 1	"t": 1555884	"P": 2035.0	"F": 7752}
{"v": 1	"t": 1555904	"P": 2032.75	"F": 7697}
{"v": 1	"t": 1555924	"P": 2033.25	"F": 7491}
{"v": 1	"t": 1555945	"P": 2032.5	"F": 7476}
{"v": 1	"t": 1555965	"P": 2046.25	"F": 6898}
{"v": 1	"t": 1555985	"P": 2040.75	"F": 7356}
{"v": 1	"t": 1556005	"P": 2039.0	"F": 7046}
{"v": 1	"t": 1556026	"P": 2045.5	"F": 7614}
{"v": 1	"t": 1556046	"P": 2035.25	"F": 7236}
{"v": 1	"t": 1556066	"P": 2031.25	"F": 7357}
{"v": 1	"t": 1556087	"P": 2030.25	"F": 6780}
{"v": 1	"t": 1556107	"P": 2024.75	"F": 7272}
{"v": 1	"t": 1556127	"P": 2032.75	"F": 7168}
{"v": 1	"t": 1556147	"P": 2040.5	"F": 7228}
{"v": 1	"t": 1556168	"P": 2031.25	"F": 7008}
{"v": 1	"t": 1556188	"P": 2017.0	"F": 7077	"C": 45.105	"D": 3149	"sn": 54091779688249	"file": "/data/device_log/data0000.out"}
{"v": 1	"t": 1556208	"P": 2034.25	"F": 7130}
{"v": 1	"t": 1556229	"P": 2033.0	"F": 7147}
{"v": 1	"t": 1556249	"P": 2022.5	"F": 7131}
{"v": 1	"t": 1556269	"P": 2020.0	"F": 7008}
{"v": 1	"t": 1556290	"P": 2025.5	"F": 7092}
{"v": 1	"t": 1556310	"P": 2015.75	"F": 7119}
{"v": 1	"t": 1556330	"P": 2009.0	"F": 7060}
{"v": 1	"t": 1556350	"P": 2013.75	"F": 6953}
{"v": 1	"t": 1556371	"P": 2016.75	"F": 7197}
{"v": 1	"t": 1556391	"P": 1999.25	"F": 6698}
{"v": 1	"t": 1556411	"P": 2005.75	"F": 7055}
{"v": 1	"t": 1556432	"P": 2008.5	"F": 7023}
{"v": 1	"t": 1556452	"P": 2005.25	"F": 6959}
{"v": 1	"t": 1556472	"P": 2006.25	"F": 6658}
{"v": 1	"t": 1556493	"P": 2003.25	"F": 6719}
{"v": 1	"t": 1556513	"P": 2007.0	"F": 6768}
{"v": 1	"t": 1556533	"P": 1997.0	"F": 6869}
{"v": 1	"t": 1556554	"P": 1999.0	"F": 6603}
{"v": 1	"t": 1556574	"P": 2011.5	"F": 6909}
{"v": 1	"t": 1556594	"P": 1996.5	"F": 6555}
{"v": 1	"t": 1556614	"P": 2005.0	"F": 6730}
{"v": 1	"t": 1556635	"P": 2007.75	"F": 7017}
{"v": 1	"t": 1556655	"P": 2005.0	"F": 6785}
{"v": 1	"t": 1556675	"P": 2005.75	"F": 6863}
{"v": 1	"t": 1556696	"P": 2009.25	"F": 6709}
{"v": 1	"t": 1556716	"P": 2006.75	"F": 6705}
{"v": 1	"t": 1556736	"P": 2013.0	"F": 6730}
{"v": 1	"t": 1556757	"P": 2004.0	"F": 6598}
{"v": 1	"t": 1556777	"P": 2008.5	"F": 6768}
{"v": 1	"t": 1556797	"P": 2010.75	"F": 6572}
{"v": 1	"t": 1556817	"P": 2005.5	"F": 6813}
{"v": 1	"t": 1556838	"P": 2013.25	"F": 6834}
{"v": 1	"t": 1556858	"P": 2003.25	"F": 6301}
{"v": 1	"t": 1556878	"P": 2016.5	"F": 6362}
{"v": 1	"t": 1556899	"P": 2010.25	"F": 6476}
{"v": 1	"t": 1556919	"P": 2012.75	"F": 6698}
{"v": 1	"t": 1556939	"P": 2008.75	"F": 6434}
{"v": 1	"t": 1556959	"P": 2020.75	"F": 6406}
{"v": 1	"t": 1556980	"P": 2010.75	"F": 6283}
{"v": 1	"t": 1557000	"P": 2014.5	"F": 6501}
{"v": 1	"t": 1557020	"P": 2016.75	"F": 6217}
{"v": 1	"t": 1557041	"P": 2021.25	"F": 6422}
{"v": 1	"t": 1557061	"P": 2013.0	"F": 6173}
{"v": 1	"t": 1557081	"P": 2019.5	"F": 6489}
{"v": 1	"t": 1557102	"P": 2023.25	"F": 6360}
{"v": 1	"t": 1557122	"P": 2018.5	"F": 6307}
{"v": 1	"t": 1557142	"P": 2020.5	"F": 6490}
{"v": 1	"t": 1557163	"P": 2027.5	"F": 6462}
{"v": 1	"t": 1557183	"P": 2018.25	"F": 6248}
{"v": 1	"t": 1557203	"P": 2012.75	"F": 6251	"C": 45.085	"D": 3149	"sn": 54091779688249	"file": "/data/device_log/data0000.out"}
{"v": 1	"t": 1557223	"P": 2024.0	"F": 6333}
{"v": 1	"t": 1557244	"P": 2008.5	"F": 6100}
{"v": 1	"t": 1557264	"P": 2021.75	"F": 6292}
{"v": 1	"t": 1557284	"P": 2007.5	"F": 6250}
{"v": 1	"t": 1557305	"P": 2009.25	"F": 6270}
{"v": 1	"t": 1557325	"P": 1999.0	"F": 6217}
{"v": 1	"t": 1557345	"P": 1993.25	"F": 6274}
{"v": 1	"t": 1557366	"P": 1986.0	"F": 6209}
{"v": 1	"t": 1557386	"P": 1990.75	"F": 5936}
{"v": 1	"t": 1557406	"P": 1989.75	"F": 5967}
{"v": 1	"t": 1557426	"P": 1981.25	"F": 5906}
{"v": 1	"t": 1557447	"P": 1974.0	"F": 6019}
{"v": 1	"t": 1557467	"P": 1974.5	"F": 5891}
{"v": 1	"t": 1557487	"P": 1974.25	"F": 6218}
{"v": 1	"t": 1557508	"P": 1974.25	"F": 6236}
{"v": 1	"t": 1557528	"P": 1968.5	"F": 6022}
{"v": 1	"t": 1557548	"P": 1965.5	"F": 6280}
{"v": 1	"t": 1557569	"P": 1974.0	"F": 6156}
{"v": 1	"t": 1557589	"P": 1977.75	"F": 6286}
{"v": 1	"t": 1557609	"P": 1969.75	"F": 6145}
{"v": 1	"t": 1557629	"P": 1967.5	"F": 5807}
{"v": 1	"t": 1557650	"P": 1959.75	"F": 5500}
{"v": 1	"t": 1557670	"P": 1978.0	"F": 6119}
{"v": 1	"t": 1557690	"P": 1948.75	"F": 5854}
{"v": 1	"t": 1557711	"P": 1957.0	"F": 6224}
{"v": 1	"t": 1557731	"P": 1959.5	"F": 5927}
{"v": 1	"t": 1557751	"P": 1958.75	"F": 6002}
{"v": 1	"t": 1557772	"P": 1950.75	"F": 6109}
{"v": 1	"t": 1557792	"P": 1950.5	"F": 6399}
{"v": 1	"t": 1557812	"P": 1957.5	"F": 6190}
{"v": 1	"t": 1557832	"P": 1953.0	"F": 5959}
{"v": 1	"t": 1557853	"P": 1955.0	"F": 6286}
{"v": 1	"t": 1557873	"P": 1942.0	"F": 5932}
{"v": 1	"t": 1557893	"P": 1951.0	"F": 5845}
{"v": 1	"t": 1557914	"P": 1955.5	"F": 5914}
{"v": 1	"t": 1557934	"P": 1938.25	"F": 5800}
{"v": 1	"t": 1557954	"P": 1946.5	"F": 6162}
{"v": 1	"t": 1557975	"P": 1944.25	"F": 6121}
{"v": 1	"t": 1557995	"P": 1945.75	"F": 6110}
{"v": 1	"t": 1558015	"P": 1950.25	"F": 6327}
{"v": 1	"t": 1558036	"P": 1950.5	"F": 6066}
{"v": 1	"t": 1558056	"P": 1959.25	"F": 5976}
{"v": 1	"t": 1558076	"P": 1952.0	"F": 6050}
{"v": 1	"t": 1558097	"P": 1958.0	"F": 5838}
{"v": 1	"t": 1558117	"P": 1952.5	"F": 6017}
{"v": 1	"t": 1558137	"P": 1953.0	"F": 5511}
{"v": 1	"t": 1558158	"P": 1964.0	"F": 5987}
{"v": 1	"t": 1558178	"P": 1955.5	"F": 5608}
{"v": 1	"t": 1558198	"P": 1967.5	"F": 5869}
{"v": 1	"t": 1558219	"P": 1970.5	"F": 5624	"C": 45.125	"D": 3149	"sn": 54091779688249	"file": "/data/device_log/data0000.out"}
{"v": 1	"t": 1558239	"P": 1955.0	"F": 5685}
{"v": 1	"t": 1558259	"P": 1970.5	"F": 5718}
{"v": 1	"t": 1558280	"P": 1975.0	"F": 5584}
{"v": 1	"t": 1558300	"P": 1975.75	"F": 5744}
{"v": 1	"t": 1558320	"P": 1967.75	"F": 5452}
{"v": 1	"t": 1558341	"P": 1969.25	"F": 5723}
{"v": 1	"t": 1558361	"P": 1964.0	"F": 5676}
{"v": 1	"t": 1558381	"P": 1969.0	"F": 5764}
{"v": 1	"t": 1558402	"P": 1971.75	"F": 5528}
{"v": 1	"t": 1558422	"P": 1983.25	"F": 5528}
{"v": 1	"t": 1558442	"P": 1980.25	"F": 5652}
{"v": 1	"t": 1558463	"P": 1979.5	"F": 5616}
{"v": 1	"t": 1558483	"P": 1983.25	"F": 5313}
{"v": 1	"t": 1558503	"P": 1988.5	"F": 5234}
{"v": 1	"t": 1558523	"P": 1993.5	"F": 5582}
{"v": 1	"t": 1558544	"P": 1988.25	"F": 5464}
{"v": 1	"t": 1558564	"P": 1996.75	"F": 5677}
{"v": 1	"t": 1558584	"P": 1988.0	"F": 5348}
{"v": 1	"t": 1558605	"P": 2000.75	"F": 5709}
{"v": 1	"t": 1558625	"P": 1984.0	"F": 5436}
{"v": 1	"t": 1558645	"P": 1988.5	"F": 5518}
{"v": 1	"t": 1558666	"P": 1982.0	"F": 5260}
{"v": 1	"t": 1558686	"P": 1987.0	"F": 5261}
{"v": 1	"t": 1558706	"P": 1983.0	"F": 5290}
{"v": 1	"t": 1558726	"P": 1982.0	"F": 5340}
{"v": 1	"t": 1558747	"P": 1983.0	"F": 5412}
{"v": 1	"t": 1558767	"P": 1975.25	"F": 5481}
{"v": 1	"t": 1558787	"P": 1983.0	"F": 5339}
{"v": 1	"t": 1558808	"P": 1968.5	"F": 5219}
{"v": 1	"t": 1558828	"P": 1964.75	"F": 5349}
{"v": 1	"t": 1558848	"P": 1961.25	"F": 5421}
{"v": 1	"t": 1558868	"P": 1965.75	"F": 5362}
{"v": 1	"t": 1558889	"P": 1964.75	"F": 5277}
{"v": 1	"t": 1558909	"P": 1960.0	"F": 5285}
{"v": 1	"t": 1558929	"P": 1952.75	"F": 5357}
{"v": 1	"t": 1558950	"P": 1950.25	"F": 4966}
{"v": 1	"t": 1558970	"P": 1953.25	"F": 5257}
{"v": 1	"t": 1558990	"P": 1943.25	"F": 5214}
{"v": 1	"t": 1559011	"P": 1940.75	"F": 5200}
{"v": 1	"t": 1559031	"P": 1929.0	"F": 5371}
{"v": 1	"t": 1559051	"P": 1929.25	"F": 5125}
{"v": 1	"t": 1559072	"P": 1917.0	"F": 5213}
{"v": 1	"t": 1559092	"P": 1904.0	"F": 5483}
{"v": 1	"t": 1559112	"P": 1917.25	"F": 5237}
{"v": 1	"t": 1559132	"P": 1896.25	"F": 5361}
{"v": 1	"t": 1559153	"P": 1897.0	"F": 5144}
{"v": 1	"t": 1559173	"P": 1887.0	"F": 5322}
{"v": 1	"t": 1559193	"P": 1881.0	"F": 5548}
{"v": 1	"t": 1559214	"P": 1873.5	"F": 5418}
{"v": 1	"t": 1559234	"P": 1868.5	"F": 5338	"C": 45.135	"D": 3149	"sn": 54091779688249	"file": "/data/device_log/data0000.out"}
{"v": 1	"t": 1559254	"P": 1854.5	"F": 5369}
{"v": 1	"t": 1559275	"P": 1856.5	"F": 5413}
{"v": 1	"t": 1559295	"P": 1850.25	"F": 5494}
{"v": 1	"t": 1559315	"P": 1845.25	"F": 5286}
{"v": 1	"t": 1559335	"P": 1847.25	"F": 5247}
{"v": 1	"t": 1559356	"P": 1840.5	"F": 5295}
{"v": 1	"t": 1559376	"P": 1845.25	"F": 5257}
{"v": 1	"t": 1559396	"P": 1838.25	"F": 5086}
{"v": 1	"t": 1559417	"P": 1827.75	"F": 5148}
{"v": 1	"t": 1559437	"P": 1820.0	"F": 5142}
{"v": 1	"t": 1559457	"P": 1821.0	"F": 4972}
{"v": 1	"t": 1559478	"P": 1822.25	"F": 5070}
{"v": 1	"t": 1559498	"P": 1814.25	"F": 4994}
{"v": 1	"t": 1559518	"P": 1803.5	"F": 5010}
{"v": 1	"t": 1559538	"P": 1810.25	"F": 4744}
{"v": 1	"t": 1559559	"P": 1810.5	"F": 4853}
{"v": 1	"t": 1559579	"P": 1804.75	"F": 4683}
{"v": 1	"t": 1559599	"P": 1796.75	"F": 4781}
{"v": 1	"t": 1559620	"P": 1800.25	"F": 4867}
{"v": 1	"t": 1559640	"P": 1806.0	"F": 4657}
{"v": 1	"t": 1559660	"P": 1791.75	"F": 4792}
{"v": 1	"t": 1559681	"P": 1792.75	"F": 4808}
{"v": 1	"t": 1559701	"P": 1795.5	"F": 4841}
{"v": 1	"t": 1559721	"P": 1796.0	"F": 4585}
{"v": 1	"t": 1559741	"P": 1789.25	"F": 4641}
{"v": 1	"t": 1559762	"P": 1784.25	"F": 4750}
{"v": 1	"t": 1559782	"P": 1793.0	"F": 4558}
{"v": 1	"t": 1559802	"P": 1782.75	"F": 4486}
{"v": 1	"t": 1559823	"P": 1774.75	"F": 4500}
{"v": 1	"t": 1559843	"P": 1772.75	"F": 4539}
{"v": 1	"t": 1559863	"P": 1777.75	"F": 4584}
{"v": 1	"t": 1559884	"P": 1780.5	"F": 4763}
{"v": 1	"t": 1559904	"P": 1788.5	"F": 4520}
{"v": 1	"t": 1559924	"P": 1792.75	"F": 4447}
{"v": 1	"t": 1559945	"P": 1797.25	"F": 4503}
{"v": 1	"t": 1559965	"P": 1804.0	"F": 4346}
{"v": 1	"t": 1559985	"P": 1805.75	"F": 4372}
{"v": 1	"t": 1560005	"P": 1803.5	"F": 4294}
{"v": 1	"t": 1560026	"P": 1799.5	"F": 4326}
{"v": 1	"t": 1560046	"P": 1817.0	"F": 4451}
{"v": 1	"t": 1560066	"P": 1816.25	"F": 4301}
{"v": 1	"t": 1560087	"P": 1817.25	"F": 4273}
{"v": 1	"t": 1560107	"P": 1821.5	"F": 4221}
{"v": 1	"t": 1560127	"P": 1828.25	"F": 4425}
{"v": 1	"t": 1560147	"P": 1824.5	"F": 4306}
{"v": 1	"t": 1560168	"P": 1828.75	"F": 4295}
{"v": 1	"t": 1560188	"P": 1825.25	"F": 4359}
{"v": 1	"t": 1560208	"P": 1819.75	"F": 4371}
{"v": 1	"t": 1560229	"P": 1829.0	"F": 4322}
{"v": 1	"t": 1560249	"P": 1830.25	"F": 4388	"C": 45.13	"D": 3149	"sn": 54091779688249	"file": "/data/device_log/data0000.out"}
{"v": 1	"t": 1560269	"P": 1827.0	"F": 4332}
{"v": 1	"t": 1560290	"P": 1837.25	"F": 4437}
{"v": 1	"t": 1560310	"P": 1838.75	"F": 4388}
{"v": 1	"t": 1560330	"P": 1841.75	"F": 4289}
{"v": 1	"t": 1560350	"P": 1827.75	"F": 4064}
{"v": 1	"t": 1560371	"P": 1838.5	"F": 4405}
{"v": 1	"t": 1560391	"P": 1841.25	"F": 4308}
{"v": 1	"t": 1560411	"P": 1835.0	"F": 4510}
{"v": 1	"t": 1560432	"P": 1842.25	"F": 4335}
{"v": 1	"t": 1560452	"P": 1839.75	"F": 4358}
{"v": 1	"t": 1560472	"P": 1846.5	"F": 4360}
{"v": 1	"t": 1560493	"P": 1849.75	"F": 4373}
{"v": 1	"t": 1560513	"P": 1846.5	"F": 4481}
{"v": 1	"t": 1560533	"P": 1849.25	"F": 4324}
{"v": 1	"t": 1560554	"P": 1850.25	"F": 4454}
{"v": 1	"t": 1560574	"P": 1843.0	"F": 4196}
{"v": 1	"t": 1560594	"P": 1835.25	"F": 4202}
{"v": 1	"t": 1560614	"P": 1838.0	"F": 4106}
{"v": 1	"t": 1560635	"P": 1836.0	"F": 3993}
{"v": 1	"t": 1560655	"P": 1840.25	"F": 4000}
{"v": 1	"t": 1560675	"P": 1845.5	"F": 4021}
{"v": 1	"t": 1560696	"P": 1831.5	"F": 3984}
{"v": 1	"t": 1560716	"P": 1828.5	"F": 3933}
{"v": 1	"t": 1560736	"P": 1828.0	"F": 3985}
{"v": 1	"t": 1560757	"P": 1828.25	"F": 3842}
{"v": 1	"t": 1560777	"P": 1818.75	"F": 3958}
{"v": 1	"t": 1560797	"P": 1831.0	"F": 3910}
{"v": 1	"t": 1560817	"P": 1829.75	"F": 3792}
{"v": 1	"t": 1560838	"P": 1827.75	"F": 3790}
{"v": 1	"t": 1560858	"P": 1826.5	"F": 3982}
{"v": 1	"t": 1560878	"P": 1828.0	"F": 3951}
{"v": 1	"t": 1560899	"P": 1834.25	"F": 3866}
{"v": 1	"t": 1560919	"P": 1826.75	"F": 3810}
{"v": 1	"t": 1560939	"P": 1821.25	"F": 3823}
{"v": 1	"t": 1560959	"P": 1827.75	"F": 3709}
{"v": 1	"t": 1560980	"P": 1824.25	"F": 3754}
{"v": 1	"t": 1561000	"P": 1828.75	"F": 3674}
{"v": 1	"t": 1561020	"P": 1829.25	"F": 3741}
{"v": 1	"t": 1561041	"P": 1828.0	"F": 3712}
{"v": 1	"t": 1561061	"P": 1829.75	"F": 3663}
{"v": 1	"t": 1561081	"P": 1825.75	"F": 3642}
{"v": 1	"t": 1561102	"P": 1827.75	"F": 3716}
{"v": 1	"t": 1561122	"P": 1827.5	"F": 3740}
{"v": 1	"t": 1561142	"P": 1831.5	"F": 3603}
{"v": 1	"t": 1561163	"P": 1837.25	"F": 3734}
{"v": 1	"t": 1561183	"P": 1827.5	"F": 3725}
{"v": 1	"t": 1561203	"P": 1831.0	"F": 3812}
{"v": 1	"t": 1561224	"P": 1822.75	"F": 3572}
{"v": 1	"t": 1561244	"P": 1821.5	"F": 3556}
{"v": 1	"t": 1561264	"P": 1824.5	"F": 3746	"C": 45.14	"D": 3149	"sn": 54091779688249	"file": "/data/device_log/data0000.out"}
{"v": 1	"t": 1561284	"P": 1820.0	"F": 3586}
{"v": 1	"t": 1561305	"P": 1825.25	"F": 3636}
{"v": 1	"t": 1561325	"P": 1822.0	"F": 3741}
{"v": 1	"t": 1561345	"P": 1822.5	"F": 3747}
{"v": 1	"t": 1561366	"P": 1816.5	"F": 3669}
{"v": 1	"t": 1561386	"P": 1829.5	"F": 3787}
{"v": 1	"t": 1561406	"P": 1823.0	"F": 3550}
{"v": 1	"t": 1561427	"P": 1821.25	"F": 3702}
{"v": 1	"t": 1561447	"P": 1811.0	"F": 3697}
{"v": 1	"t": 1561467	"P": 1822.25	"F": 3722}
{"v": 1	"t": 1561487	"P": 1816.75	"F": 3702}
{"v": 1	"t": 1561508	"P": 1818.75	"F": 3705}
{"v": 1	"t": 1561528	"P": 1813.25	"F": 3522}
{"v": 1	"t": 1561548	"P": 1815.5	"F": 3682}
{"v": 1	"t": 1561569	"P": 1817.5	"F": 3590}
{"v": 1	"t": 1561589	"P": 1811.25	"F": 3556}
{"v": 1	"t": 1561609	"P": 1811.25	"F": 3537}
{"v": 1	"t": 1561629	"P": 1814.25	"F": 3497}
{"v": 1	"t": 1561650	"P": 1804.0	"F": 3634}
{"v": 1	"t": 1561670	"P": 1801.0	"F": 3665}
{"v": 1	"t": 1561690	"P": 1792.75	"F": 3587}
{"v": 1	"t": 1561711	"P": 1799.5	"F": 3537}
{"v": 1	"t": 1561731	"P": 1794.5	"F": 3527}
{"v": 1	"t": 1561751	"P": 1792.75	"F": 3383}
{"v": 1	"t": 1561772	"P": 1787.75	"F": 3488}
{"v": 1	"t": 1561792	"P": 1787.25	"F": 3494}
{"v": 1	"t": 1561812	"P": 1789.75	"F": 3394}
{"v": 1	"t": 1561833	"P": 1787.5	"F": 3455}
{"v": 1	"t": 1561853	"P": 1780.0	"F": 3428}
{"v": 1	"t": 1561873	"P": 1777.5	"F": 3440}
{"v": 1	"t": 1561894	"P": 1779.5	"F": 3255}
{"v": 1	"t": 1561914	"P": 1778.0	"F": 3374}
{"v": 1	"t": 1561934	"P": 1773.25	"F": 3379}
{"v": 1	"t": 1561954	"P": 1770.25	"F": 3410}
{"v": 1	"t": 1561975	"P": 1772.0	"F": 3313}
{"v": 1	"t": 1561995	"P": 1766.5	"F": 3155}
{"v": 1	"t": 1562016	"P": 1765.0	"F": 3258}
{"v": 1	"t": 1562036	"P": 1766.5	"F": 3301}
{"v": 1	"t": 1562056	"P": 1768.5	"F": 3227}
{"v": 1	"t": 1562077	"P": 1760.75	"F": 3225}
{"v": 1	"t": 1562097	"P": 1756.0	"F": 3193}
{"v": 1	"t": 1562117	"P": 1763.0	"F": 3165}
{"v": 1	"t": 1562137	"P": 1760.25	"F": 3174}
{"v": 1	"t": 1562158	"P": 1753.25	"F": 3159}
{"v": 1	"t": 1562178	"P": 1749.0	"F": 3315}
{"v": 1	"t": 1562198	"P": 1748.5	"F": 3281}
{"v": 1	"t": 1562219	"P": 1748.75	"F": 3424}
{"v": 1	"t": 1562239	"P": 1741.75	"F": 3193}
{"v": 1	"t": 1562259	"P": 1740.5	"F": 3197}
{"v": 1	"t": 1562280	"P": 1739.25	"F": 3232	"C": 45.18	"D": 3149	"sn": 54091779688249	"file": "/data/device_log/data0000.out"}
{"v": 1	"t": 1562300	"P": 1734.0	"F": 3218}
{"v": 1	"t": 1562320	"P": 1725.0	"F": 3077}
{"v": 1	"t": 1562341	"P": 1733.75	"F": 3166}
{"v": 1	"t": 1562361	"P": 1730.5	"F": 3221}
{"v": 1	"t": 1562381	"P": 1729.5	"F": 3201}
{"v": 1	"t": 1562402	"P": 1721.5	"F": 3270}
{"v": 1	"t": 1562422	"P": 1724.75	"F": 3247}
{"v": 1	"t": 1562442	"P": 1724.5	"F": 3183}
{"v": 1	"t": 1562463	"P": 1720.5	"F": 3231}
{"v": 1	"t": 1562483	"P": 1716.25	"F": 3160}
{"v": 1	"t": 1562503	"P": 1721.0	"F": 3193}
{"v": 1	"t": 1562523	"P": 1714.5	"F": 3063}
{"v": 1	"t": 1562544	"P": 1712.75	"F": 3391}
{"v": 1	"t": 1562564	"P": 1710.25	"F": 3368}
{"v": 1	"t": 1562584	"P": 1706.75	"F": 3128}
{"v": 1	"t": 1562605	"P": 1707.0	"F": 3199}
{"v": 1	"t": 1562625	"P": 1715.75	"F": 3272}
{"v": 1	"t": 1562645	"P": 1710.5	"F": 3231}
{"v": 1	"t": 1562666	"P": 1708.0	"F": 3172}
{"v": 1	"t": 1562686	"P": 1712.0	"F": 3317}
{"v": 1	"t": 1562706	"P": 1710.0	"F": 3022}
{"v": 1	"t": 1562726	"P": 1705.0	"F": 3014}
{"v": 1	"t": 1562747	"P": 1701.5	"F": 3139}
{"v": 1	"t": 1562767	"P": 1708.5	"F": 2898}
{"v": 1	"t": 1562787	"P": 1715.75	"F": 2973}
{"v": 1	"t": 1562808	"P": 1710.25	"F": 2874}
{"v": 1	"t": 1562828	"P": 1712.5	"F": 2918}
{"v": 1	"t": 1562848	"P": 1720.5	"F": 2942}
{"v": 1	"t": 1562869	"P": 1725.0	"F": 2982}
{"v": 1	"t": 1562889	"P": 1729.75	"F": 2957}
{"v": 1	"t": 1562909	"P": 1731.0	"F": 2801}
{"v": 1	"t": 1562929	"P": 1742.75	"F": 2970}
{"v": 1	"t": 1562950	"P": 1749.5	"F": 2900}
{"v": 1	"t": 1562970	"P": 1755.0	"F": 2925}
{"v": 1	"t": 1562990	"P": 1752.5	"F": 3004}
{"v": 1	"t": 1563011	"P": 1754.0	"F": 2902}
{"v": 1	"t": 1563031	"P": 1761.25	"F": 2915}
{"v": 1	"t": 1563051	"P": 1770.75	"F": 2854}
{"v": 1	"t": 1563072	"P": 1773.0	"F": 2853}
{"v": 1	"t": 1563092	"P": 1787.25	"F": 2927}
{"v": 1	"t": 1563112	"P": 1801.0	"F": 2841}
{"v": 1	"t": 1563132	"P": 1809.25	"F": 2867}
{"v": 1	"t": 1563153	"P": 1826.25	"F": 2879}
{"v": 1	"t": 1563173	"P": 1838.5	"F": 2896}
{"v": 1	"t": 1563193	"P": 1841.0	"F": 2906}
{"v": 1	"t": 1563214	"P": 1849.25	"F": 2806}
{"v": 1	"t": 1563234	"P": 1853.5	"F": 2905}
{"v": 1	"t": 1563254	"P": 1856.25	"F": 2870}
{"v": 1	"t": 1563275	"P": 1865.0	"F": 2956}
{"v": 1	"t": 1563295	"P": 1855.25	"F": 2951	"C": 45.175	"D": 3149	"sn": 54091779688249	"file": "/data/device_log/data0000.out"}
{"v": 1	"t": 1563315	"P": 1860.75	"F": 2897}
{"v": 1	"t": 1563336	"P": 1862.0	"F": 2902}
{"v": 1	"t": 1563356	"P": 1861.25	"F": 3014}
{"v": 1	"t": 1563376	"P": 1861.5	"F": 2982}
{"v": 1	"t": 1563397	"P": 1871.25	"F": 3049}
{"v": 1	"t": 1563417	"P": 1860.75	"F": 3118}
{"v": 1	"t": 1563437	"P": 1862.75	"F": 2972}
{"v": 1	"t": 1563457	"P": 1859.5	"F": 3032}
{"v": 1	"t": 1563478	"P": 1854.5	"F": 2923}
{"v": 1	"t": 1563498	"P": 1846.75	"F": 2940}
{"v": 1	"t": 1563518	"P": 1846.5	"F": 2929}
{"v": 1	"t": 1563539	"P": 1845.0	"F": 2951}
{"v": 1	"t": 1563559	"P": 1838.75	"F": 3086}
{"v": 1	"t": 1563579	"P": 1835.0	"F": 2968}
{"v": 1	"t": 1563600	"P": 1833.25	"F": 2997}
{"v": 1	"t": 1563620	"P": 1831.25	"F": 2992}
{"v": 1	"t": 1563640	"P": 1822.25	"F": 2950}
{"v": 1	"t": 1563660	"P": 1815.0	"F": 2982}
{"v": 1	"t": 1563681	"P": 1812.75	"F": 2969}
{"v": 1	"t": 1563701	"P": 1805.5	"F": 3027}
{"v": 1	"t": 1563721	"P": 1805.25	"F": 3110}
{"v": 1	"t": 1563742	"P": 1796.75	"F": 2887}
{"v": 1	"t": 1563762	"P": 1795.0	"F": 3067}
{"v": 1	"t": 1563782	"P": 1793.75	"F": 2972}
{"v": 1	"t": 1563803	"P": 1788.0	"F": 3004}
{"v": 1	"t": 1563823	"P": 1780.0	"F": 2972}
{"v": 1	"t": 1563843	"P": 1771.25	"F": 2981}
{"v": 1	"t": 1563863	"P": 1765.0	"F": 2894}
{"v": 1	"t": 1563884	"P": 1766.75	"F": 2994}
{"v": 1	"t": 1563904	"P": 1764.5	"F": 2964}
{"v": 1	"t": 1563924	"P": 1760.5	"F": 2967}
{"v": 1	"t": 1563945	"P": 1760.25	"F": 2873}
{"v": 1	"t": 1563965	"P": 1753.0	"F": 3019}
{"v": 1	"t": 1563985	"P": 1749.25	"F": 2938}
{"v": 1	"t": 1564006	"P": 1747.5	"F": 3003}
{"v": 1	"t": 1564026	"P": 1743.0	"F": 2952}
{"v": 1	"t": 1564046	"P": 1748.5	"F": 2988}
{"v": 1	"t": 1564066	"P": 1747.25	"F": 2899}
{"v": 1	"t": 1564087	"P": 1739.0	"F": 2967}
{"v": 1	"t": 1564107	"P": 1744.25	"F": 3023}
{"v": 1	"t": 1564127	"P": 1740.5	"F": 3044}
{"v": 1	"t": 1564148	"P": 1738.75	"F": 3036}
{"v": 1	"t": 1564168	"P": 1748.25	"F": 2956}
{"v": 1	"t": 1564188	"P": 1747.5	"F": 2860}
{"v": 1	"t": 1564208	"P": 1756.75	"F": 2868}
{"v": 1	"t": 1564229	"P": 1762.75	"F": 3037}
{"v": 1	"t": 1564249	"P": 1758.5	"F": 3084}
{"v": 1	"t": 1564269	"P": 1750.5	"F": 2969}
{"v": 1	"t": 1564290	"P": 1761.25	"F": 2982}
{"v": 1	"t": 1564310	"P": 1749.25	"F": 2881	"C": 45.155	"D": 3149	"sn": 54091779688249	"file": "/data/device_log/data0000.out"}
{"v": 1	"t": 1564330	"P": 1749.25	"F": 3015}
{"v": 1	"t": 1564351	"P": 1747.25	"F": 3061}
{"v": 1	"t": 1564371	"P": 1748.5	"F": 2881}
{"v": 1	"t": 1564391	"P": 1747.25	"F": 2966}
{"v": 1	"t": 1564412	"P": 1745.5	"F": 2917}
{"v": 1	"t": 1564432	"P": 1736.0	"F": 2895}
{"v": 1	"t": 1564452	"P": 1737.75	"F": 3039}
{"v": 1	"t": 1564472	"P": 1732.75	"F": 3044}
{"v": 1	"t": 1564493	"P": 1731.0	"F": 2958}
{"v": 1	"t": 1564513	"P": 1731.5	"F": 2937}
{"v": 1	"t": 1564533	"P": 1725.25	"F": 3004}
{"v": 1	"t": 1564554	"P": 1726.0	"F": 3074}
{"v": 1	"t": 1564574	"P": 1715.5	"F": 2967}
{"v": 1	"t": 1564594	"P": 1713.0	"F": 3041}
{"v": 1	"t": 1564615	"P": 1712.75	"F": 3102}
{"v": 1	"t": 1564635	"P": 1707.0	"F": 3036}
{"v": 1	"t": 1564655	"P": 1704.5	"F": 3049}
{"v": 1	"t": 1564675	"P": 1707.25	"F": 2954}
{"v": 1	"t": 1564696	"P": 1700.5	"F": 3051}
{"v": 1	"t": 1564716	"P": 1701.5	"F": 3134}
{"v": 1	"t": 1564736	"P": 1700.75	"F": 3016}
{"v": 1	"t": 1564757	"P": 1692.5	"F": 2959}
{"v": 1	"t": 1564777	"P": 1688.25	"F": 3010}
{"v": 1	"t": 1564797	"P": 1692.75	"F": 2846}
{"v": 1	"t": 1564817	"P": 1691.0	"F": 2979}
{"v": 1	"t": 1564838	"P": 1687.0	"F": 2911}
{"v": 1	"t": 1564858	"P": 1686.0	"F": 2980}
{"v": 1	"t": 1564878	"P": 1686.25	"F": 2958}
{"v": 1	"t": 1564899	"P": 1684.5	"F": 3000}
{"v": 1	"t": 1564919	"P": 1683.25	"F": 2931}
{"v": 1	"t": 1564939	"P": 1686.5	"F": 2881}
{"v": 1	"t": 1564960	"P": 1684.75	"F": 2993}
{"v": 1	"t": 1564980	"P": 1686.5	"F": 2914}
{"v": 1	"t": 1565000	"P": 1685.75	"F": 2962}
{"v": 1	"t": 1565021	"P": 1680.25	"F": 2953}
{"v": 1	"t": 1565041	"P": 1687.5	"F": 2932}
{"v": 1	"t": 1565061	"P": 1690.25	"F": 2971}
{"v": 1	"t": 1565081	"P": 1690.25	"F": 2944}
{"v": 1	"t": 1565102	"P": 1688.5	"F": 2909}
{"v": 1	"t": 1565122	"P": 1686.5	"F": 2851}
{"v": 1	"t": 1565142	"P": 1695.5	"F": 3022}
{"v": 1	"t": 1565163	"P": 1690.0	"F": 2949}
{"v": 1	"t": 1565183	"P": 1692.75	"F": 2868}
{"v": 1	"t": 1565203	"P": 1699.25	"F": 2887}
{"v": 1	"t": 1565224	"P": 1704.0	"F": 3001}
{"v": 1	"t": 1565244	"P": 1704.75	"F": 3037}
{"v": 1	"t": 1565264	"P": 1705.75	"F": 2944}
{"v": 1	"t": 1565284	"P": 1700.25	"F": 2908}
{"v": 1	"t": 1565305	"P": 1715.25	"F": 2992}
{"v": 1	"t": 1565325	"P": 1711.75	"F": 2910	"C": 45.21	"D": 3148	"sn": 54091779688249	"file": "/data/device_log/data0000.out"}
{"v": 1	"t": 1565345	"P": 1713.0	"F": 2956}
{"v": 1	"t": 1565366	"P": 1719.75	"F": 3035}
{"v": 1	"t": 1565386	"P": 1717.5	"F": 2972}
{"v": 1	"t": 1565406	"P": 1719.75	"F": 2995}
{"v": 1	"t": 1565427	"P": 1722.5	"F": 3192}
{"v": 1	"t": 1565447	"P": 1725.0	"F": 3091}
{"v": 1	"t": 1565467	"P": 1728.75	"F": 3101}
{"v": 1	"t": 1565487	"P": 1730.0	"F": 3129}
{"v": 1	"t": 1565508	"P": 1727.75	"F": 3015}
{"v": 1	"t": 1565528	"P": 1721.75	"F": 3108}
{"v": 1	"t": 1565548	"P": 1730.0	"F": 2999}
{"v": 1	"t": 1565569	"P": 1732.75	"F": 3098}
{"v": 1	"t": 1565589	"P": 1728.5	"F": 3097}
{"v": 1	"t": 1565609	"P": 1731.75	"F": 2980}
{"v": 1	"t": 1565630	"P": 1734.0	"F": 3139}
{"v": 1	"t": 1565650	"P": 1732.0	"F": 3047}
{"v": 1	"t": 1565670	"P": 1730.75	"F": 3158}
{"v": 1	"t": 1565691	"P": 1734.5	"F": 3130}
{"v": 1	"t": 1565711	"P": 1734.0	"F": 2988}
{"v": 1	"t": 1565731	"P": 1735.0	"F": 3094}
{"v": 1	"t": 1565752	"P": 1730.5	"F": 3011}
{"v": 1	"t": 1565772	"P": 1737.75	"F": 2978}
{"v": 1	"t": 1565792	"P": 1742.0	"F": 3193}
{"v": 1	"t": 1565813	"P": 1737.75	"F": 3120}
{"v": 1	"t": 1565833	"P": 1734.75	"F": 2976}
{"v": 1	"t": 1565853	"P": 1737.75	"F": 3175}
{"v": 1	"t": 1565874	"P": 1738.0	"F": 3056}
{"v": 1	"t": 1565894	"P": 1731.5	"F": 3244}
{"v": 1	"t": 1565914	"P": 1735.5	"F": 3103}
{"v": 1	"t": 1565935	"P": 1739.0	"F": 2911}
{"v": 1	"t": 1565955	"P": 1732.75	"F": 3113}
{"v": 1	"t": 1565975	"P": 1735.5	"F": 3026}
{"v": 1	"t": 1565996	"P": 1737.0	"F": 3078}
{"v": 1	"t": 1566016	"P": 1731.25	"F": 3023}
{"v": 1	"t": 1566036	"P": 1736.0	"F": 3008}
{"v": 1	"t": 1566057	"P": 1737.0	"F": 3028}
{"v": 1	"t": 1566077	"P": 1736.5	"F": 3032}
{"v": 1	"t": 1566097	"P": 1739.75	"F": 3100}
{"v": 1	"t": 1566118	"P": 1737.25	"F": 3041}
{"v": 1	"t": 1566138	"P": 1739.25	"F": 3130}
{"v": 1	"t": 1566158	"P": 1735.75	"F": 3145}
{"v": 1	"t": 1566178	"P": 1737.75	"F": 2978}
{"v": 1	"t": 1566199	"P": 1742.0	"F": 3083}
{"v": 1	"t": 1566219	"P": 1734.25	"F": 3113}
{"v": 1	"t": 1566239	"P": 1743.25	"F": 3086}
{"v": 1	"t": 1566260	"P": 1743.75	"F": 3112}
{"v": 1	"t": 1566280	"P": 1745.25	"F": 3090}
{"v": 1	"t": 1566300	"P": 1745.75	"F": 3021}
{"v": 1	"t": 1566321	"P": 1739.0	"F": 3031}
{"v": 1	"t": 1566341	"P": 1746.75	"F": 3074	"C": 45.2	"D": 3148	"sn": 54091779688249	"file": "/data/device_log/data0000.out"}
{"v": 1	"t": 1566361	"P": 1747.0	"F": 3115}
{"v": 1	"t": 1566381	"P": 1745.5	"F": 3215}
{"v": 1	"t": 1566402	"P": 1746.25	"F": 3148}
{"v": 1	"t": 1566422	"P": 1751.5	"F": 3188}
{"v": 1	"t": 1566442	"P": 1750.75	"F": 3195}
{"v": 1	"t": 1566463	"P": 1742.5	"F": 3036}
{"v": 1	"t": 1566483	"P": 1745.75	"F": 3126}
{"v": 1	"t": 1566503	"P": 1747.0	"F": 3127}
{"v": 1	"t": 1566524	"P": 1753.5	"F": 3265}
{"v": 1	"t": 1566544	"P": 1748.25	"F": 3193}
{"v": 1	"t": 1566564	"P": 1749.0	"F": 3200}
{"v": 1	"t": 1566584	"P": 1755.0	"F": 3161}
{"v": 1	"t": 1566605	"P": 1762.5	"F": 3161}
{"v": 1	"t": 1566625	"P": 1762.5	"F": 3113}
{"v": 1	"t": 1566645	"P": 1755.75	"F": 3121}
{"v": 1	"t": 1566666	"P": 1761.75	"F": 3275}
{"v": 1	"t": 1566686	"P": 1762.0	"F": 3253}
{"v": 1	"t": 1566706	"P": 1761.0	"F": 3255}
{"v": 1	"t": 1566727	"P": 1759.0	"F": 3270}
{"v": 1	"t": 1566747	"P": 1753.0	"F": 3168}
{"v": 1	"t": 1566767	"P": 1758.0	"F": 3147}
{"v": 1	"t": 1566788	"P": 1755.0	"F": 3239}
{"v": 1	"t": 1566808	"P": 1757.25	"F": 3227}
{"v": 1	"t": 1566828	"P": 1752.75	"F": 3144}
{"v": 1	"t": 1566848	"P": 1762.0	"F": 3052}
{"v": 1	"t": 1566869	"P": 1755.75	"F": 3128}
{"v": 1	"t": 1566889	"P": 1758.25	"F": 3256}
{"v": 1	"t": 1566909	"P": 1754.0	"F": 3203}
{"v": 1	"t": 1566930	"P": 1753.75	"F": 3188}
{"v": 1	"t": 1566950	"P": 1756.25	"F": 3123}
{"v": 1	"t": 1566970	"P": 1752.0	"F": 3184}
{"v": 1	"t": 1566990	"P": 1742.0	"F": 3312}
{"v": 1	"t": 1567011	"P": 1749.25	"F": 3099}
{"v": 1	"t": 1567031	"P": 1751.25	"F": 3242}
{"v": 1	"t": 1567051	"P": 1749.75	"F": 3168}
{"v": 1	"t": 1567072	"P": 1751.75	"F": 3132}
{"v": 1	"t": 1567092	"P": 1751.75	"F": 3254}
{"v": 1	"t": 1567112	"P": 1751.75	"F": 3184}
{"v": 1	"t": 1567133	"P": 1745.5	"F": 3144}
{"v": 1	"t": 1567153	"P": 1731.5	"F": 3262}
{"v": 1	"t": 1567173	"P": 1726.5	"F": 3323}
{"v": 1	"t": 1567193	"P": 1726.75	"F": 3187}
{"v": 1	"t": 1567214	"P": 1713.5	"F": 3244}
{"v": 1	"t": 1567234	"P": 1706.25	"F": 3231}
{"v": 1	"t": 1567254	"P": 1699.5	"F": 3323}
{"v": 1	"t": 1567275	"P": 1705.0	"F": 3274}
{"v": 1	"t": 1567295	"P": 1700.0	"F": 3245}
{"v": 1	"t": 1567315	"P": 1685.0	"F": 3224}
{"v": 1	"t": 1567336	"P": 1687.0	"F": 3240}
{"v": 1	"t": 1567356	"P": 1687.0	"F": 3153	"C": 45.21	"D": 3148	"sn": 54091779688249	"file": "/data/device_log/data0000.out"}
{"v": 1	"t": 1567376	"P": 1681.75	"F": 3221}
{"v": 1	"t": 1567397	"P": 1683.75	"F": 3234}
{"v": 1	"t": 1567417	"P": 1682.25	"F": 3168}
{"v": 1	"t": 1567437	"P": 1682.75	"F": 3245}
{"v": 1	"t": 1567457	"P": 1683.0	"F": 3258}
{"v": 1	"t": 1567478	"P": 1681.25	"F": 3267}
{"v": 1	"t": 1567498	"P": 1683.0	"F": 3311}
{"v": 1	"t": 1567518	"P": 1687.25	"F": 3147}
{"v": 1	"t": 1567539	"P": 1684.5	"F": 3204}
{"v": 1	"t": 1567559	"P": 1682.25	"F": 3242}
{"v": 1	"t": 1567579	"P": 1683.0	"F": 3289}
{"v": 1	"t": 1567600	"P": 1681.0	"F": 3200}
{"v": 1	"t": 1567620	"P": 1694.25	"F": 3180}
{"v": 1	"t": 1567640	"P": 1686.0	"F": 3265}
{"v": 1	"t": 1567660	"P": 1686.5	"F": 3213}
{"v": 1	"t": 1567681	"P": 1691.5	"F": 3273}
{"v": 1	"t": 1567701	"P": 1697.0	"F": 3312}
{"v": 1	"t": 1567721	"P": 1703.0	"F": 3177}
{"v": 1	"t": 1567742	"P": 1707.75	"F": 3251}
{"v": 1	"t": 1567762	"P": 1718.75	"F": 3202}
{"v": 1	"t": 1567782	"P": 1733.0	"F": 3212}
{"v": 1	"t": 1567802	"P": 1745.75	"F": 3267}
{"v": 1	"t": 1567823	"P": 1739.75	"F": 3139}
{"v": 1	"t": 1567843	"P": 1750.0	"F": 3343}
{"v": 1	"t": 1567863	"P": 1759.5	"F": 3343}
{"v": 1	"t": 1567884	"P": 1768.25	"F": 3339}
{"v": 1	"t": 1567904	"P": 1775.0	"F": 3274}
{"v": 1	"t": 1567924	"P": 1776.5	"F": 3247}
{"v": 1	"t": 1567945	"P": 1791.5	"F": 3377}
{"v": 1	"t": 1567965	"P": 1794.0	"F": 3349}
{"v": 1	"t": 1567985	"P": 1792.0	"F": 3176}
{"v": 1	"t": 1568005	"P": 1794.25	"F": 3314}
{"v": 1	"t": 1568026	"P": 1804.5	"F": 3254}
{"v": 1	"t": 1568046	"P": 1812.25	"F": 3378}
{"v": 1	"t": 1568066	"P": 1813.25	"F": 3167}
{"v": 1	"t": 1568087	"P": 1806.5	"F": 3307}
{"v": 1	"t": 1568107	"P": 1812.25	"F": 3432}
{"v": 1	"t": 1568127	"P": 1822.5	"F": 3268}
{"v": 1	"t": 1568148	"P": 1827.75	"F": 3365}
{"v": 1	"t": 1568168	"P": 1822.0	"F": 3382}
{"v": 1	"t": 1568188	"P": 1825.5	"F": 3405}
{"v": 1	"t": 1568208	"P": 1830.0	"F": 3319}
{"v": 1	"t": 1568229	"P": 1828.25	"F": 3427}
{"v": 1	"t": 1568249	"P": 1833.0	"F": 3440}
{"v": 1	"t": 1568269	"P": 1826.5	"F": 3516}
{"v": 1	"t": 1568290	"P": 1835.25	"F": 3384}
{"v": 1	"t": 1568310	"P": 1835.5	"F": 3498}
{"v": 1	"t": 1568330	"P": 1831.75	"F": 3366}
{"v": 1	"t": 1568351	"P": 1835.5	"F": 3413}
{"v": 1	"t": 1568371	"P": 1837.0	"F": 3456	"C": 45.215	"D": 3148	"sn": 54091779688249	"file": "/data/device_log/data0000.out"}
{"v": 1	"t": 1568391	"P": 1837.75	"F": 3405}
{"v": 1	"t": 1568411	"P": 1835.5	"F": 3315}
{"v": 1	"t": 1568432	"P": 1832.75	"F": 3279}
{"v": 1	"t": 1568452	"P": 1837.5	"F": 3346}
{"v": 1	"t": 1568472	"P": 1837.75	"F": 3358}
{"v": 1	"t": 1568493	"P": 1830.0	"F": 3414}
{"v": 1	"t": 1568513	"P": 1833.5	"F": 3384}
{"v": 1	"t": 1568533	"P": 1841.75	"F": 3352}
{"v": 1	"t": 1568554	"P": 1842.25	"F": 3278}
{"v": 1	"t": 1568574	"P": 1841.75	"F": 3419}
{"v": 1	"t": 1568594	"P": 1835.75	"F": 3364}
{"v": 1	"t": 1568615	"P": 1841.0	"F": 3430}
{"v": 1	"t": 1568635	"P": 1840.75	"F": 3367}
{"v": 1	"t": 1568655	"P": 1842.75	"F": 3270}
{"v": 1	"t": 1568675	"P": 1841.75	"F": 3370}
{"v": 1	"t": 1568696	"P": 1838.5	"F": 3271}
{"v": 1	"t": 1568716	"P": 1843.0	"F": 3375}
{"v": 1	"t": 1568736	"P": 1845.75	"F": 3292}
{"v": 1	"t": 1568757	"P": 1838.75	"F": 3321}
{"v": 1	"t": 1568777	"P": 1841.75	"F": 3397}
{"v": 1	"t": 1568797	"P": 1847.75	"F": 3352}
{"v": 1	"t": 1568818	"P": 1846.75	"F": 3567}
{"v": 1	"t": 1568838	"P": 1842.75	"F": 3505}
{"v": 1	"t": 1568858	"P": 1842.5	"F": 3406}
{"v": 1	"t": 1568878	"P": 1849.0	"F": 3484}
{"v": 1	"t": 1568899	"P": 1839.75	"F": 3473}
{"v": 1	"t": 1568919	"P": 1832.0	"F": 3327}
{"v": 1	"t": 1568939	"P": 1834.25	"F": 3434}
{"v": 1	"t": 1568960	"P": 1841.25	"F": 3435}
{"v": 1	"t": 1568980	"P": 1835.75	"F": 3305}
{"v": 1	"t": 1569000	"P": 1832.25	"F": 3404}
{"v": 1	"t": 1569021	"P": 1826.25	"F": 3391}
{"v": 1	"t": 1569041	"P": 1835.5	"F": 3418}
{"v": 1	"t": 1569061	"P": 1827.0	"F": 3428}
{"v": 1	"t": 1569081	"P": 1822.75	"F": 3453}
{"v": 1	"t": 1569102	"P": 1814.0	"F": 3434}
{"v": 1	"t": 1569122	"P": 1816.5	"F": 3421}
{"v": 1	"t": 1569142	"P": 1817.25	"F": 3385}
{"v": 1	"t": 1569163	"P": 1806.75	"F": 3384}
{"v": 1	"t": 1569183	"P": 1807.0	"F": 3513}
{"v": 1	"t": 1569203	"P": 1798.0	"F": 3398}
{"v": 1	"t": 1569224	"P": 1794.0	"F": 3435}
{"v": 1	"t": 1569244	"P": 1785.0	"F": 3256}
{"v": 1	"t": 1569264	"P": 1778.75	"F": 3239}
{"v": 1	"t": 1569284	"P": 1775.5	"F": 3326}
{"v": 1	"t": 1569305	"P": 1774.25	"F": 3447}
{"v": 1	"t": 1569325	"P": 1764.0	"F": 3401}
{"v": 1	"t": 1569345	"P": 1754.25	"F": 3471}
{"v": 1	"t": 1569366	"P": 1752.5	"F": 3439}
{"v": 1	"t": 1569386	"P": 1754.25	"F": 3315	"C": 45.225	"D": 3148	"sn": 54091779688249	"file": "/data/device_log/data0000.out"}
{"v": 1	"t": 1569406	"P": 1752.75	"F": 3336}
{"v": 1	"t": 1569427	"P": 1745.5	"F": 3277}
{"v": 1	"t": 1569447	"P": 1746.75	"F": 3430}
{"v": 1	"t": 1569467	"P": 1742.0	"F": 3523}
{"v": 1	"t": 1569488	"P": 1739.0	"F": 3422}
{"v": 1	"t": 1569508	"P": 1742.75	"F": 3452}
{"v": 1	"t": 1569529	"P": 1744.0	"F": 3544}
{"v": 1	"t": 1569549	"P": 1733.75	"F": 3503}
{"v": 1	"t": 1569569	"P": 1730.5	"F": 3458}
{"v": 1	"t": 1569589	"P": 1733.75	"F": 3424}
{"v": 1	"t": 1569610	"P": 1735.25	"F": 3563}
{"v": 1	"t": 1569630	"P": 1735.0	"F": 3423}
{"v": 1	"t": 1569650	"P": 1726.25	"F": 3578}
{"v": 1	"t": 1569671	"P": 1730.5	"F": 3432}
{"v": 1	"t": 1569691	"P": 1729.25	"F": 3468}
{"v": 1	"t": 1569711	"P": 1729.0	"F": 3356}
{"v": 1	"t": 1569732	"P": 1722.75	"F": 3465}
{"v": 1	"t": 1569752	"P": 1718.0	"F": 3365}
{"v": 1	"t": 1569772	"P": 1721.0	"F": 3483}
{"v": 1	"t": 1569792	"P": 1721.0	"F": 3425}
{"v": 1	"t": 1569813	"P": 1725.5	"F": 3440}
{"v": 1	"t": 1569833	"P": 1720.0	"F": 3420}
{"v": 1	"t": 1569853	"P": 1724.75	"F": 3454}
{"v": 1	"t": 1569874	"P": 1720.0	"F": 3465}
{"v": 1	"t": 1569894	"P": 1721.0	"F": 3405}
{"v": 1	"t": 1569914	"P": 1714.5	"F": 3420}
{"v": 1	"t": 1569934	"P": 1721.75	"F": 3509}
{"v": 1	"t": 1569955	"P": 1718.5	"F": 3489}
{"v": 1	"t": 1569975	"P": 1713.5	"F": 3435}
{"v": 1	"t": 1569995	"P": 1718.75	"F": 3559}
{"v": 1	"t": 1570016	"P": 1723.5	"F": 3630}
{"v": 1	"t": 1570036	"P": 1726.0	"F": 3642}
{"v": 1	"t": 1570056	"P": 1722.0	"F": 3657}
{"v": 1	"t": 1570077	"P": 1711.5	"F": 3527}
{"v": 1	"t": 1570097	"P": 1712.0	"F": 3597}
{"v": 1	"t": 1570117	"P": 1711.0	"F": 3801}
{"v": 1	"t": 1570137	"P": 1714.0	"F": 3542}
{"v": 1	"t": 1570158	"P": 1712.0	"F": 3585}
{"v": 1	"t": 1570178	"P": 1713.0	"F": 3623}
{"v": 1	"t": 1570198	"P": 1724.75	"F": 3592}
{"v": 1	"t": 1570219	"P": 1721.0	"F": 3673}
{"v": 1	"t": 1570239	"P": 1720.5	"F": 3512}
{"v": 1	"t": 1570259	"P": 1722.5	"F": 3515}
{"v": 1	"t": 1570280	"P": 1722.25	"F": 3461}
{"v": 1	"t": 1570300	"P": 1724.5	"F": 3423}
{"v": 1	"t": 1570320	"P": 1723.0	"F": 3575}
{"v": 1	"t": 1570340	"P": 1725.25	"F": 3670}
{"v": 1	"t": 1570361	"P": 1724.5	"F": 3600}
{"v": 1	"t": 1570381	"P": 1739.5	"F": 3492}
{"v": 1	"t": 1570401	"P": 1735.25	"F": 3474	"C": 45.225	"D": 3148	"sn": 54091779688249	"file": "/data/device_log/data0000.out"}
{"v": 1	"t": 1570422	"P": 1736.5	"F": 3523}
{"v": 1	"t": 1570442	"P": 1746.75	"F": 3471}
{"v": 1	"t": 1570462	"P": 1760.5	"F": 3635}
{"v": 1	"t": 1570483	"P": 1752.75	"F": 3510}
{"v": 1	"t": 1570503	"P": 1770.0	"F": 3642}
{"v": 1	"t": 1570523	"P": 1760.0	"F": 3627}
{"v": 1	"t": 1570543	"P": 1778.5	"F": 3409}
{"v": 1	"t": 1570564	"P": 1778.5	"F": 3642}
{"v": 1	"t": 1570584	"P": 1787.75	"F": 3632}
{"v": 1	"t": 1570604	"P": 1790.75	"F": 3528}
{"v": 1	"t": 1570625	"P": 1792.75	"F": 3681}
{"v": 1	"t": 1570645	"P": 1797.75	"F": 3631}
{"v": 1	"t": 1570665	"P": 1797.25	"F": 3390}
{"v": 1	"t": 1570685	"P": 1799.25	"F": 3589}
{"v": 1	"t": 1570706	"P": 1809.5	"F": 3468}
{"v": 1	"t": 1570726	"P": 1815.5	"F": 3524}
{"v": 1	"t": 1570746	"P": 1819.5	"F": 3604}
{"v": 1	"t": 1570767	"P": 1819.75	"F": 3557}
{"v": 1	"t": 1570787	"P": 1822.25	"F": 3536}
{"v": 1	"t": 1570807	"P": 1827.25	"F": 3611}
{"v": 1	"t": 1570828	"P": 1830.5	"F": 3577}
{"v": 1	"t": 1570848	"P": 1826.0	"F": 3653}
{"v": 1	"t": 1570868	"P": 1831.0	"F": 3645}
{"v": 1	"t": 1570889	"P": 1829.5	"F": 3615}
{"v": 1	"t": 1570909	"P": 1836.25	"F": 3607}
{"v": 1	"t": 1570929	"P": 1832.25	"F": 3574}
{"v": 1	"t": 1570949	"P": 1827.25	"F": 3511}
{"v": 1	"t": 1570970	"P": 1838.25	"F": 3660}
{"v": 1	"t": 1570990	"P": 1833.0	"F": 3651}
{"v": 1	"t": 1571010	"P": 1836.75	"F": 3593}
{"v": 1	"t": 1571031	"P": 1825.5	"F": 3602}
{"v": 1	"t": 1571051	"P": 1834.25	"F": 3663}
{"v": 1	"t": 1571071	"P": 1841.0	"F": 3587}
{"v": 1	"t": 1571092	"P": 1832.0	"F": 3610}
{"v": 1	"t": 1571112	"P": 1831.25	"F": 3611}
{"v": 1	"t": 1571132	"P": 1827.25	"F": 3535}
{"v": 1	"t": 1571152	"P": 1834.25	"F": 3565}
{"v": 1	"t": 1571173	"P": 1827.25	"F": 3517}
{"v": 1	"t": 1571193	"P": 1826.75	"F": 3586}
{"v": 1	"t": 1571213	"P": 1834.25	"F": 3516}
{"v": 1	"t": 1571234	"P": 1830.5	"F": 3635}
{"v": 1	"t": 1571254	"P": 1827.75	"F": 3538}
{"v": 1	"t": 1571274	"P": 1823.75	"F": 3475}
{"v": 1	"t": 1571294	"P": 1837.0	"F": 3512}
{"v": 1	"t": 1571315	"P": 1827.5	"F": 3576}
{"v": 1	"t": 1571335	"P": 1838.5	"F": 3567}
{"v": 1	"t": 1571355	"P": 1825.75	"F": 3512}
{"v": 1	"t": 1571376	"P": 1829.75	"F": 3680}
{"v": 1	"t": 1571396	"P": 1832.75	"F": 3504}
{"v": 1	"t": 1571416	"P": 1837.25	"F": 3577	"C": 45.205	"D": 3148	"sn": 54091779688249	"file": "/data/device_log/data0000.out"}
{"v": 1	"t": 1571437	"P": 1824.5	"F": 3652}
{"v": 1	"t": 1571457	"P": 1822.0	"F": 3588}
{"v": 1	"t": 1571477	"P": 1827.5	"F": 3747}
{"v": 1	"t": 1571498	"P": 1827.25	"F": 3540}
{"v": 1	"t": 1571518	"P": 1823.0	"F": 3545}
{"v": 1	"t": 1571538	"P": 1827.25	"F": 3618}
{"v": 1	"t": 1571559	"P": 1827.0	"F": 3701}
{"v": 1	"t": 1571579	"P": 1830.5	"F": 3604}
{"v": 1	"t": 1571599	"P": 1814.75	"F": 3546}
{"v": 1	"t": 1571619	"P": 1819.75	"F": 3610}
{"v": 1	"t": 1571640	"P": 1814.25	"F": 3731}
{"v": 1	"t": 1571660	"P": 1806.75	"F": 3724}
{"v": 1	"t": 1571680	"P": 1810.25	"F": 3591}
{"v": 1	"t": 1571701	"P": 1808.5	"F": 3667}
{"v": 1	"t": 1571721	"P": 1802.5	"F": 3663}
{"v": 1	"t": 1571741	"P": 1801.25	"F": 3620}
{"v": 1	"t": 1571761	"P": 1795.5	"F": 3606}
{"v": 1	"t": 1571782	"P": 1794.5	"F": 3663}
{"v": 1	"t": 1571802	"P": 1793.5	"F": 3739}
{"v": 1	"t": 1571822	"P": 1794.25	"F": 3706}
{"v": 1	"t": 1571843	"P": 1790.5	"F": 3585}
{"v": 1	"t": 1571863	"P": 1789.25	"F": 3658}
{"v": 1	"t": 1571883	"P": 1788.5	"F": 3758}
{"v": 1	"t": 1571904	"P": 1782.0	"F": 3570}
{"v": 1	"t": 1571924	"P": 1782.75	"F": 3787}
{"v": 1	"t": 1571944	"P": 1771.75	"F": 3747}
{"v": 1	"t": 1571964	"P": 1772.5	"F": 3699}
{"v": 1	"t": 1571985	"P": 1772.0	"F": 3800}
{"v": 1	"t": 1572005	"P": 1764.0	"F": 3701}
{"v": 1	"t": 1572025	"P": 1765.75	"F": 3733}
{"v": 1	"t": 1572046	"P": 1753.25	"F": 3912}
{"v": 1	"t": 1572066	"P": 1755.0	"F": 3835}
{"v": 1	"t": 1572086	"P": 1751.25	"F": 3700}
{"v": 1	"t": 1572107	"P": 1747.25	"F": 3786}
{"v": 1	"t": 1572127	"P": 1740.75	"F": 3657}
{"v": 1	"t": 1572147	"P": 1740.0	"F": 3984}
{"v": 1	"t": 1572167	"P": 1742.0	"F": 3793}
{"v": 1	"t": 1572188	"P": 1733.25	"F": 3895}
{"v": 1	"t": 1572208	"P": 1731.5	"F": 3801}
{"v": 1	"t": 1572228	"P": 1729.75	"F": 3776}
{"v": 1	"t": 1572249	"P": 1728.0	"F": 3804}
{"v": 1	"t": 1572269	"P": 1725.0	"F": 3818}
{"v": 1	"t": 1572289	"P": 1717.0	"F": 3738}
{"v": 1	"t": 1572309	"P": 1726.5	"F": 3808}
{"v": 1	"t": 1572330	"P": 1724.0	"F": 3944}
{"v": 1	"t": 1572350	"P": 1717.5	"F": 3816}
{"v": 1	"t": 1572370	"P": 1718.25	"F": 3835}
{"v": 1	"t": 1572391	"P": 1715.0	"F": 3822}
{"v": 1	"t": 1572411	"P": 1722.25	"F": 3694}
{"v": 1	"t": 1572431	"P": 1715.5	"F": 3873	"C": 45.19	"D": 3148	"sn": 54091779688249	"file": "/data/device_log/data0000.out"}
{"v": 1	"t": 1572452	"P": 1713.5	"F": 3848}
{"v": 1	"t": 1572472	"P": 1709.25	"F": 3873}
{"v": 1	"t": 1572492	"P": 1720.75	"F": 3840}
{"v": 1	"t": 1572512	"P": 1710.5	"F": 3548}
{"v": 1	"t": 1572533	"P": 1714.5	"F": 3869}
{"v": 1	"t": 1572553	"P": 1714.0	"F": 3860}
{"v": 1	"t": 1572573	"P": 1727.5	"F": 3868}
{"v": 1	"t": 1572594	"P": 1730.25	"F": 3879}
{"v": 1	"t": 1572614	"P": 1735.75	"F": 3708}
{"v": 1	"t": 1572634	"P": 1737.75	"F": 3717}
{"v": 1	"t": 1572655	"P": 1745.25	"F": 3632}
{"v": 1	"t": 1572675	"P": 1750.25	"F": 3979}
{"v": 1	"t": 1572695	"P": 1752.0	"F": 3613}
{"v": 1	"t": 1572715	"P": 1752.75	"F": 3788}
{"v": 1	"t": 1572736	"P": 1770.5	"F": 3660}
{"v": 1	"t": 1572756	"P": 1774.75	"F": 3585}
{"v": 1	"t": 1572776	"P": 1785.5	"F": 3766}
{"v": 1	"t": 1572797	"P": 1790.75	"F": 3704}
{"v": 1	"t": 1572817	"P": 1788.75	"F": 3652}
{"v": 1	"t": 1572837	"P": 1795.25	"F": 3731}
{"v": 1	"t": 1572858	"P": 1808.5	"F": 3631}
{"v": 1	"t": 1572878	"P": 1809.0	"F": 3765}
{"v": 1	"t": 1572898	"P": 1819.0	"F": 3806}
{"v": 1	"t": 1572918	"P": 1821.75	"F": 3774}
{"v": 1	"t": 1572939	"P": 1831.5	"F": 3754}
{"v": 1	"t": 1572959	"P": 1825.0	"F": 3494}
{"v": 1	"t": 1572980	"P": 1841.5	"F": 3847}
{"v": 1	"t": 1573000	"P": 1846.75	"F": 3670}
{"v": 1	"t": 1573020	"P": 1848.5	"F": 3884}
{"v": 1	"t": 1573041	"P": 1843.0	"F": 3750}
{"v": 1	"t": 1573061	"P": 1850.25	"F": 3786}
{"v": 1	"t": 1573081	"P": 1851.0	"F": 3672}
{"v": 1	"t": 1573102	"P": 1844.5	"F": 3717}
{"v": 1	"t": 1573122	"P": 1851.75	"F": 3806}
{"v": 1	"t": 1573142	"P": 1857.5	"F": 3829}
{"v": 1	"t": 1573163	"P": 1854.0	"F": 3729}
{"v": 1	"t": 1573183	"P": 1855.25	"F": 3901}
{"v": 1	"t": 1573203	"P": 1864.75	"F": 3786}
{"v": 1	"t": 1573224	"P": 1862.75	"F": 3804}
{"v": 1	"t": 1573244	"P": 1859.75	"F": 3641}
{"v": 1	"t": 1573264	"P": 1865.0	"F": 3867}
{"v": 1	"t": 1573285	"P": 1856.5	"F": 3912}
{"v": 1	"t": 1573305	"P": 1865.25	"F": 3779}
{"v": 1	"t": 1573325	"P": 1856.5	"F": 3812}
{"v": 1	"t": 1573346	"P": 1858.0	"F": 3671}
{"v": 1	"t": 1573366	"P": 1865.0	"F": 3767}
{"v": 1	"t": 1573386	"P": 1864.25	"F": 3910}
{"v": 1	"t": 1573406	"P": 1867.75	"F": 3806}
{"v": 1	"t": 1573427	"P": 1855.25	"F": 3824}
{"v": 1	"t": 1573447	"P": 1860.75	"F": 3689	"C": 45.235	"D": 3148	"sn": 54091779688249	"file": "/data/device_log/data0000.out"}
{"v": 1	"t": 1573467	"P": 1859.75	"F": 3800}
{"v": 1	"t": 1573488	"P": 1853.75	"F": 3782}
{"v": 1	"t": 1573508	"P": 1853.5	"F": 3824}
{"v": 1	"t": 1573528	"P": 1857.75	"F": 3730}
{"v": 1	"t": 1573549	"P": 1856.75	"F": 3867}
{"v": 1	"t": 1573569	"P": 1857.0	"F": 3805}
{"v": 1	"t": 1573589	"P": 1854.0	"F": 3847}
{"v": 1	"t": 1573609	"P": 1858.0	"F": 3835}
{"v": 1	"t": 1573630	"P": 1859.5	"F": 3752}
{"v": 1	"t": 1573650	"P": 1857.5	"F": 3838}
{"v": 1	"t": 1573670	"P": 1847.5	"F": 3574}
{"v": 1	"t": 1573691	"P": 1856.0	"F": 3760}
{"v": 1	"t": 1573711	"P": 1853.75	"F": 3920}
{"v": 1	"t": 1573731	"P": 1857.5	"F": 3582}
{"v": 1	"t": 1573752	"P": 1849.0	"F": 3655}
{"v": 1	"t": 1573772	"P": 1849.5	"F": 3737}
{"v": 1	"t": 1573792	"P": 1859.0	"F": 3719}
{"v": 1	"t": 1573812	"P": 1853.5	"F": 3907}
{"v": 1	"t": 1573833	"P": 1849.0	"F": 3898}
{"v": 1	"t": 1573853	"P": 1861.75	"F": 3950}
{"v": 1	"t": 1573873	"P": 1862.75	"F": 4126}
{"v": 1	"t": 1573894	"P": 1867.0	"F": 4033}
{"v": 1	"t": 1573914	"P": 1862.0	"F": 4031}
{"v": 1	"t": 1573934	"P": 1858.0	"F": 4039}
{"v": 1	"t": 1573955	"P": 1855.75	"F": 4056}
{"v": 1	"t": 1573975	"P": 1859.0	"F": 3981}
{"v": 1	"t": 1573995	"P": 1851.5	"F": 3842}
{"v": 1	"t": 1574016	"P": 1850.5	"F": 4045}
{"v": 1	"t": 1574036	"P": 1854.25	"F": 4060}
{"v": 1	"t": 1574056	"P": 1847.75	"F": 3905}
{"v": 1	"t": 1574076	"P": 1844.5	"F": 3977}
{"v": 1	"t": 1574097	"P": 1843.5	"F": 4203}
{"v": 1	"t": 1574117	"P": 1840.75	"F": 4121}
{"v": 1	"t": 1574137	"P": 1840.5	"F": 4041}
{"v": 1	"t": 1574158	"P": 1837.0	"F": 4240}
{"v": 1	"t": 1574178	"P": 1836.5	"F": 4105}
{"v": 1	"t": 1574198	"P": 1840.75	"F": 4004}
{"v": 1	"t": 1574218	"P": 1842.25	"F": 4058}
{"v": 1	"t": 1574239	"P": 1836.25	"F": 4089}
{"v": 1	"t": 1574259	"P": 1827.75	"F": 3975}
{"v": 1	"t": 1574279	"P": 1824.0	"F": 4084}
{"v": 1	"t": 1574300	"P": 1823.75	"F": 4079}
{"v": 1	"t": 1574320	"P": 1820.5	"F": 4063}
{"v": 1	"t": 1574340	"P": 1806.75	"F": 4099}
{"v": 1	"t": 1574361	"P": 1797.5	"F": 4039}
{"v": 1	"t": 1574381	"P": 1791.75	"F": 4189}
{"v": 1	"t": 1574401	"P": 1794.25	"F": 4223}
{"v": 1	"t": 1574421	"P": 1782.5	"F": 4201}
{"v": 1	"t": 1574442	"P": 1768.5	"F": 4137}
{"v": 1	"t": 1574462	"P": 1772.0	"F": 4054	"C": 45.245	"D": 3148	"sn": 54091779688249	"file": "/data/device_log/data0000.out"}
{"v": 1	"t": 1574482	"P": 1770.0	"F": 4068}
{"v": 1	"t": 1574503	"P": 1761.0	"F": 4230}
{"v": 1	"t": 1574523	"P": 1759.0	"F": 4074}
{"v": 1	"t": 1574543	"P": 1760.75	"F": 4037}
{"v": 1	"t": 1574564	"P": 1748.25	"F": 3957}
{"v": 1	"t": 1574584	"P": 1744.0	"F": 4188}
{"v": 1	"t": 1574604	"P": 1739.75	"F": 4065}
{"v": 1	"t": 1574624	"P": 1745.0	"F": 4090}
{"v": 1	"t": 1574645	"P": 1752.0	"F": 3974}
{"v": 1	"t": 1574665	"P": 1755.0	"F": 3996}
{"v": 1	"t": 1574685	"P": 1762.5	"F": 4082}
{"v": 1	"t": 1574706	"P": 1771.0	"F": 4003}
{"v": 1	"t": 1574726	"P": 1776.25	"F": 3836}
{"v": 1	"t": 1574746	"P": 1776.25	"F": 4195}
{"v": 1	"t": 1574767	"P": 1784.25	"F": 4112}
{"v": 1	"t": 1574787	"P": 1782.0	"F": 4053}
{"v": 1	"t": 1574807	"P": 1789.5	"F": 4025}
{"v": 1	"t": 1574827	"P": 1789.5	"F": 4000}
{"v": 1	"t": 1574848	"P": 1797.0	"F": 4072}
{"v": 1	"t": 1574868	"P": 1809.75	"F": 4200}
{"v": 1	"t": 1574888	"P": 1811.0	"F": 4063}
{"v": 1	"t": 1574909	"P": 1818.0	"F": 3949}
{"v": 1	"t": 1574929	"P": 1801.0	"F": 3997}
{"v": 1	"t": 1574949	"P": 1807.25	"F": 3918}
{"v": 1	"t": 1574970	"P": 1808.75	"F": 4310}
{"v": 1	"t": 1574990	"P": 1813.5	"F": 4213}
{"v": 1	"t": 1575010	"P": 1815.5	"F": 4138}
{"v": 1	"t": 1575030	"P": 1813.0	"F": 4063}
{"v": 1	"t": 1575051	"P": 1820.25	"F": 4297}
{"v": 1	"t": 1575071	"P": 1825.25	"F": 4366}
{"v": 1	"t": 1575091	"P": 1819.5	"F": 4299}
{"v": 1	"t": 1575112	"P": 1830.0	"F": 4370}
{"v": 1	"t": 1575132	"P": 1837.0	"F": 3926}
{"v": 1	"t": 1575152	"P": 1839.0	"F": 4328}
{"v": 1	"t": 1575172	"P": 1846.5	"F": 4206}
{"v": 1	"t": 1575193	"P": 1841.25	"F": 4364}
{"v": 1	"t": 1575213	"P": 1832.0	"F": 4173}
{"v": 1	"t": 1575233	"P": 1838.25	"F": 4384}
{"v": 1	"t": 1575254	"P": 1834.75	"F": 4289}
{"v": 1	"t": 1575274	"P": 1832.5	"F": 4340}
{"v": 1	"t": 1575294	"P": 1842.75	"F": 4222}
{"v": 1	"t": 1575315	"P": 1850.25	"F": 4227}
{"v": 1	"t": 1575335	"P": 1861.75	"F": 4352}
{"v": 1	"t": 1575355	"P": 1858.75	"F": 4257}
{"v": 1	"t": 1575376	"P": 1857.5	"F": 4152}
{"v": 1	"t": 1575396	"P": 1854.5	"F": 4326}
{"v": 1	"t": 1575416	"P": 1853.0	"F": 4403}
{"v": 1	"t": 1575436	"P": 1844.5	"F": 4139}
{"v": 1	"t": 1575457	"P": 1836.5	"F": 4358}
{"v": 1	"t": 1575477	"P": 1848.75	"F": 4376	"C": 45.245	"D": 3148	"sn": 54091779688249	"file": "/data/device_log/data0000.out"}
{"v": 1	"t": 1575497	"P": 1846.25	"F": 4429}
{"v": 1	"t": 1575518	"P": 1847.75	"F": 4230}
{"v": 1	"t": 1575538	"P": 1851.75	"F": 4151}
{"v": 1	"t": 1575558	"P": 1857.0	"F": 4416}
{"v": 1	"t": 1575579	"P": 1846.75	"F": 4558}
{"v": 1	"t": 1575599	"P": 1826.75	"F": 4327}
{"v": 1	"t": 1575619	"P": 1817.25	"F": 4427}
{"v": 1	"t": 1575640	"P": 1812.75	"F": 4233}
{"v": 1	"t": 1575660	"P": 1827.25	"F": 4327}
{"v": 1	"t": 1575680	"P": 1852.25	"F": 4155}
{"v": 1	"t": 1575700	"P": 1859.5	"F": 4181}
{"v": 1	"t": 1575721	"P": 1881.5	"F": 4229}
{"v": 1	"t": 1575741	"P": 1864.25	"F": 4298}
{"v": 1	"t": 1575761	"P": 1861.25	"F": 4485}
{"v": 1	"t": 1575782	"P": 1837.25	"F": 4363}
{"v": 1	"t": 1575802	"P": 1841.5	"F": 4536}
{"v": 1	"t": 1575822	"P": 1842.0	"F": 4163}
{"v": 1	"t": 1575842	"P": 1849.25	"F": 4080}
{"v": 1	"t": 1575863	"P": 1855.5	"F": 4295}
{"v": 1	"t": 1575883	"P": 1869.75	"F": 4299}
{"v": 1	"t": 1575903	"P": 1878.25	"F": 4184}
{"v": 1	"t": 1575924	"P": 1875.75	"F": 4108}
{"v": 1	"t": 1575944	"P": 1870.0	"F": 4455}
{"v": 1	"t": 1575964	"P": 1862.0	"F": 4415}
{"v": 1	"t": 1575985	"P": 1848.25	"F": 4433}
{"v": 1	"t": 1576005	"P": 1852.5	"F": 4447}
{"v": 1	"t": 1576025	"P": 1848.5	"F": 4280}
{"v": 1	"t": 1576045	"P": 1854.0	"F": 4365}
{"v": 1	"t": 1576066	"P": 1870.75	"F": 4233}
{"v": 1	"t": 1576086	"P": 1872.75	"F": 4348}
{"v": 1	"t": 1576106	"P": 1883.75	"F": 4414}
{"v": 1	"t": 1576127	"P": 1877.0	"F": 4370}
{"v": 1	"t": 1576147	"P": 1880.25	"F": 4226}
{"v": 1	"t": 1576167	"P": 1872.0	"F": 4297}
{"v": 1	"t": 1576188	"P": 1874.5	"F": 4109}
{"v": 1	"t": 1576208	"P": 1868.25	"F": 4313}
{"v": 1	"t": 1576228	"P": 1875.5	"F": 4223}
{"v": 1	"t": 1576249	"P": 1875.0	"F": 4341}
{"v": 1	"t": 1576269	"P": 1864.5	"F": 4374}
{"v": 1	"t": 1576289	"P": 1870.5	"F": 4498}
{"v": 1	"t": 1576309	"P": 1863.75	"F": 4450}
{"v": 1	"t": 1576330	"P": 1872.5	"F": 4181}
{"v": 1	"t": 1576350	"P": 1865.5	"F": 4463}
{"v": 1	"t": 1576370	"P": 1862.0	"F": 4343}
{"v": 1	"t": 1576391	"P": 1854.25	"F": 4381}
{"v": 1	"t": 1576411	"P": 1865.0	"F": 4355}
{"v": 1	"t": 1576431	"P": 1856.5	"F": 4298}
{"v": 1	"t": 1576451	"P": 1853.25	"F": 4376}
{"v": 1	"t": 1576472	"P": 1860.25	"F": 4042}
{"v": 1	"t": 1576492	"P": 1868.5	"F": 4251	"C": 45.235	"D": 3148	"sn": 54091779688249	"file": "/data/device_log/data0000.out"}
{"v": 1	"t": 1576512	"P": 1857.5	"F": 4336}
{"v": 1	"t": 1576533	"P": 1871.5	"F": 4320}
{"v": 1	"t": 1576553	"P": 1865.0	"F": 4418}
{"v": 1	"t": 1576573	"P": 1873.25	"F": 4426}
{"v": 1	"t": 1576594	"P": 1874.0	"F": 4365}
{"v": 1	"t": 1576614	"P": 1880.0	"F": 4190}
{"v": 1	"t": 1576634	"P": 1876.75	"F": 4381}
{"v": 1	"t": 1576655	"P": 1884.0	"F": 4525}
{"v": 1	"t": 1576675	"P": 1884.0	"F": 4445}
{"v": 1	"t": 1576695	"P": 1887.25	"F": 4451}
{"v": 1	"t": 1576715	"P": 1887.0	"F": 4330}
{"v": 1	"t": 1576736	"P": 1881.5	"F": 4670}
{"v": 1	"t": 1576756	"P": 1883.75	"F": 4637}
{"v": 1	"t": 1576776	"P": 1891.75	"F": 4497}
{"v": 1	"t": 1576797	"P": 1885.0	"F": 4562}
{"v": 1	"t": 1576817	"P": 1877.5	"F": 4726}
{"v": 1	"t": 1576837	"P": 1873.0	"F": 4703}
{"v": 1	"t": 1576858	"P": 1864.75	"F": 4703}
{"v": 1	"t": 1576878	"P": 1864.0	"F": 4693}
{"v": 1	"t": 1576898	"P": 1863.25	"F": 4547}
{"v": 1	"t": 1576919	"P": 1852.75	"F": 4695}
{"v": 1	"t": 1576939	"P": 1859.75	"F": 4713}
{"v": 1	"t": 1576959	"P": 1866.25	"F": 4548}
{"v": 1	"t": 1576980	"P": 1864.75	"F": 4714}
{"v": 1	"t": 1577000	"P": 1858.0	"F": 4797}
{"v": 1	"t": 1577020	"P": 1846.25	"F": 4655}
{"v": 1	"t": 1577041	"P": 1840.75	"F": 4745}
{"v": 1	"t": 1577061	"P": 1829.5	"F": 4804}
{"v": 1	"t": 1577081	"P": 1828.5	"F": 4686}
{"v": 1	"t": 1577102	"P": 1820.25	"F": 4759}
{"v": 1	"t": 1577122	"P": 1819.25	"F": 4715}
{"v": 1	"t": 1577142	"P": 1815.75	"F": 4373}
{"v": 1	"t": 1577163	"P": 1814.5	"F": 4910}
{"v": 1	"t": 1577183	"P": 1811.25	"F": 4939}
{"v": 1	"t": 1577203	"P": 1806.25	"F": 4792}
{"v": 1	"t": 1577224	"P": 1805.5	"F": 4603}
{"v": 1	"t": 1577244	"P": 1795.5	"F": 4800}
{"v": 1	"t": 1577264	"P": 1788.75	"F": 4937}
{"v": 1	"t": 1577284	"P": 1788.5	"F": 4829}
{"v": 1	"t": 1577305	"P": 1790.5	"F": 4953}
{"v": 1	"t": 1577325	"P": 1782.0	"F": 4649}
{"v": 1	"t": 1577345	"P": 1785.75	"F": 4473}
{"v": 1	"t": 1577366	"P": 1776.25	"F": 4840}
{"v": 1	"t": 1577386	"P": 1781.75	"F": 4723}
{"v": 1	"t": 1577406	"P": 1778.5	"F": 4685}
{"v": 1	"t": 1577427	"P": 1776.75	"F": 4721}
{"v": 1	"t": 1577447	"P": 1771.75	"F": 4749}
{"v": 1	"t": 1577467	"P": 1780.5	"F": 4842}
{"v": 1	"t": 1577487	"P": 1758.5	"F": 4898}
{"v": 1	"t": 1577508	"P": 1761.25	"F": 4678	"C": 45.23	"D": 3148	"sn": 54091779688249	"file": "/data/device_log/data0000.out"}
{"v": 1	"t": 1577528	"P": 1756.5	"F": 4838}
{"v": 1	"t": 1577548	"P": 1757.25	"F": 4924}
{"v": 1	"t": 1577569	"P": 1762.0	"F": 4913}
{"v": 1	"t": 1577589	"P": 1759.25	"F": 4822}
{"v": 1	"t": 1577609	"P": 1756.25	"F": 4574}
{"v": 1	"t": 1577630	"P": 1763.5	"F": 4736}
{"v": 1	"t": 1577650	"P": 1762.75	"F": 4697}
{"v": 1	"t": 1577670	"P": 1766.0	"F": 4701}
{"v": 1	"t": 1577691	"P": 1753.75	"F": 4503}
{"v": 1	"t": 1577711	"P": 1764.75	"F": 4807}
{"v": 1	"t": 1577731	"P": 1769.5	"F": 4585}
{"v": 1	"t": 1577751	"P": 1771.0	"F": 4642}
{"v": 1	"t": 1577772	"P": 1780.5	"F": 4745}
{"v": 1	"t": 1577792	"P": 1780.25	"F": 4630}
{"v": 1	"t": 1577812	"P": 1787.25	"F": 4711}
{"v": 1	"t": 1577833	"P": 1794.75	"F": 4645}
{"v": 1	"t": 1577853	"P": 1792.0	"F": 4731}
{"v": 1	"t": 1577873	"P": 1798.25	"F": 4662}
{"v": 1	"t": 1577893	"P": 1809.0	"F": 4558}
{"v": 1	"t": 1577914	"P": 1815.25	"F": 4732}
{"v": 1	"t": 1577934	"P": 1816.25	"F": 4456}
{"v": 1	"t": 1577954	"P": 1820.5	"F": 4708}
{"v": 1	"t": 1577975	"P": 1827.25	"F": 4899}
{"v": 1	"t": 1577995	"P": 1828.0	"F": 4569}
{"v": 1	"t": 1578015	"P": 1823.0	"F": 4675}
{"v": 1	"t": 1578036	"P": 1838.75	"F": 4496}
{"v": 1	"t": 1578056	"P": 1846.5	"F": 4468}
{"v": 1	"t": 1578076	"P": 1842.5	"F": 4617}
{"v": 1	"t": 1578097	"P": 1846.0	"F": 4686}
{"v": 1	"t": 1578117	"P": 1843.75	"F": 4664}
{"v": 1	"t": 1578137	"P": 1858.0	"F": 4774}
{"v": 1	"t": 1578157	"P": 1856.25	"F": 4588}
{"v": 1	"t": 1578178	"P": 1860.5	"F": 4655}
{"v": 1	"t": 1578198	"P": 1862.5	"F": 4763}
{"v": 1	"t": 1578218	"P": 1867.0	"F": 4691}
{"v": 1	"t": 1578239	"P": 1866.75	"F": 4690}
{"v": 1	"t": 1578259	"P": 1868.0	"F": 4583}
{"v": 1	"t": 1578279	"P": 1871.75	"F": 4772}
{"v": 1	"t": 1578300	"P": 1860.25	"F": 4677}
{"v": 1	"t": 1578320	"P": 1868.25	"F": 4866}
{"v": 1	"t": 1578340	"P": 1877.75	"F": 4619}
{"v": 1	"t": 1578360	"P": 1866.75	"F": 4704}
{"v": 1	"t": 1578381	"P": 1873.25	"F": 4786}
{"v": 1	"t": 1578401	"P": 1879.5	"F": 4682}
{"v": 1	"t": 1578421	"P": 1876.25	"F": 4681}
{"v": 1	"t": 1578442	"P": 1878.5	"F": 4811}
{"v": 1	"t": 1578462	"P": 1875.0	"F": 4616}
{"v": 1	"t": 1578482	"P": 1885.25	"F": 4847}
{"v": 1	"t": 1578502	"P": 1880.25	"F": 4741}
{"v": 1	"t": 1578523	"P": 1880.25	"F": 4631	"C": 45.215	"D": 3148	"sn": 54091779688249	"file": "/data/device_log/data0000.out"}
{"v": 1	"t": 1578543	"P": 1875.5	"F": 4641}
{"v": 1	"t": 1578563	"P": 1887.5	"F": 4881}
{"v": 1	"t": 1578584	"P": 1881.25	"F": 4696}
{"v": 1	"t": 1578604	"P": 1884.25	"F": 4752}
{"v": 1	"t": 1578624	"P": 1875.5	"F": 4744}
{"v": 1	"t": 1578645	"P": 1883.25	"F": 4657}
{"v": 1	"t": 1578665	"P": 1888.5	"F": 4805}
{"v": 1	"t": 1578685	"P": 1877.25	"F": 4566}
{"v": 1	"t": 1578706	"P": 1879.75	"F": 4832}
{"v": 1	"t": 1578726	"P": 1884.0	"F": 4832}
{"v": 1	"t": 1578746	"P": 1887.25	"F": 4817}
{"v": 1	"t": 1578766	"P": 1876.25	"F": 4869}
{"v": 1	"t": 1578787	"P": 1877.5	"F": 4718}
{"v": 1	"t": 1578807	"P": 1894.25	"F": 4842}
{"v": 1	"t": 1578827	"P": 1887.5	"F": 4937}
{"v": 1	"t": 1578848	"P": 1891.5	"F": 4756}
{"v": 1	"t": 1578868	"P": 1883.0	"F": 4760}
{"v": 1	"t": 1578888	"P": 1874.25	"F": 4698}
{"v": 1	"t": 1578908	"P": 1892.75	"F": 4824}
{"v": 1	"t": 1578929	"P": 1883.25	"F": 5018}
{"v": 1	"t": 1578949	"P": 1888.75	"F": 4793}
{"v": 1	"t": 1578969	"P": 1894.5	"F": 4781}
{"v": 1	"t": 1578990	"P": 1893.0	"F": 4805}
{"v": 1	"t": 1579010	"P": 1889.0	"F": 4774}
{"v": 1	"t": 1579030	"P": 1888.75	"F": 4786}
{"v": 1	"t": 1579051	"P": 1887.25	"F": 4824}
{"v": 1	"t": 1579071	"P": 1881.75	"F": 4628}
{"v": 1	"t": 1579091	"P": 1889.75	"F": 5023}
{"v": 1	"t": 1579111	"P": 1886.0	"F": 4733}
{"v": 1	"t": 1579132	"P": 1884.0	"F": 4919}
{"v": 1	"t": 1579152	"P": 1888.75	"F": 4715}
{"v": 1	"t": 1579172	"P": 1888.75	"F": 4678}
{"v": 1	"t": 1579193	"P": 1897.25	"F": 4784}
{"v": 1	"t": 1579213	"P": 1891.0	"F": 4827}
{"v": 1	"t": 1579233	"P": 1890.75	"F": 4967}
{"v": 1	"t": 1579254	"P": 1894.25	"F": 4633}
{"v": 1	"t": 1579274	"P": 1889.25	"F": 4926}
{"v": 1	"t": 1579294	"P": 1882.0	"F": 4873}
{"v": 1	"t": 1579314	"P": 1884.5	"F": 4839}
{"v": 1	"t": 1579335	"P": 1894.5	"F": 4936}
{"v": 1	"t": 1579355	"P": 1896.25	"F": 4844}
{"v": 1	"t": 1579375	"P": 1881.0	"F": 4852}
{"v": 1	"t": 1579396	"P": 1881.75	"F": 4810}
{"v": 1	"t": 1579416	"P": 1886.25	"F": 4769}
{"v": 1	"t": 1579436	"P": 1885.25	"F": 4864}
{"v": 1	"t": 1579457	"P": 1871.0	"F": 4756}
{"v": 1	"t": 1579477	"P": 1874.5	"F": 5107}
{"v": 1	"t": 1579497	"P": 1864.75	"F": 4736}
{"v": 1	"t": 1579518	"P": 1871.25	"F": 5023}
{"v": 1	"t": 1579538	"P": 1854.0	"F": 4894	"C": 45.235	"D": 3148	"sn": 54091779688249	"file": "/data/device_log/data0000.out"}
{"v": 1	"t": 1579558	"P": 1843.0	"F": 4837}
{"v": 1	"t": 1579578	"P": 1838.25	"F": 4844}
{"v": 1	"t": 1579599	"P": 1840.5	"F": 4833}
{"v": 1	"t": 1579619	"P": 1825.0	"F": 4782}
{"v": 1	"t": 1579639	"P": 1809.5	"F": 4665}
{"v": 1	"t": 1579660	"P": 1808.0	"F": 5037}
{"v": 1	"t": 1579680	"P": 1797.25	"F": 4674}
{"v": 1	"t": 1579700	"P": 1785.75	"F": 5036}
{"v": 1	"t": 1579720	"P": 1785.0	"F": 4984}
{"v": 1	"t": 1579741	"P": 1780.0	"F": 5009}
{"v": 1	"t": 1579761	"P": 1776.5	"F": 4665}
{"v": 1	"t": 1579781	"P": 1770.0	"F": 4597}
{"v": 1	"t": 1579802	"P": 1770.25	"F": 4783}
{"v": 1	"t": 1579822	"P": 1763.0	"F": 4871}
{"v": 1	"t": 1579842	"P": 1769.5	"F": 4855}
{"v": 1	"t": 1579863	"P": 1763.0	"F": 4823}
{"v": 1	"t": 1579883	"P": 1769.0	"F": 4889}
{"v": 1	"t": 1579903	"P": 1761.0	"F": 5035}
{"v": 1	"t": 1579923	"P": 1762.25	"F": 4791}
{"v": 1	"t": 1579944	"P": 1761.0	"F": 4940}
{"v": 1	"t": 1579964	"P": 1758.25	"F": 4848}
{"v": 1	"t": 1579984	"P": 1757.5	"F": 4947}
{"v": 1	"t": 1580005	"P": 1759.5	"F": 4792}
{"v": 1	"t": 1580025	"P": 1758.25	"F": 4846}
{"v": 1	"t": 1580045	"P": 1757.75	"F": 4842}
{"v": 1	"t": 1580066	"P": 1763.25	"F": 4670}
{"v": 1	"t": 1580086	"P": 1750.5	"F": 4834}
{"v": 1	"t": 1580106	"P": 1757.5	"F": 4914}
{"v": 1	"t": 1580127	"P": 1758.25	"F": 4921}
{"v": 1	"t": 1580147	"P": 1765.0	"F": 5069}
{"v": 1	"t": 1580167	"P": 1766.75	"F": 4751}
{"v": 1	"t": 1580188	"P": 1767.25	"F": 4704}
{"v": 1	"t": 1580208	"P": 1778.5	"F": 4922}
{"v": 1	"t": 1580228	"P": 1776.25	"F": 4636}
{"v": 1	"t": 1580248	"P": 1785.0	"F": 4688}
{"v": 1	"t": 1580269	"P": 1797.5	"F": 4782}
{"v": 1	"t": 1580289	"P": 1801.25	"F": 4792}
{"v": 1	"t": 1580309	"P": 1814.25	"F": 4617}
{"v": 1	"t": 1580330	"P": 1821.75	"F": 4731}
{"v": 1	"t": 1580350	"P": 1834.25	"F": 4542}
{"v": 1	"t": 1580370	"P": 1836.25	"F": 4685}
{"v": 1	"t": 1580390	"P": 1842.5	"F": 4754}
{"v": 1	"t": 1580411	"P": 1855.0	"F": 5017}
{"v": 1	"t": 1580431	"P": 1868.5	"F": 4903}
{"v": 1	"t": 1580451	"P": 1864.0	"F": 4867}
{"v": 1	"t": 1580472	"P": 1878.75	"F": 4788}
{"v": 1	"t": 1580492	"P": 1878.75	"F": 4798}
{"v": 1	"t": 1580512	"P": 1891.75	"F": 4847}
{"v": 1	"t": 1580533	"P": 1892.25	"F": 4663}
{"v": 1	"t": 1580553	"P": 1897.5	"F": 4697	"C": 45.215	"D": 3148	"sn": 54091779688249	"file": "/data/device_log/data0000.out"}
{"v": 1	"t": 1580573	"P": 1898.25	"F": 4781}
{"v": 1	"t": 1580594	"P": 1904.75	"F": 5034}
{"v": 1	"t": 1580614	"P": 1903.0	"F": 4833}
{"v": 1	"t": 1580634	"P": 1904.75	"F": 4737}
{"v": 1	"t": 1580654	"P": 1909.75	"F": 4642}
{"v": 1	"t": 1580675	"P": 1913.0	"F": 4769}
{"v": 1	"t": 1580695	"P": 1909.75	"F": 4933}
{"v": 1	"t": 1580715	"P": 1915.25	"F": 4942}
{"v": 1	"t": 1580736	"P": 1908.0	"F": 4904}
{"v": 1	"t": 1580756	"P": 1910.75	"F": 4595}
{"v": 1	"t": 1580776	"P": 1918.25	"F": 4970}
{"v": 1	"t": 1580797	"P": 1914.0	"F": 4723}
{"v": 1	"t": 1580817	"P": 1910.5	"F": 4922}
{"v": 1	"t": 1580837	"P": 1906.5	"F": 4842}
{"v": 1	"t": 1580858	"P": 1910.75	"F": 4823}
{"v": 1	"t": 1580878	"P": 1908.5	"F": 4600}
{"v": 1	"t": 1580898	"P": 1910.25	"F": 4564}
{"v": 1	"t": 1580919	"P": 1910.5	"F": 4741}
{"v": 1	"t": 1580939	"P": 1909.0	"F": 4971}
{"v": 1	"t": 1580959	"P": 1908.75	"F": 4932}
{"v": 1	"t": 1580980	"P": 1910.5	"F": 4827}
{"v": 1	"t": 1581000	"P": 1911.25	"F": 4682}
{"v": 1	"t": 1581020	"P": 1909.75	"F": 4855}
{"v": 1	"t": 1581041	"P": 1914.5	"F": 4807}
{"v": 1	"t": 1581061	"P": 1917.5	"F": 4979}
{"v": 1	"t": 1581081	"P": 1903.25	"F": 4914}
{"v": 1	"t": 1581102	"P": 1907.25	"F": 4907}
{"v": 1	"t": 1581122	"P": 1909.5	"F": 4894}
{"v": 1	"t": 1581142	"P": 1917.75	"F": 4861}
{"v": 1	"t": 1581163	"P": 1922.0	"F": 4800}
{"v": 1	"t": 1581183	"P": 1905.75	"F": 4720}
{"v": 1	"t": 1581203	"P": 1910.75	"F": 4643}
{"v": 1	"t": 1581224	"P": 1918.25	"F": 4763}
{"v": 1	"t": 1581244	"P": 1918.25	"F": 4965}
{"v": 1	"t": 1581264	"P": 1908.25	"F": 4690}
{"v": 1	"t": 1581285	"P": 1911.5	"F": 4904}
{"v": 1	"t": 1581305	"P": 1908.0	"F": 4686}
{"v": 1	"t": 1581325	"P": 1909.25	"F": 4854}
{"v": 1	"t": 1581345	"P": 1909.75	"F": 4593}
{"v": 1	"t": 1581366	"P": 1902.5	"F": 4797}
{"v": 1	"t": 1581386	"P": 1915.0	"F": 4825}
{"v": 1	"t": 1581406	"P": 1904.5	"F": 5039}
{"v": 1	"t": 1581427	"P": 1909.75	"F": 4629}
{"v": 1	"t": 1581447	"P": 1902.25	"F": 4631}
{"v": 1	"t": 1581467	"P": 1910.25	"F": 4814}
{"v": 1	"t": 1581488	"P": 1907.0	"F": 4773}
{"v": 1	"t": 1581508	"P": 1905.5	"F": 4929}
{"v": 1	"t": 1581528	"P": 1904.75	"F": 4885}
{"v": 1	"t": 1581548	"P": 1914.5	"F": 4670}
{"v": 1	"t": 1581569	"P": 1910.25	"F": 4733	"C": 45.23	"D": 3148	"sn": 54091779688249	"file": "/data/device_log/data0000.out"}
{"v": 1	"t": 1581589	"P": 1900.25	"F": 4893}
{"v": 1	"t": 1581609	"P": 1909.5	"F": 4697}
{"v": 1	"t": 1581630	"P": 1903.5	"F": 4809}
{"v": 1	"t": 1581650	"P": 1901.25	"F": 4782}
{"v": 1	"t": 1581670	"P": 1904.5	"F": 4772}
{"v": 1	"t": 1581691	"P": 1904.75	"F": 4890}
{"v": 1	"t": 1581711	"P": 1906.5	"F": 4818}
{"v": 1	"t": 1581731	"P": 1913.75	"F": 4987}
{"v": 1	"t": 1581751	"P": 1901.0	"F": 4917}
{"v": 1	"t": 1581772	"P": 1900.75	"F": 4872}
{"v": 1	"t": 1581792	"P": 1899.5	"F": 5034}
{"v": 1	"t": 1581812	"P": 1911.0	"F": 4999}
{"v": 1	"t": 1581833	"P": 1902.75	"F": 5255}
{"v": 1	"t": 1581853	"P": 1905.75	"F": 4805}
{"v": 1	"t": 1581873	"P": 1903.75	"F": 5111}
{"v": 1	"t": 1581894	"P": 1903.0	"F": 5218}
{"v": 1	"t": 1581914	"P": 1901.5	"F": 5158}
{"v": 1	"t": 1581934	"P": 1893.0	"F": 5049}
{"v": 1	"t": 1581954	"P": 1903.5	"F": 4996}
{"v": 1	"t": 1581975	"P": 1905.25	"F": 4839}
{"v": 1	"t": 1581995	"P": 1895.25	"F": 4972}
{"v": 1	"t": 1582015	"P": 1891.0	"F": 4989}
{"v": 1	"t": 1582036	"P": 1900.25	"F": 5109}
{"v": 1	"t": 1582056	"P": 1911.75	"F": 4922}
{"v": 1	"t": 1582076	"P": 1904.5	"F": 4836}
{"v": 1	"t": 1582097	"P": 1907.75	"F": 5135}
{"v": 1	"t": 1582117	"P": 1889.75	"F": 4929}
{"v": 1	"t": 1582137	"P": 1891.25	"F": 4873}
{"v": 1	"t": 1582157	"P": 1890.0	"F": 5042}
{"v": 1	"t": 1582178	"P": 1887.25	"F": 5115}
{"v": 1	"t": 1582198	"P": 1888.75	"F": 5147}
{"v": 1	"t": 1582218	"P": 1891.25	"F": 5215}
{"v": 1	"t": 1582239	"P": 1875.25	"F": 5179}
{"v": 1	"t": 1582259	"P": 1878.0	"F": 4986}
{"v": 1	"t": 1582279	"P": 1870.75	"F": 5113}
{"v": 1	"t": 1582299	"P": 1866.5	"F": 4927}
{"v": 1	"t": 1582320	"P": 1860.25	"F": 4627}
{"v": 1	"t": 1582340	"P": 1861.5	"F": 5183}
{"v": 1	"t": 1582360	"P": 1844.75	"F": 5261}
{"v": 1	"t": 1582381	"P": 1844.5	"F": 5145}
{"v": 1	"t": 1582401	"P": 1837.0	"F": 5178}
{"v": 1	"t": 1582421	"P": 1841.0	"F": 5181}
{"v": 1	"t": 1582442	"P": 1829.0	"F": 5235}
{"v": 1	"t": 1582462	"P": 1811.25	"F": 5144}
{"v": 1	"t": 1582482	"P": 1813.0	"F": 5288}
{"v": 1	"t": 1582502	"P": 1810.0	"F": 5147}
{"v": 1	"t": 1582523	"P": 1799.75	"F": 5252}
{"v": 1	"t": 1582543	"P": 1803.25	"F": 5080}
{"v": 1	"t": 1582563	"P": 1804.0	"F": 4957}
{"v": 1	"t": 1582584	"P": 1796.25	"F": 5434	"C": 45.21	"D": 3148	"sn": 54091779688249	"file": "/data/device_log/data0000.out"}
{"v": 1	"t": 1582604	"P": 1785.5	"F": 4875}
{"v": 1	"t": 1582624	"P": 1781.0	"F": 4837}
{"v": 1	"t": 1582645	"P": 1791.5	"F": 5251}
{"v": 1	"t": 1582665	"P": 1776.5	"F": 5029}
{"v": 1	"t": 1582685	"P": 1768.0	"F": 5172}
{"v": 1	"t": 1582706	"P": 1776.5	"F": 5267}
{"v": 1	"t": 1582726	"P": 1776.25	"F": 5076}
{"v": 1	"t": 1582746	"P": 1772.5	"F": 5164}
{"v": 1	"t": 1582766	"P": 1764.5	"F": 5090}
{"v": 1	"t": 1582787	"P": 1769.25	"F": 5171}
{"v": 1	"t": 1582807	"P": 1763.5	"F": 5124}
{"v": 1	"t": 1582827	"P": 1775.75	"F": 5133}
{"v": 1	"t": 1582848	"P": 1770.75	"F": 4943}
{"v": 1	"t": 1582868	"P": 1765.25	"F": 5227}
{"v": 1	"t": 1582888	"P": 1767.0	"F": 4848}
{"v": 1	"t": 1582908	"P": 1784.0	"F": 4978}
{"v": 1	"t": 1582929	"P": 1778.5	"F": 5166}
{"v": 1	"t": 1582949	"P": 1785.5	"F": 5151}
{"v": 1	"t": 1582969	"P": 1804.5	"F": 5194}
{"v": 1	"t": 1582990	"P": 1793.5	"F": 4942}
{"v": 1	"t": 1583010	"P": 1804.0	"F": 5087}
{"v": 1	"t": 1583030	"P": 1819.0	"F": 5006}
{"v": 1	"t": 1583051	"P": 1817.5	"F": 5128}
{"v": 1	"t": 1583071	"P": 1830.5	"F": 5102}
{"v": 1	"t": 1583091	"P": 1832.75	"F": 5061}
{"v": 1	"t": 1583112	"P": 1840.75	"F": 4665}
{"v": 1	"t": 1583132	"P": 1849.75	"F": 4836}
{"v": 1	"t": 1583152	"P": 1858.0	"F": 5117}
{"v": 1	"t": 1583173	"P": 1870.75	"F": 5029}
{"v": 1	"t": 1583193	"P": 1863.5	"F": 4986}
{"v": 1	"t": 1583213	"P": 1873.25	"F": 5057}
{"v": 1	"t": 1583233	"P": 1891.5	"F": 5118}
{"v": 1	"t": 1583254	"P": 1891.25	"F": 5126}
{"v": 1	"t": 1583274	"P": 1889.25	"F": 4978}
{"v": 1	"t": 1583294	"P": 1900.25	"F": 5207}
{"v": 1	"t": 1583315	"P": 1912.75	"F": 4964}
{"v": 1	"t": 1583335	"P": 1910.75	"F": 5318}
{"v": 1	"t": 1583355	"P": 1913.5	"F": 5060}
{"v": 1	"t": 1583375	"P": 1918.75	"F": 5143}
{"v": 1	"t": 1583396	"P": 1913.0	"F": 4713}
{"v": 1	"t": 1583416	"P": 1923.75	"F": 4989}
{"v": 1	"t": 1583436	"P": 1919.75	"F": 5024}
{"v": 1	"t": 1583457	"P": 1926.25	"F": 5070}
{"v": 1	"t": 1583477	"P": 1935.75	"F": 5148}
{"v": 1	"t": 1583497	"P": 1935.25	"F": 5079}
{"v": 1	"t": 1583518	"P": 1942.25	"F": 5172}
{"v": 1	"t": 1583538	"P": 1932.25	"F": 4973}
{"v": 1	"t": 1583558	"P": 1945.75	"F": 5007}
{"v": 1	"t": 1583578	"P": 1931.75	"F": 5062}
{"v": 1	"t": 1583599	"P": 1942.0	"F": 5251	"C": 45.24	"D": 3148	"sn": 54091779688249	"file": "/data/device_log/data0000.out"}
{"v": 1	"t": 1583619	"P": 1937.0	"F": 5157}
{"v": 1	"t": 1583639	"P": 1945.25	"F": 4754}
{"v": 1	"t": 1583660	"P": 1951.25	"F": 5113}
{"v": 1	"t": 1583680	"P": 1943.0	"F": 5079}
{"v": 1	"t": 1583700	"P": 1939.75	"F": 5257}
{"v": 1	"t": 1583721	"P": 1951.25	"F": 5214}
{"v": 1	"t": 1583741	"P": 1945.75	"F": 5114}
{"v": 1	"t": 1583761	"P": 1943.75	"F": 5065}
{"v": 1	"t": 1583781	"P": 1942.25	"F": 5138}
{"v": 1	"t": 1583802	"P": 1942.25	"F": 5243}
{"v": 1	"t": 1583822	"P": 1948.0	"F": 4988}
{"v": 1	"t": 1583842	"P": 1955.75	"F": 5028}
{"v": 1	"t": 1583863	"P": 1947.0	"F": 4982}
{"v": 1	"t": 1583883	"P": 1942.25	"F": 5115}
{"v": 1	"t": 1583903	"P": 1945.0	"F": 4881}
{"v": 1	"t": 1583924	"P": 1955.75	"F": 5162}
{"v": 1	"t": 1583944	"P": 1947.0	"F": 5105}
{"v": 1	"t": 1583964	"P": 1949.25	"F": 5169}
{"v": 1	"t": 1583984	"P": 1945.0	"F": 5122}
{"v": 1	"t": 1584005	"P": 1955.5	"F": 5361}
{"v": 1	"t": 1584025	"P": 1946.5	"F": 5151}
{"v": 1	"t": 1584045	"P": 1952.0	"F": 5010}
{"v": 1	"t": 1584066	"P": 1952.75	"F": 5035}
{"v": 1	"t": 1584086	"P": 1959.0	"F": 5049}
{"v": 1	"t": 1584106	"P": 1947.75	"F": 4832}
{"v": 1	"t": 1584127	"P": 1946.0	"F": 5063}
{"v": 1	"t": 1584147	"P": 1956.0	"F": 5129}
{"v": 1	"t": 1584167	"P": 1957.75	"F": 5113}
{"v": 1	"t": 1584187	"P": 1955.75	"F": 5060}
{"v": 1	"t": 1584208	"P": 1956.5	"F": 4998}
{"v": 1	"t": 1584228	"P": 1951.5	"F": 5050}
{"v": 1	"t": 1584248	"P": 1957.0	"F": 5010}
{"v": 1	"t": 1584269	"P": 1963.5	"F": 5041}
{"v": 1	"t": 1584289	"P": 1966.75	"F": 4942}
{"v": 1	"t": 1584309	"P": 1950.25	"F": 5022}
{"v": 1	"t": 1584329	"P": 1960.5	"F": 5092}
{"v": 1	"t": 1584350	"P": 1958.75	"F": 4996}
{"v": 1	"t": 1584370	"P": 1967.0	"F": 5177}
{"v": 1	"t": 1584390	"P": 1958.25	"F": 5092}
{"v": 1	"t": 1584411	"P": 1966.25	"F": 5056}
{"v": 1	"t": 1584431	"P": 1972.75	"F": 5469}
{"v": 1	"t": 1584451	"P": 1963.5	"F": 5145}
{"v": 1	"t": 1584472	"P": 1965.0	"F": 5104}
{"v": 1	"t": 1584492	"P": 1964.5	"F": 5182}
{"v": 1	"t": 1584512	"P": 1962.5	"F": 4885}
{"v": 1	"t": 1584533	"P": 1962.75	"F": 5061}
{"v": 1	"t": 1584553	"P": 1966.5	"F": 5233}
{"v": 1	"t": 1584574	"P": 1973.75	"F": 4840}
{"v": 1	"t": 1584594	"P": 1958.5	"F": 5159}
{"v": 1	"t": 1584614	"P": 1965.0	"F": 5095	"C": 45.25	"D": 3148	"sn": 54091779688249	"file": "/data/device_log/data0000.out"}
{"v": 1	"t": 1584635	"P": 1965.75	"F": 5168}
{"v": 1	"t": 1584655	"P": 1962.75	"F": 5175}
{"v": 1	"t": 1584675	"P": 1960.25	"F": 4985}
{"v": 1	"t": 1584696	"P": 1950.0	"F": 4869}
{"v": 1	"t": 1584716	"P": 1964.25	"F": 5192}
{"v": 1	"t": 1584736	"P": 1949.25	"F": 5073}
{"v": 1	"t": 1584756	"P": 1949.5	"F": 5340}
{"v": 1	"t": 1584777	"P": 1927.5	"F": 5191}
{"v": 1	"t": 1584797	"P": 1938.0	"F": 5125}
{"v": 1	"t": 1584817	"P": 1924.25	"F": 4902}
{"v": 1	"t": 1584838	"P": 1934.75	"F": 5257}
{"v": 1	"t": 1584858	"P": 1914.25	"F": 5049}
{"v": 1	"t": 1584878	"P": 1903.0	"F": 5001}
{"v": 1	"t": 1584898	"P": 1894.5	"F": 4865}
{"v": 1	"t": 1584919	"P": 1891.0	"F": 5087}
{"v": 1	"t": 1584939	"P": 1880.5	"F": 5353}
{"v": 1	"t": 1584959	"P": 1869.5	"F": 5000}
{"v": 1	"t": 1584980	"P": 1872.5	"F": 5207}
{"v": 1	"t": 1585000	"P": 1852.5	"F": 5202}
{"v": 1	"t": 1585020	"P": 1850.75	"F": 5204}
{"v": 1	"t": 1585041	"P": 1837.5	"F": 4848}
{"v": 1	"t": 1585061	"P": 1827.75	"F": 5298}
{"v": 1	"t": 1585081	"P": 1828.25	"F": 5324}
{"v": 1	"t": 1585101	"P": 1803.0	"F": 5225}
{"v": 1	"t": 1585122	"P": 1808.25	"F": 5288}
{"v": 1	"t": 1585142	"P": 1805.25	"F": 5198}
{"v": 1	"t": 1585162	"P": 1792.25	"F": 5083}
{"v": 1	"t": 1585183	"P": 1784.5	"F": 5315}
{"v": 1	"t": 1585203	"P": 1784.0	"F": 4981}
{"v": 1	"t": 1585223	"P": 1780.75	"F": 5154}
{"v": 1	"t": 1585244	"P": 1779.0	"F": 5179}
{"v": 1	"t": 1585264	"P": 1768.5	"F": 5339}
{"v": 1	"t": 1585284	"P": 1762.5	"F": 5299}
{"v": 1	"t": 1585305	"P": 1771.25	"F": 5065}
{"v": 1	"t": 1585325	"P": 1765.25	"F": 5069}
{"v": 1	"t": 1585345	"P": 1769.0	"F": 5300}
{"v": 1	"t": 1585365	"P": 1759.0	"F": 5171}
{"v": 1	"t": 1585386	"P": 1755.75	"F": 5379}
{"v": 1	"t": 1585406	"P": 1766.0	"F": 5064}
{"v": 1	"t": 1585426	"P": 1760.25	"F": 5249}
{"v": 1	"t": 1585447	"P": 1755.0	"F": 5004}
{"v": 1	"t": 1585467	"P": 1756.75	"F": 5359}
{"v": 1	"t": 1585487	"P": 1766.5	"F": 5333}
{"v": 1	"t": 1585507	"P": 1756.25	"F": 5217}
{"v": 1	"t": 1585528	"P": 1760.25	"F": 5207}
{"v": 1	"t": 1585548	"P": 1760.0	"F": 5203}
{"v": 1	"t": 1585568	"P": 1766.0	"F": 5100}
{"v": 1	"t": 1585589	"P": 1761.75	"F": 5356}
{"v": 1	"t": 1585609	"P": 1768.75	"F": 5185}
{"v": 1	"t": 1585629	"P": 1765.0	"F": 5292	"C": 45.225	"D": 3148	"sn": 54091779688249	"file": "/data/device_log/data0000.out"}
{"v": 1	"t": 1585650	"P": 1761.5	"F": 5365}
{"v": 1	"t": 1585670	"P": 1779.75	"F": 5330}
{"v": 1	"t": 1585690	"P": 1784.5	"F": 5094}
{"v": 1	"t": 1585710	"P": 1779.75	"F": 5023}
{"v": 1	"t": 1585731	"P": 1794.5	"F": 5205}
{"v": 1	"t": 1585751	"P": 1802.75	"F": 4913}
{"v": 1	"t": 1585771	"P": 1795.0	"F": 5234}
{"v": 1	"t": 1585792	"P": 1802.5	"F": 5086}
{"v": 1	"t": 1585812	"P": 1806.25	"F": 5230}
{"v": 1	"t": 1585832	"P": 1830.25	"F": 5221}
{"v": 1	"t": 1585853	"P": 1827.5	"F": 5021}
{"v": 1	"t": 1585873	"P": 1848.5	"F": 5271}
{"v": 1	"t": 1585893	"P": 1842.25	"F": 4823}
{"v": 1	"t": 1585913	"P": 1864.5	"F": 5358}
{"v": 1	"t": 1585934	"P": 1862.75	"F": 4912}
{"v": 1	"t": 1585954	"P": 1868.0	"F": 5332}
{"v": 1	"t": 1585974	"P": 1867.25	"F": 5205}
{"v": 1	"t": 1585995	"P": 1895.0	"F": 5143}
{"v": 1	"t": 1586015	"P": 1898.75	"F": 5255}
{"v": 1	"t": 1586035	"P": 1898.0	"F": 5202}
{"v": 1	"t": 1586056	"P": 1900.75	"F": 5202}
{"v": 1	"t": 1586076	"P": 1912.5	"F": 5209}
{"v": 1	"t": 1586096	"P": 1915.75	"F": 5226}
{"v": 1	"t": 1586116	"P": 1915.5	"F": 5302}
{"v": 1	"t": 1586137	"P": 1929.75	"F": 5029}
{"v": 1	"t": 1586157	"P": 1933.75	"F": 5214}
{"v": 1	"t": 1586177	"P": 1934.25	"F": 5266}
{"v": 1	"t": 1586198	"P": 1937.75	"F": 5105}
{"v": 1	"t": 1586218	"P": 1932.25	"F": 5083}
{"v": 1	"t": 1586238	"P": 1939.5	"F": 5378}
{"v": 1	"t": 1586258	"P": 1946.75	"F": 5283}
{"v": 1	"t": 1586279	"P": 1947.75	"F": 5280}
{"v": 1	"t": 1586299	"P": 1938.25	"F": 5167}
{"v": 1	"t": 1586319	"P": 1939.25	"F": 5207}
{"v": 1	"t": 1586340	"P": 1944.0	"F": 5251}
{"v": 1	"t": 1586360	"P": 1951.75	"F": 5030}
{"v": 1	"t": 1586380	"P": 1941.5	"F": 5349}
{"v": 1	"t": 1586401	"P": 1945.5	"F": 5207}
{"v": 1	"t": 1586421	"P": 1951.75	"F": 5224}
{"v": 1	"t": 1586441	"P": 1947.75	"F": 5255}
{"v": 1	"t": 1586461	"P": 1955.75	"F": 5382}
{"v": 1	"t": 1586482	"P": 1949.5	"F": 5335}
{"v": 1	"t": 1586502	"P": 1950.0	"F": 5417}
{"v": 1	"t": 1586522	"P": 1942.75	"F": 5236}
{"v": 1	"t": 1586543	"P": 1960.25	"F": 5223}
{"v": 1	"t": 1586563	"P": 1951.0	"F": 5305}
{"v": 1	"t": 1586583	"P": 1945.0	"F": 5081}
{"v": 1	"t": 1586604	"P": 1951.5	"F": 5070}
{"v": 1	"t": 1586624	"P": 1946.75	"F": 5265}
{"v": 1	"t": 1586644	"P": 1947.0	"F": 5064	"C": 45.24	"D": 3148	"sn": 54091779688249	"file": "/data/device_log/data0000.out"}
{"v": 1	"t": 1586665	"P": 1948.75	"F": 5227}
{"v": 1	"t": 1586685	"P": 1945.0	"F": 5173}
{"v": 1	"t": 1586705	"P": 1952.75	"F": 5230}
{"v": 1	"t": 1586725	"P": 1938.75	"F": 5049}
{"v": 1	"t": 1586746	"P": 1945.5	"F": 5310}
{"v": 1	"t": 1586766	"P": 1950.75	"F": 5573}
{"v": 1	"t": 1586786	"P": 1946.0	"F": 5157}
{"v": 1	"t": 1586807	"P": 1944.75	"F": 5199}
{"v": 1	"t": 1586827	"P": 1943.75	"F": 5326}
{"v": 1	"t": 1586847	"P": 1940.25	"F": 5385}
{"v": 1	"t": 1586867	"P": 1953.5	"F": 5230}
{"v": 1	"t": 1586888	"P": 1944.75	"F": 5113}
{"v": 1	"t": 1586908	"P": 1935.0	"F": 5412}
{"v": 1	"t": 1586928	"P": 1934.0	"F": 5426}
{"v": 1	"t": 1586949	"P": 1950.25	"F": 5421}
{"v": 1	"t": 1586969	"P": 1938.75	"F": 5520}
{"v": 1	"t": 1586989	"P": 1940.0	"F": 5198}
{"v": 1	"t": 1587009	"P": 1939.5	"F": 5138}
{"v": 1	"t": 1587030	"P": 1944.5	"F": 5138}
{"v": 1	"t": 1587050	"P": 1947.75	"F": 5268}
{"v": 1	"t": 1587070	"P": 1934.5	"F": 5367}
{"v": 1	"t": 1587091	"P": 1938.75	"F": 5401}
{"v": 1	"t": 1587111	"P": 1941.25	"F": 5453}
{"v": 1	"t": 1587131	"P": 1949.5	"F": 5335}
{"v": 1	"t": 1587152	"P": 1943.75	"F": 5235}
{"v": 1	"t": 1587172	"P": 1948.0	"F": 5262}
{"v": 1	"t": 1587192	"P": 1941.75	"F": 5218}
{"v": 1	"t": 1587213	"P": 1950.25	"F": 5102}
{"v": 1	"t": 1587233	"P": 1943.0	"F": 5487}
{"v": 1	"t": 1587253	"P": 1942.75	"F": 5411}
{"v": 1	"t": 1587273	"P": 1954.25	"F": 5504}
{"v": 1	"t": 1587294	"P": 1950.75	"F": 5521}
{"v": 1	"t": 1587314	"P": 1947.0	"F": 5361}
{"v": 1	"t": 1587334	"P": 1954.0	"F": 5390}
{"v": 1	"t": 1587355	"P": 1953.0	"F": 5272}
{"v": 1	"t": 1587375	"P": 1951.0	"F": 5295}
{"v": 1	"t": 1587395	"P": 1951.25	"F": 5337}
{"v": 1	"t": 1587416	"P": 1947.75	"F": 5323}
{"v": 1	"t": 1587436	"P": 1946.75	"F": 5407}
{"v": 1	"t": 1587456	"P": 1962.75	"F": 5428}
{"v": 1	"t": 1587476	"P": 1948.25	"F": 5403}
{"v": 1	"t": 1587497	"P": 1954.0	"F": 5526}
{"v": 1	"t": 1587517	"P": 1953.5	"F": 5386}
{"v": 1	"t": 1587537	"P": 1960.25	"F": 5295}
{"v": 1	"t": 1587558	"P": 1956.25	"F": 5251}
{"v": 1	"t": 1587578	"P": 1945.5	"F": 5310}
{"v": 1	"t": 1587598	"P": 1944.5	"F": 5356}
{"v": 1	"t": 1587619	"P": 1959.25	"F": 5295}
{"v": 1	"t": 1587639	"P": 1948.5	"F": 5321}
{"v": 1	"t": 1587659	"P": 1937.5	"F": 5194	"C": 45.26	"D": 3148	"sn": 54091779688249	"file": "/data/device_log/data0000.out"}
{"v": 1	"t": 1587679	"P": 1941.75	"F": 5075}
{"v": 1	"t": 1587700	"P": 1952.25	"F": 5426}
{"v": 1	"t": 1587720	"P": 1927.5	"F": 5447}
{"v": 1	"t": 1587740	"P": 1927.75	"F": 5527}
{"v": 1	"t": 1587761	"P": 1928.5	"F": 5326}
{"v": 1	"t": 1587781	"P": 1921.75	"F": 5379}
{"v": 1	"t": 1587801	"P": 1914.5	"F": 5247}
{"v": 1	"t": 1587822	"P": 1910.0	"F": 5103}
{"v": 1	"t": 1587842	"P": 1896.25	"F": 5298}
{"v": 1	"t": 1587862	"P": 1896.0	"F": 5398}
{"v": 1	"t": 1587883	"P": 1883.5	"F": 5452}
{"v": 1	"t": 1587903	"P": 1876.25	"F": 5248}
{"v": 1	"t": 1587923	"P": 1868.75	"F": 5304}
{"v": 1	"t": 1587943	"P": 1863.5	"F": 5393}
{"v": 1	"t": 1587964	"P": 1862.25	"F": 5587}
{"v": 1	"t": 1587984	"P": 1845.0	"F": 5273}
{"v": 1	"t": 1588005	"P": 1847.75	"F": 5491}
{"v": 1	"t": 1588025	"P": 1845.0	"F": 5518}
{"v": 1	"t": 1588045	"P": 1829.5	"F": 5313}
{"v": 1	"t": 1588066	"P": 1822.0	"F": 5177}
{"v": 1	"t": 1588086	"P": 1823.0	"F": 5198}
{"v": 1	"t": 1588106	"P": 1819.75	"F": 5405}
{"v": 1	"t": 1588126	"P": 1808.5	"F": 5330}
{"v": 1	"t": 1588147	"P": 1792.75	"F": 5094}
{"v": 1	"t": 1588167	"P": 1805.25	"F": 5440}
{"v": 1	"t": 1588188	"P": 1801.5	"F": 5369}
{"v": 1	"t": 1588208	"P": 1794.0	"F": 5233}
{"v": 1	"t": 1588228	"P": 1793.0	"F": 5214}
{"v": 1	"t": 1588249	"P": 1799.25	"F": 5341}
{"v": 1	"t": 1588269	"P": 1791.5	"F": 5496}
{"v": 1	"t": 1588289	"P": 1776.25	"F": 5229}
{"v": 1	"t": 1588310	"P": 1785.5	"F": 5260}
{"v": 1	"t": 1588330	"P": 1785.75	"F": 5369}
{"v": 1	"t": 1588350	"P": 1775.0	"F": 5288}
{"v": 1	"t": 1588370	"P": 1778.75	"F": 5361}
{"v": 1	"t": 1588391	"P": 1782.25	"F": 5384}
{"v": 1	"t": 1588411	"P": 1793.5	"F": 5559}
{"v": 1	"t": 1588431	"P": 1781.0	"F": 5196}
{"v": 1	"t": 1588452	"P": 1785.0	"F": 5555}
{"v": 1	"t": 1588472	"P": 1781.75	"F": 5251}
{"v": 1	"t": 1588492	"P": 1796.0	"F": 5318}
{"v": 1	"t": 1588513	"P": 1789.0	"F": 5217}
{"v": 1	"t": 1588533	"P": 1805.5	"F": 5401}
{"v": 1	"t": 1588553	"P": 1798.0	"F": 5192}
{"v": 1	"t": 1588573	"P": 1817.0	"F": 5283}
{"v": 1	"t": 1588594	"P": 1826.5	"F": 5375}
{"v": 1	"t": 1588614	"P": 1815.25	"F": 5195}
{"v": 1	"t": 1588634	"P": 1824.25	"F": 5257}
{"v": 1	"t": 1588655	"P": 1836.25	"F": 5205}
{"v": 1	"t": 1588675	"P": 1847.75	"F": 5265	"C": 45.25	"D": 3148	"sn": 54091779688249	"file": "/data/device_log/data0000.out"}
{"v": 1	"t": 1588695	"P": 1853.0	"F": 4931}
{"v": 1	"t": 1588716	"P": 1867.5	"F": 5289}
{"v": 1	"t": 1588736	"P": 1873.25	"F": 5147}
{"v": 1	"t": 1588756	"P": 1873.5	"F": 5301}
{"v": 1	"t": 1588776	"P": 1885.0	"F": 5253}
{"v": 1	"t": 1588797	"P": 1885.25	"F": 5534}
{"v": 1	"t": 1588817	"P": 1893.5	"F": 5383}
{"v": 1	"t": 1588837	"P": 1903.75	"F": 5075}
{"v": 1	"t": 1588858	"P": 1908.75	"F": 5286}
{"v": 1	"t": 1588878	"P": 1906.5	"F": 5294}
{"v": 1	"t": 1588898	"P": 1910.0	"F": 5320}
{"v": 1	"t": 1588919	"P": 1917.25	"F": 5168}
{"v": 1	"t": 1588939	"P": 1918.75	"F": 5227}
{"v": 1	"t": 1588959	"P": 1919.5	"F": 5427}
{"v": 1	"t": 1588979	"P": 1922.0	"F": 5524}
{"v": 1	"t": 1589000	"P": 1925.0	"F": 5428}
{"v": 1	"t": 1589020	"P": 1932.0	"F": 4847}
{"v": 1	"t": 1589040	"P": 1931.0	"F": 5384}
{"v": 1	"t": 1589061	"P": 1921.25	"F": 5266}
{"v": 1	"t": 1589081	"P": 1937.5	"F": 5517}
{"v": 1	"t": 1589101	"P": 1930.75	"F": 5392}
{"v": 1	"t": 1589122	"P": 1929.75	"F": 5160}
{"v": 1	"t": 1589142	"P": 1930.5	"F": 5112}
{"v": 1	"t": 1589162	"P": 1938.75	"F": 5295}
{"v": 1	"t": 1589182	"P": 1934.5	"F": 5492}
{"v": 1	"t": 1589203	"P": 1942.25	"F": 5380}
{"v": 1	"t": 1589223	"P": 1934.5	"F": 5438}
{"v": 1	"t": 1589243	"P": 1940.0	"F": 5348}
{"v": 1	"t": 1589264	"P": 1946.5	"F": 5535}
{"v": 1	"t": 1589284	"P": 1930.75	"F": 5372}
{"v": 1	"t": 1589304	"P": 1937.0	"F": 5015}
{"v": 1	"t": 1589325	"P": 1935.75	"F": 5417}
{"v": 1	"t": 1589345	"P": 1942.0	"F": 5413}
{"v": 1	"t": 1589365	"P": 1952.5	"F": 5204}
{"v": 1	"t": 1589385	"P": 1937.5	"F": 5513}
{"v": 1	"t": 1589406	"P": 1946.0	"F": 5183}
{"v": 1	"t": 1589426	"P": 1942.5	"F": 5149}
{"v": 1	"t": 1589446	"P": 1937.0	"F": 5259}
{"v": 1	"t": 1589467	"P": 1945.75	"F": 5477}
{"v": 1	"t": 1589487	"P": 1941.25	"F": 5489}
{"v": 1	"t": 1589507	"P": 1954.0	"F": 5233}
{"v": 1	"t": 1589527	"P": 1954.75	"F": 5360}
{"v": 1	"t": 1589548	"P": 1949.75	"F": 5271}
{"v": 1	"t": 1589568	"P": 1948.25	"F": 5488}
{"v": 1	"t": 1589588	"P": 1946.0	"F": 5404}
{"v": 1	"t": 1589609	"P": 1949.5	"F": 5187}
{"v": 1	"t": 1589629	"P": 1949.25	"F": 5234}
{"v": 1	"t": 1589649	"P": 1948.75	"F": 5377}
{"v": 1	"t": 1589670	"P": 1943.75	"F": 5098}
{"v": 1	"t": 1589690	"P": 1957.25	"F": 5316	"C": 45.23	"D": 3148	"sn": 54091779688249	"file": "/data/device_log/data0000.out"}
{"v": 1	"t": 1589710	"P": 1944.75	"F": 5308}
{"v": 1	"t": 1589731	"P": 1946.5	"F": 5451}
{"v": 1	"t": 1589751	"P": 1952.25	"F": 5432}
{"v": 1	"t": 1589771	"P": 1948.0	"F": 5109}
{"v": 1	"t": 1589791	"P": 1955.75	"F": 5538}
{"v": 1	"t": 1589812	"P": 1940.5	"F": 5350}
{"v": 1	"t": 1589832	"P": 1945.25	"F": 5472}
{"v": 1	"t": 1589852	"P": 1951.75	"F": 5503}
{"v": 1	"t": 1589873	"P": 1950.75	"F": 5416}
{"v": 1	"t": 1589893	"P": 1948.75	"F": 5135}
{"v": 1	"t": 1589913	"P": 1952.5	"F": 5590}
{"v": 1	"t": 1589934	"P": 1955.75	"F": 5258}
{"v": 1	"t": 1589954	"P": 1959.0	"F": 5096}
{"v": 1	"t": 1589974	"P": 1957.0	"F": 5344}
{"v": 1	"t": 1589994	"P": 1956.25	"F": 5350}
{"v": 1	"t": 1590015	"P": 1957.5	"F": 5412}
{"v": 1	"t": 1590035	"P": 1957.5	"F": 5227}
{"v": 1	"t": 1590055	"P": 1965.0	"F": 5316}
{"v": 1	"t": 1590076	"P": 1955.5	"F": 5303}
{"v": 1	"t": 1590096	"P": 1960.0	"F": 5247}
{"v": 1	"t": 1590116	"P": 1955.75	"F": 5486}
{"v": 1	"t": 1590137	"P": 1955.75	"F": 5326}
{"v": 1	"t": 1590157	"P": 1945.25	"F": 5137}
{"v": 1	"t": 1590177	"P": 1953.0	"F": 5219}
{"v": 1	"t": 1590197	"P": 1956.0	"F": 5440}
{"v": 1	"t": 1590218	"P": 1949.5	"F": 5445}
{"v": 1	"t": 1590238	"P": 1942.0	"F": 5488}
{"v": 1	"t": 1590258	"P": 1949.25	"F": 5474}
{"v": 1	"t": 1590279	"P": 1946.75	"F": 5229}
{"v": 1	"t": 1590299	"P": 1936.5	"F": 5207}
{"v": 1	"t": 1590319	"P": 1932.0	"F": 5216}
{"v": 1	"t": 1590340	"P": 1926.25	"F": 5409}
{"v": 1	"t": 1590360	"P": 1924.0	"F": 5294}
{"v": 1	"t": 1590380	"P": 1917.5	"F": 5427}
{"v": 1	"t": 1590400	"P": 1891.5	"F": 5277}
{"v": 1	"t": 1590421	"P": 1898.0	"F": 5519}
{"v": 1	"t": 1590441	"P": 1882.5	"F": 5235}
{"v": 1	"t": 1590461	"P": 1880.75	"F": 5587}
{"v": 1	"t": 1590482	"P": 1862.25	"F": 5334}
{"v": 1	"t": 1590502	"P": 1857.0	"F": 5425}
{"v": 1	"t": 1590522	"P": 1846.0	"F": 5420}
{"v": 1	"t": 1590542	"P": 1842.75	"F": 5597}
{"v": 1	"t": 1590563	"P": 1826.5	"F": 5468}
{"v": 1	"t": 1590583	"P": 1815.25	"F": 5487}
{"v": 1	"t": 1590603	"P": 1817.0	"F": 5633}
{"v": 1	"t": 1590624	"P": 1821.25	"F": 5251}
{"v": 1	"t": 1590644	"P": 1807.75	"F": 5489}
{"v": 1	"t": 1590664	"P": 1800.75	"F": 5173}
{"v": 1	"t": 1590685	"P": 1807.5	"F": 5136}
{"v": 1	"t": 1590705	"P": 1805.5	"F": 5163	"C": 45.305	"D": 3147	"sn": 54091779688249	"file": "/data/device_log/data0000.out"}
{"v": 1	"t": 1590725	"P": 1794.25	"F": 5408}
{"v": 1	"t": 1590746	"P": 1786.0	"F": 5444}
{"v": 1	"t": 1590766	"P": 1781.75	"F": 5396}
{"v": 1	"t": 1590786	"P": 1793.5	"F": 5427}
{"v": 1	"t": 1590806	"P": 1788.75	"F": 5059}
{"v": 1	"t": 1590827	"P": 1775.0	"F": 5414}
{"v": 1	"t": 1590847	"P": 1783.75	"F": 5353}
{"v": 1	"t": 1590867	"P": 1787.75	"F": 5209}
{"v": 1	"t": 1590888	"P": 1780.0	"F": 5173}
{"v": 1	"t": 1590908	"P": 1783.25	"F": 5550}
{"v": 1	"t": 1590928	"P": 1778.25	"F": 5408}
{"v": 1	"t": 1590948	"P": 1780.5	"F": 5132}
{"v": 1	"t": 1590969	"P": 1784.5	"F": 5181}
{"v": 1	"t": 1590989	"P": 1777.5	"F": 5440}
{"v": 1	"t": 1591009	"P": 1788.75	"F": 5323}
{"v": 1	"t": 1591030	"P": 1784.0	"F": 5289}
{"v": 1	"t": 1591050	"P": 1784.25	"F": 5339}
{"v": 1	"t": 1591070	"P": 1794.25	"F": 5509}
{"v": 1	"t": 1591091	"P": 1786.5	"F": 5202}
{"v": 1	"t": 1591111	"P": 1805.25	"F": 5303}
{"v": 1	"t": 1591131	"P": 1788.0	"F": 5466}
{"v": 1	"t": 1591151	"P": 1798.25	"F": 5305}
{"v": 1	"t": 1591172	"P": 1799.25	"F": 5321}
{"v": 1	"t": 1591192	"P": 1798.0	"F": 5258}
{"v": 1	"t": 1591212	"P": 1815.0	"F": 5337}
{"v": 1	"t": 1591233	"P": 1807.25	"F": 5434}
{"v": 1	"t": 1591253	"P": 1827.0	"F": 5373}
{"v": 1	"t": 1591273	"P": 1830.0	"F": 5482}
{"v": 1	"t": 1591294	"P": 1833.25	"F": 5238}
{"v": 1	"t": 1591314	"P": 1835.25	"F": 5497}
{"v": 1	"t": 1591334	"P": 1844.5	"F": 5318}
{"v": 1	"t": 1591354	"P": 1846.75	"F": 5265}
{"v": 1	"t": 1591375	"P": 1858.25	"F": 5330}
{"v": 1	"t": 1591395	"P": 1868.5	"F": 5352}
{"v": 1	"t": 1591415	"P": 1864.25	"F": 5000}
{"v": 1	"t": 1591436	"P": 1871.25	"F": 5343}
{"v": 1	"t": 1591456	"P": 1879.75	"F": 5261}
{"v": 1	"t": 1591476	"P": 1889.25	"F": 5437}
{"v": 1	"t": 1591496	"P": 1887.0	"F": 5207}
{"v": 1	"t": 1591517	"P": 1889.5	"F": 5472}
{"v": 1	"t": 1591537	"P": 1882.75	"F": 5350}
{"v": 1	"t": 1591557	"P": 1900.25	"F": 5364}
{"v": 1	"t": 1591578	"P": 1906.5	"F": 5204}
{"v": 1	"t": 1591598	"P": 1908.75	"F": 5319}
{"v": 1	"t": 1591619	"P": 1906.5	"F": 5217}
{"v": 1	"t": 1591639	"P": 1914.0	"F": 5469}
{"v": 1	"t": 1591659	"P": 1918.25	"F": 5523}
{"v": 1	"t": 1591680	"P": 1922.5	"F": 5092}
{"v": 1	"t": 1591700	"P": 1926.0	"F": 5340}
{"v": 1	"t": 1591720	"P": 1924.5	"F": 5169	"C": 45.3	"D": 3147	"sn": 54091779688249	"file": "/data/device_log/data0000.out"}
{"v": 1	"t": 1591741	"P": 1931.25	"F": 5507}
{"v": 1	"t": 1591761	"P": 1936.75	"F": 5346}
{"v": 1	"t": 1591781	"P": 1941.75	"F": 5311}
{"v": 1	"t": 1591801	"P": 1933.0	"F": 5377}
{"v": 1	"t": 1591822	"P": 1938.75	"F": 5551}
{"v": 1	"t": 1591842	"P": 1940.5	"F": 5154}
{"v": 1	"t": 1591862	"P": 1951.5	"F": 5274}
{"v": 1	"t": 1591883	"P": 1952.25	"F": 5268}
{"v": 1	"t": 1591903	"P": 1947.25	"F": 5456}
{"v": 1	"t": 1591923	"P": 1958.75	"F": 5082}
{"v": 1	"t": 1591944	"P": 1955.0	"F": 5416}
{"v": 1	"t": 1591964	"P": 1954.75	"F": 5391}
{"v": 1	"t": 1591984	"P": 1954.5	"F": 5165}
{"v": 1	"t": 1592004	"P": 1956.25	"F": 5135}
{"v": 1	"t": 1592025	"P": 1946.75	"F": 5457}
{"v": 1	"t": 1592045	"P": 1950.75	"F": 5149}
{"v": 1	"t": 1592065	"P": 1958.75	"F": 5435}
{"v": 1	"t": 1592086	"P": 1949.5	"F": 5119}
{"v": 1	"t": 1592106	"P": 1957.5	"F": 5119}
{"v": 1	"t": 1592126	"P": 1952.0	"F": 5368}
{"v": 1	"t": 1592147	"P": 1956.25	"F": 5369}
{"v": 1	"t": 1592167	"P": 1952.0	"F": 5308}
{"v": 1	"t": 1592187	"P": 1948.75	"F": 5282}
{"v": 1	"t": 1592207	"P": 1946.5	"F": 5281}
{"v": 1	"t": 1592228	"P": 1950.75	"F": 5388}
{"v": 1	"t": 1592248	"P": 1943.0	"F": 5300}
{"v": 1	"t": 1592268	"P": 1955.75	"F": 4995}
{"v": 1	"t": 1592289	"P": 1943.75	"F": 5166}
{"v": 1	"t": 1592309	"P": 1950.75	"F": 5330}
{"v": 1	"t": 1592329	"P": 1948.75	"F": 5398}
{"v": 1	"t": 1592350	"P": 1960.0	"F": 5363}
{"v": 1	"t": 1592370	"P": 1957.0	"F": 5447}
{"v": 1	"t": 1592390	"P": 1965.0	"F": 5297}
{"v": 1	"t": 1592410	"P": 1948.5	"F": 5437}
{"v": 1	"t": 1592431	"P": 1948.75	"F": 5220}
{"v": 1	"t": 1592451	"P": 1960.5	"F": 5337}
{"v": 1	"t": 1592471	"P": 1947.5	"F": 5135}
{"v": 1	"t": 1592492	"P": 1956.5	"F": 5032}
{"v": 1	"t": 1592512	"P": 1949.25	"F": 5264}
{"v": 1	"t": 1592532	"P": 1948.75	"F": 5240}
{"v": 1	"t": 1592553	"P": 1946.25	"F": 5276}
{"v": 1	"t": 1592573	"P": 1948.5	"F": 5464}
{"v": 1	"t": 1592593	"P": 1943.0	"F": 5316}
{"v": 1	"t": 1592613	"P": 1957.5	"F": 5439}
{"v": 1	"t": 1592634	"P": 1950.0	"F": 5262}
{"v": 1	"t": 1592654	"P": 1945.75	"F": 5237}
{"v": 1	"t": 1592674	"P": 1948.75	"F": 5209}
{"v": 1	"t": 1592695	"P": 1958.75	"F": 5389}
{"v": 1	"t": 1592715	"P": 1958.5	"F": 5510}
{"v": 1	"t": 1592735	"P": 1953.0	"F": 5296	"C": 45.255	"D": 3147	"sn": 54091779688249	"file": "/data/device_log/data0000.out"}
{"v": 1	"t": 1592756	"P": 1954.75	"F": 5180}
{"v": 1	"t": 1592776	"P": 1945.5	"F": 5296}
{"v": 1	"t": 1592796	"P": 1956.0	"F": 5303}
{"v": 1	"t": 1592816	"P": 1949.75	"F": 5122}
{"v": 1	"t": 1592837	"P": 1950.5	"F": 5439}
{"v": 1	"t": 1592857	"P": 1953.25	"F": 5427}
{"v": 1	"t": 1592877	"P": 1945.0	"F": 5207}
{"v": 1	"t": 1592898	"P": 1946.5	"F": 5380}
{"v": 1	"t": 1592918	"P": 1931.75	"F": 4931}
{"v": 1	"t": 1592938	"P": 1944.5	"F": 5034}
{"v": 1	"t": 1592959	"P": 1932.25	"F": 5575}
{"v": 1	"t": 1592979	"P": 1929.5	"F": 5613}
{"v": 1	"t": 1592999	"P": 1925.75	"F": 5413}
{"v": 1	"t": 1593019	"P": 1922.75	"F": 4987}
{"v": 1	"t": 1593040	"P": 1924.25	"F": 5362}
{"v": 1	"t": 1593060	"P": 1920.5	"F": 5399}
{"v": 1	"t": 1593080	"P": 1917.0	"F": 5363}
{"v": 1	"t": 1593101	"P": 1911.25	"F": 5414}
{"v": 1	"t": 1593121	"P": 1907.5	"F": 5611}
{"v": 1	"t": 1593141	"P": 1903.5	"F": 5426}
{"v": 1	"t": 1593162	"P": 1898.75	"F": 5242}
{"v": 1	"t": 1593182	"P": 1887.75	"F": 5296}
{"v": 1	"t": 1593202	"P": 1887.0	"F": 5250}
{"v": 1	"t": 1593222	"P": 1875.0	"F": 5321}
{"v": 1	"t": 1593243	"P": 1873.5	"F": 5373}
{"v": 1	"t": 1593263	"P": 1864.0	"F": 5575}
{"v": 1	"t": 1593283	"P": 1863.25	"F": 5432}
{"v": 1	"t": 1593304	"P": 1857.25	"F": 5366}
{"v": 1	"t": 1593324	"P": 1858.25	"F": 5546}
{"v": 1	"t": 1593344	"P": 1839.75	"F": 5380}
{"v": 1	"t": 1593365	"P": 1839.0	"F": 5385}
{"v": 1	"t": 1593385	"P": 1838.75	"F": 5592}
{"v": 1	"t": 1593405	"P": 1833.75	"F": 5481}
{"v": 1	"t": 1593425	"P": 1835.75	"F": 5492}
{"v": 1	"t": 1593446	"P": 1828.5	"F": 5336}
{"v": 1	"t": 1593466	"P": 1827.5	"F": 5363}
{"v": 1	"t": 1593486	"P": 1821.25	"F": 5410}
{"v": 1	"t": 1593507	"P": 1811.75	"F": 5341}
{"v": 1	"t": 1593527	"P": 1819.5	"F": 5408}
{"v": 1	"t": 1593547	"P": 1806.75	"F": 5242}
{"v": 1	"t": 1593568	"P": 1817.25	"F": 5369}
{"v": 1	"t": 1593588	"P": 1816.25	"F": 5330}
{"v": 1	"t": 1593608	"P": 1806.5	"F": 5042}
{"v": 1	"t": 1593629	"P": 1809.0	"F": 5150}
{"v": 1	"t": 1593649	"P": 1806.75	"F": 5031}
{"v": 1	"t": 1593669	"P": 1799.0	"F": 5372}
{"v": 1	"t": 1593689	"P": 1801.25	"F": 5106}
{"v": 1	"t": 1593710	"P": 1811.5	"F": 5228}
{"v": 1	"t": 1593730	"P": 1804.0	"F": 5351}
{"v": 1	"t": 1593750	"P": 1794.25	"F": 5071	"C": 45.28	"D": 3147	"sn": 54091779688249	"file": "/data/device_log/data0000.out"}
{"v": 1	"t": 1593771	"P": 1806.5	"F": 5179}
{"v": 1	"t": 1593791	"P": 1797.75	"F": 5450}
{"v": 1	"t": 1593811	"P": 1801.25	"F": 5204}
{"v": 1	"t": 1593831	"P": 1799.0	"F": 5327}
{"v": 1	"t": 1593852	"P": 1799.5	"F": 5660}
{"v": 1	"t": 1593872	"P": 1800.25	"F": 5394}
{"v": 1	"t": 1593892	"P": 1802.75	"F": 5502}
{"v": 1	"t": 1593913	"P": 1803.25	"F": 5154}
{"v": 1	"t": 1593933	"P": 1801.0	"F": 5284}
{"v": 1	"t": 1593953	"P": 1813.75	"F": 5296}
{"v": 1	"t": 1593974	"P": 1817.0	"F": 5302}
{"v": 1	"t": 1593994	"P": 1822.75	"F": 5293}
{"v": 1	"t": 1594014	"P": 1823.75	"F": 5437}
{"v": 1	"t": 1594034	"P": 1837.0	"F": 5254}
{"v": 1	"t": 1594055	"P": 1855.75	"F": 5500}
{"v": 1	"t": 1594075	"P": 1845.0	"F": 5317}
{"v": 1	"t": 1594095	"P": 1860.0	"F": 5325}
{"v": 1	"t": 1594116	"P": 1869.25	"F": 5205}
{"v": 1	"t": 1594136	"P": 1874.25	"F": 5110}
{"v": 1	"t": 1594156	"P": 1891.25	"F": 5568}
{"v": 1	"t": 1594177	"P": 1878.5	"F": 5271}
{"v": 1	"t": 1594197	"P": 1887.25	"F": 5419}
{"v": 1	"t": 1594217	"P": 1901.5	"F": 5200}
{"v": 1	"t": 1594237	"P": 1906.75	"F": 5409}
{"v": 1	"t": 1594258	"P": 1907.75	"F": 5481}
{"v": 1	"t": 1594278	"P": 1907.0	"F": 5382}
{"v": 1	"t": 1594298	"P": 1911.25	"F": 5380}
{"v": 1	"t": 1594319	"P": 1920.75	"F": 5406}
{"v": 1	"t": 1594339	"P": 1917.75	"F": 5187}
{"v": 1	"t": 1594359	"P": 1919.5	"F": 5321}
{"v": 1	"t": 1594380	"P": 1928.75	"F": 5358}
{"v": 1	"t": 1594400	"P": 1930.25	"F": 5435}
{"v": 1	"t": 1594420	"P": 1931.25	"F": 5629}
{"v": 1	"t": 1594440	"P": 1934.75	"F": 5494}
{"v": 1	"t": 1594461	"P": 1928.0	"F": 5496}
{"v": 1	"t": 1594481	"P": 1935.25	"F": 5105}
{"v": 1	"t": 1594501	"P": 1940.75	"F": 5422}
{"v": 1	"t": 1594522	"P": 1938.25	"F": 5240}
{"v": 1	"t": 1594542	"P": 1944.0	"F": 5403}
{"v": 1	"t": 1594562	"P": 1946.0	"F": 5371}
{"v": 1	"t": 1594582	"P": 1946.25	"F": 5045}
{"v": 1	"t": 1594603	"P": 1937.25	"F": 5358}
{"v": 1	"t": 1594623	"P": 1941.25	"F": 5315}
{"v": 1	"t": 1594643	"P": 1950.0	"F": 5274}
{"v": 1	"t": 1594664	"P": 1942.25	"F": 5387}
{"v": 1	"t": 1594684	"P": 1945.75	"F": 5317}
{"v": 1	"t": 1594704	"P": 1934.75	"F": 5510}
{"v": 1	"t": 1594725	"P": 1947.75	"F": 5094}
{"v": 1	"t": 1594745	"P": 1941.25	"F": 5290}
{"v": 1	"t": 1594765	"P": 1941.0	"F": 5277	"C": 45.265	"D": 3147	"sn": 54091779688249	"file": "/data/device_log/data0000.out"}
{"v": 1	"t": 1594785	"P": 1942.0	"F": 5138}
{"v": 1	"t": 1594806	"P": 1947.25	"F": 5381}
{"v": 1	"t": 1594826	"P": 1947.0	"F": 5519}
{"v": 1	"t": 1594846	"P": 1951.5	"F": 5375}
{"v": 1	"t": 1594867	"P": 1951.75	"F": 5420}
{"v": 1	"t": 1594887	"P": 1952.25	"F": 5344}
{"v": 1	"t": 1594907	"P": 1953.5	"F": 5233}
{"v": 1	"t": 1594928	"P": 1953.5	"F": 5436}
{"v": 1	"t": 1594948	"P": 1946.5	"F": 5187}
{"v": 1	"t": 1594968	"P": 1947.5	"F": 5454}
{"v": 1	"t": 1594988	"P": 1950.25	"F": 5429}
{"v": 1	"t": 1595009	"P": 1946.5	"F": 5254}
{"v": 1	"t": 1595029	"P": 1941.0	"F": 5262}
{"v": 1	"t": 1595049	"P": 1947.75	"F": 5564}
{"v": 1	"t": 1595070	"P": 1952.25	"F": 5347}
{"v": 1	"t": 1595090	"P": 1946.5	"F": 5291}
{"v": 1	"t": 1595111	"P": 1935.5	"F": 5297}
{"v": 1	"t": 1595131	"P": 1947.75	"F": 5058}
{"v": 1	"t": 1595151	"P": 1943.0	"F": 5485}
{"v": 1	"t": 1595171	"P": 1947.25	"F": 5354}
{"v": 1	"t": 1595192	"P": 1950.0	"F": 5406}
{"v": 1	"t": 1595212	"P": 1945.75	"F": 5150}
{"v": 1	"t": 1595232	"P": 1955.0	"F": 5436}
{"v": 1	"t": 1595253	"P": 1944.75	"F": 5417}
{"v": 1	"t": 1595273	"P": 1947.5	"F": 5344}
{"v": 1	"t": 1595293	"P": 1954.25	"F": 5464}
{"v": 1	"t": 1595314	"P": 1947.75	"F": 5286}
{"v": 1	"t": 1595334	"P": 1948.25	"F": 5480}
{"v": 1	"t": 1595354	"P": 1946.75	"F": 5215}
{"v": 1	"t": 1595375	"P": 1945.0	"F": 5310}
{"v": 1	"t": 1595395	"P": 1945.5	"F": 5430}
{"v": 1	"t": 1595415	"P": 1944.25	"F": 5099}
{"v": 1	"t": 1595436	"P": 1940.75	"F": 5168}
{"v": 1	"t": 1595456	"P": 1940.25	"F": 5300}
{"v": 1	"t": 1595476	"P": 1945.75	"F": 5273}
{"v": 1	"t": 1595497	"P": 1936.5	"F": 5354}
{"v": 1	"t": 1595517	"P": 1940.75	"F": 5554}
{"v": 1	"t": 1595537	"P": 1931.5	"F": 4770}
{"v": 1	"t": 1595557	"P": 1928.75	"F": 5343}
{"v": 1	"t": 1595578	"P": 1908.75	"F": 5277}
{"v": 1	"t": 1595598	"P": 1916.75	"F": 5248}
{"v": 1	"t": 1595618	"P": 1912.5	"F": 5357}
{"v": 1	"t": 1595639	"P": 1905.25	"F": 5346}
{"v": 1	"t": 1595659	"P": 1901.5	"F": 5351}
{"v": 1	"t": 1595679	"P": 1880.0	"F": 5399}
{"v": 1	"t": 1595699	"P": 1893.25	"F": 5476}
{"v": 1	"t": 1595720	"P": 1875.5	"F": 5596}
{"v": 1	"t": 1595740	"P": 1868.0	"F": 5463}
{"v": 1	"t": 1595760	"P": 1865.5	"F": 5498}
{"v": 1	"t": 1595781	"P": 1853.75	"F": 5468	"C": 45.285	"D": 3147	"sn": 54091779688249	"file": "/data/device_log/data0000.out"}
{"v": 1	"t": 1595801	"P": 1846.25	"F": 5278}
{"v": 1	"t": 1595821	"P": 1848.5	"F": 5508}
{"v": 1	"t": 1595842	"P": 1834.75	"F": 5501}
{"v": 1	"t": 1595862	"P": 1831.75	"F": 5341}
{"v": 1	"t": 1595882	"P": 1819.75	"F": 5681}
{"v": 1	"t": 1595902	"P": 1830.75	"F": 5608}
{"v": 1	"t": 1595923	"P": 1813.25	"F": 5331}
{"v": 1	"t": 1595943	"P": 1807.25	"F": 5156}
{"v": 1	"t": 1595963	"P": 1813.0	"F": 5317}
{"v": 1	"t": 1595984	"P": 1803.0	"F": 5545}
{"v": 1	"t": 1596004	"P": 1798.5	"F": 5324}
{"v": 1	"t": 1596024	"P": 1797.75	"F": 5078}
{"v": 1	"t": 1596045	"P": 1796.5	"F": 5450}
{"v": 1	"t": 1596065	"P": 1796.75	"F": 5112}
{"v": 1	"t": 1596085	"P": 1791.0	"F": 5447}
{"v": 1	"t": 1596105	"P": 1794.25	"F": 5204}
{"v": 1	"t": 1596126	"P": 1791.75	"F": 5218}
{"v": 1	"t": 1596146	"P": 1796.5	"F": 5283}
{"v": 1	"t": 1596166	"P": 1782.25	"F": 5548}
{"v": 1	"t": 1596187	"P": 1782.5	"F": 5098}
{"v": 1	"t": 1596207	"P": 1794.0	"F": 5220}
{"v": 1	"t": 1596227	"P": 1783.75	"F": 5424}
{"v": 1	"t": 1596248	"P": 1793.0	"F": 5233}
{"v": 1	"t": 1596268	"P": 1797.5	"F": 5378}
{"v": 1	"t": 1596288	"P": 1794.0	"F": 5230}
{"v": 1	"t": 1596308	"P": 1800.25	"F": 5410}
{"v": 1	"t": 1596329	"P": 1795.0	"F": 5405}
{"v": 1	"t": 1596349	"P": 1797.0	"F": 5560}
{"v": 1	"t": 1596369	"P": 1798.5	"F": 5260}
{"v": 1	"t": 1596390	"P": 1795.25	"F": 5371}
{"v": 1	"t": 1596410	"P": 1815.75	"F": 5357}
{"v": 1	"t": 1596430	"P": 1809.25	"F": 4845}
{"v": 1	"t": 1596450	"P": 1813.0	"F": 5497}
{"v": 1	"t": 1596471	"P": 1824.75	"F": 5438}
{"v": 1	"t": 1596491	"P": 1832.25	"F": 5181}
{"v": 1	"t": 1596511	"P": 1840.75	"F": 5491}
{"v": 1	"t": 1596532	"P": 1840.25	"F": 5513}
{"v": 1	"t": 1596552	"P": 1846.25	"F": 5130}
{"v": 1	"t": 1596572	"P": 1849.25	"F": 5083}
{"v": 1	"t": 1596592	"P": 1869.25	"F": 5236}
{"v": 1	"t": 1596613	"P": 1863.25	"F": 5379}
{"v": 1	"t": 1596633	"P": 1868.25	"F": 5392}
{"v": 1	"t": 1596653	"P": 1874.25	"F": 5365}
{"v": 1	"t": 1596674	"P": 1885.0	"F": 5473}
{"v": 1	"t": 1596694	"P": 1887.5	"F": 5285}
{"v": 1	"t": 1596714	"P": 1883.5	"F": 5334}
{"v": 1	"t": 1596735	"P": 1901.75	"F": 5407}
{"v": 1	"t": 1596755	"P": 1899.0	"F": 5230}
{"v": 1	"t": 1596775	"P": 1905.75	"F": 5164}
{"v": 1	"t": 1596796	"P": 1906.0	"F": 5065	"C": 45.29	"D": 3147	"sn": 54091779688249	"file": "/data/device_log/data0000.out"}
{"v": 1	"t": 1596816	"P": 1913.75	"F": 5179}
{"v": 1	"t": 1596836	"P": 1918.5	"F": 5025}
{"v": 1	"t": 1596857	"P": 1915.0	"F": 5214}
{"v": 1	"t": 1596877	"P": 1921.5	"F": 5277}
{"v": 1	"t": 1596897	"P": 1927.25	"F": 5567}
{"v": 1	"t": 1596917	"P": 1933.75	"F": 5397}
{"v": 1	"t": 1596938	"P": 1929.0	"F": 5364}
{"v": 1	"t": 1596958	"P": 1929.5	"F": 5169}
{"v": 1	"t": 1596978	"P": 1930.5	"F": 5310}
{"v": 1	"t": 1596999	"P": 1931.5	"F": 5166}
{"v": 1	"t": 1597019	"P": 1941.75	"F": 5171}
{"v": 1	"t": 1597039	"P": 1927.75	"F": 5532}
{"v": 1	"t": 1597059	"P": 1935.25	"F": 5372}
{"v": 1	"t": 1597080	"P": 1939.75	"F": 5406}
{"v": 1	"t": 1597100	"P": 1928.5	"F": 5315}
{"v": 1	"t": 1597120	"P": 1931.75	"F": 5267}
{"v": 1	"t": 1597141	"P": 1936.0	"F": 5522}
{"v": 1	"t": 1597161	"P": 1936.0	"F": 5407}
{"v": 1	"t": 1597181	"P": 1936.0	"F": 5133}
{"v": 1	"t": 1597202	"P": 1931.0	"F": 5427}
{"v": 1	"t": 1597222	"P": 1932.5	"F": 5475}
{"v": 1	"t": 1597242	"P": 1939.5	"F": 5212}
{"v": 1	"t": 1597262	"P": 1942.75	"F": 5220}
{"v": 1	"t": 1597283	"P": 1931.5	"F": 5148}
{"v": 1	"t": 1597303	"P": 1933.75	"F": 5202}
{"v": 1	"t": 1597323	"P": 1936.75	"F": 5392}
{"v": 1	"t": 1597344	"P": 1927.75	"F": 5324}
{"v": 1	"t": 1597364	"P": 1945.0	"F": 5478}
{"v": 1	"t": 1597384	"P": 1932.25	"F": 5040}
{"v": 1	"t": 1597405	"P": 1928.5	"F": 5464}
{"v": 1	"t": 1597425	"P": 1941.75	"F": 5433}
{"v": 1	"t": 1597445	"P": 1935.75	"F": 5469}
{"v": 1	"t": 1597465	"P": 1933.75	"F": 5354}
{"v": 1	"t": 1597486	"P": 1933.0	"F": 5548}
{"v": 1	"t": 1597506	"P": 1946.5	"F": 5251}
{"v": 1	"t": 1597526	"P": 1936.75	"F": 5217}
{"v": 1	"t": 1597547	"P": 1938.75	"F": 5138}
{"v": 1	"t": 1597567	"P": 1942.0	"F": 5265}
{"v": 1	"t": 1597587	"P": 1940.5	"F": 5528}
{"v": 1	"t": 1597608	"P": 1944.25	"F": 5297}
{"v": 1	"t": 1597628	"P": 1943.25	"F": 5539}
{"v": 1	"t": 1597648	"P": 1943.25	"F": 5218}
{"v": 1	"t": 1597668	"P": 1944.0	"F": 5514}
{"v": 1	"t": 1597689	"P": 1945.0	"F": 5159}
{"v": 1	"t": 1597709	"P": 1944.75	"F": 5370}
{"v": 1	"t": 1597729	"P": 1947.25	"F": 5319}
{"v": 1	"t": 1597750	"P": 1950.0	"F": 5335}
{"v": 1	"t": 1597770	"P": 1945.0	"F": 5376}
{"v": 1	"t": 1597790	"P": 1935.5	"F": 5123}
{"v": 1	"t": 1597811	"P": 1944.5	"F": 5402	"C": 45.255	"D": 3147	"sn": 54091779688249	"file": "/data/device_log/data0000.out"}
{"v": 1	"t": 1597831	"P": 1940.0	"F": 5485}
{"v": 1	"t": 1597851	"P": 1937.5	"F": 5408}
{"v": 1	"t": 1597872	"P": 1941.5	"F": 5351}
{"v": 1	"t": 1597892	"P": 1941.75	"F": 5381}
{"v": 1	"t": 1597912	"P": 1932.5	"F": 5310}
{"v": 1	"t": 1597932	"P": 1935.0	"F": 5365}
{"v": 1	"t": 1597953	"P": 1940.0	"F": 5349}
{"v": 1	"t": 1597973	"P": 1929.5	"F": 5372}
{"v": 1	"t": 1597993	"P": 1938.5	"F": 5556}
{"v": 1	"t": 1598014	"P": 1939.25	"F": 5288}
{"v": 1	"t": 1598034	"P": 1938.25	"F": 5217}
{"v": 1	"t": 1598054	"P": 1932.75	"F": 5333}
{"v": 1	"t": 1598075	"P": 1923.5	"F": 5355}
{"v": 1	"t": 1598095	"P": 1936.25	"F": 5459}
{"v": 1	"t": 1598115	"P": 1925.5	"F": 5410}
{"v": 1	"t": 1598135	"P": 1918.25	"F": 5470}
{"v": 1	"t": 1598156	"P": 1922.25	"F": 5539}
{"v": 1	"t": 1598176	"P": 1927.75	"F": 5417}
{"v": 1	"t": 1598196	"P": 1911.75	"F": 5290}
{"v": 1	"t": 1598217	"P": 1908.75	"F": 5454}
{"v": 1	"t": 1598237	"P": 1909.0	"F": 5290}
{"v": 1	"t": 1598257	"P": 1899.0	"F": 5549}
{"v": 1	"t": 1598278	"P": 1892.5	"F": 5175}
{"v": 1	"t": 1598298	"P": 1882.25	"F": 5312}
{"v": 1	"t": 1598318	"P": 1864.75	"F": 5369}
{"v": 1	"t": 1598338	"P": 1880.25	"F": 5312}
{"v": 1	"t": 1598359	"P": 1864.5	"F": 5274}
{"v": 1	"t": 1598379	"P": 1861.75	"F": 5220}
{"v": 1	"t": 1598399	"P": 1847.25	"F": 5435}
{"v": 1	"t": 1598420	"P": 1853.25	"F": 5398}
{"v": 1	"t": 1598440	"P": 1847.75	"F": 5411}
{"v": 1	"t": 1598460	"P": 1843.0	"F": 5162}
{"v": 1	"t": 1598480	"P": 1833.25	"F": 5205}
{"v": 1	"t": 1598501	"P": 1838.0	"F": 5189}
{"v": 1	"t": 1598521	"P": 1836.0	"F": 5220}
{"v": 1	"t": 1598541	"P": 1822.25	"F": 5267}
{"v": 1	"t": 1598562	"P": 1817.75	"F": 5266}
{"v": 1	"t": 1598582	"P": 1814.5	"F": 5339}
{"v": 1	"t": 1598602	"P": 1822.25	"F": 5439}
{"v": 1	"t": 1598623	"P": 1821.5	"F": 5545}
{"v": 1	"t": 1598643	"P": 1808.5	"F": 5475}
{"v": 1	"t": 1598664	"P": 1814.25	"F": 5435}
{"v": 1	"t": 1598684	"P": 1815.0	"F": 5564}
{"v": 1	"t": 1598704	"P": 1811.25	"F": 5069}
{"v": 1	"t": 1598725	"P": 1820.25	"F": 5444}
{"v": 1	"t": 1598745	"P": 1805.0	"F": 5313}
{"v": 1	"t": 1598765	"P": 1818.25	"F": 5427}
{"v": 1	"t": 1598785	"P": 1810.5	"F": 5448}
{"v": 1	"t": 1598806	"P": 1799.25	"F": 5410}
{"v": 1	"t": 1598826	"P": 1810.0	"F": 5207	"C": 45.285	"D": 3147	"sn": 54091779688249	"file": "/data/device_log/data0000.out"}
{"v": 1	"t": 1598846	"P": 1802.5	"F": 5422}
{"v": 1	"t": 1598867	"P": 1804.5	"F": 5392}
{"v": 1	"t": 1598887	"P": 1805.5	"F": 5266}
{"v": 1	"t": 1598907	"P": 1819.0	"F": 5473}
{"v": 1	"t": 1598928	"P": 1800.25	"F": 5521}
{"v": 1	"t": 1598948	"P": 1803.0	"F": 5335}
{"v": 1	"t": 1598968	"P": 1809.0	"F": 5315}
{"v": 1	"t": 1598988	"P": 1818.0	"F": 5317}
{"v": 1	"t": 1599009	"P": 1821.0	"F": 5230}
{"v": 1	"t": 1599029	"P": 1815.5	"F": 5302}
{"v": 1	"t": 1599049	"P": 1821.0	"F": 5447}
{"v": 1	"t": 1599070	"P": 1825.75	"F": 5237}
{"v": 1	"t": 1599090	"P": 1835.25	"F": 5143}
{"v": 1	"t": 1599110	"P": 1840.25	"F": 5423}
{"v": 1	"t": 1599131	"P": 1851.75	"F": 5542}
{"v": 1	"t": 1599151	"P": 1844.25	"F": 5377}
{"v": 1	"t": 1599171	"P": 1859.25	"F": 5468}
{"v": 1	"t": 1599191	"P": 1859.75	"F": 5065}
{"v": 1	"t": 1599212	"P": 1870.25	"F": 5192}
{"v": 1	"t": 1599232	"P": 1878.0	"F": 5293}
{"v": 1	"t": 1599252	"P": 1882.0	"F": 5348}
{"v": 1	"t": 1599273	"P": 1879.5	"F": 5226}
{"v": 1	"t": 1599293	"P": 1884.75	"F": 5373}
{"v": 1	"t": 1599313	"P": 1895.75	"F": 5246}
{"v": 1	"t": 1599334	"P": 1897.5	"F": 5210}
{"v": 1	"t": 1599354	"P": 1902.5	"F": 5485}
{"v": 1	"t": 1599374	"P": 1892.5	"F": 5244}
{"v": 1	"t": 1599395	"P": 1906.75	"F": 5413}
{"v": 1	"t": 1599415	"P": 1916.25	"F": 5352}
{"v": 1	"t": 1599435	"P": 1908.75	"F": 5394}
{"v": 1	"t": 1599455	"P": 1918.25	"F": 5195}
{"v": 1	"t": 1599476	"P": 1918.5	"F": 5358}
{"v": 1	"t": 1599496	"P": 1919.0	"F": 4988}
{"v": 1	"t": 1599516	"P": 1926.0	"F": 5441}
{"v": 1	"t": 1599537	"P": 1916.0	"F": 5158}
{"v": 1	"t": 1599557	"P": 1930.25	"F": 5345}
{"v": 1	"t": 1599577	"P": 1924.5	"F": 5327}
{"v": 1	"t": 1599597	"P": 1927.25	"F": 5170}
{"v": 1	"t": 1599618	"P": 1930.5	"F": 5328}
{"v": 1	"t": 1599638	"P": 1928.25	"F": 5042}
{"v": 1	"t": 1599658	"P": 1931.75	"F": 5463}
{"v": 1	"t": 1599679	"P": 1929.75	"F": 5374}
{"v": 1	"t": 1599699	"P": 1937.0	"F": 5516}
{"v": 1	"t": 1599719	"P": 1935.0	"F": 5333}
{"v": 1	"t": 1599740	"P": 1928.75	"F": 5401}
{"v": 1	"t": 1599760	"P": 1937.5	"F": 5385}
{"v": 1	"t": 1599780	"P": 1933.0	"F": 5319}
{"v": 1	"t": 1599800	"P": 1930.75	"F": 5049}
{"v": 1	"t": 1599821	"P": 1937.75	"F": 5381}
{"v": 1	"t": 1599841	"P": 1937.0	"F": 5385	"C": 45.325	"D": 3147	"sn": 54091779688249	"file": "/data/device_log/data0000.out"}
{"v": 1	"t": 1599861	"P": 1932.0	"F": 5176}
{"v": 1	"t": 1599882	"P": 1933.75	"F": 5287}
{"v": 1	"t": 1599902	"P": 1938.0	"F": 5240}
{"v": 1	"t": 1599922	"P": 1948.0	"F": 5162}
{"v": 1	"t": 1599943	"P": 1939.75	"F": 5244}
{"v": 1	"t": 1599963	"P": 1942.5	"F": 5382}
{"v": 1	"t": 1599983	"P": 1941.0	"F": 5391}
{"v": 1	"t": 1600004	"P": 1945.25	"F": 5216}
{"v": 1	"t": 1600024	"P": 1944.5	"F": 4952}
{"v": 1	"t": 1600044	"P": 1934.25	"F": 5364}
{"v": 1	"t": 1600064	"P": 1941.25	"F": 5303}
{"v": 1	"t": 1600085	"P": 1935.5	"F": 5234}
{"v": 1	"t": 1600105	"P": 1940.25	"F": 5329}
{"v": 1	"t": 1600125	"P": 1933.0	"F": 5358}
{"v": 1	"t": 1600146	"P": 1928.5	"F": 5133}
{"v": 1	"t": 1600166	"P": 1934.75	"F": 5460}
{"v": 1	"t": 1600186	"P": 1934.25	"F": 5431}
{"v": 1	"t": 1600207	"P": 1932.25	"F": 5481}
{"v": 1	"t": 1600227	"P": 1924.0	"F": 5315}
{"v": 1	"t": 1600247	"P": 1945.25	"F": 5417}
{"v": 1	"t": 1600267	"P": 1925.75	"F": 5288}
{"v": 1	"t": 1600288	"P": 1933.5	"F": 5313}
{"v": 1	"t": 1600308	"P": 1930.0	"F": 5185}
{"v": 1	"t": 1600328	"P": 1929.0	"F": 5482}
{"v": 1	"t": 1600349	"P": 1930.0	"F": 5178}
{"v": 1	"t": 1600369	"P": 1919.5	"F": 5196}
{"v": 1	"t": 1600389	"P": 1920.5	"F": 5456}
{"v": 1	"t": 1600410	"P": 1925.0	"F": 5138}
{"v": 1	"t": 1600430	"P": 1925.75	"F": 5357}
{"v": 1	"t": 1600450	"P": 1921.0	"F": 5377}
{"v": 1	"t": 1600470	"P": 1912.5	"F": 5068}
{"v": 1	"t": 1600491	"P": 1919.5	"F": 5340}
{"v": 1	"t": 1600511	"P": 1926.5	"F": 5132}
{"v": 1	"t": 1600531	"P": 1918.75	"F": 5289}
{"v": 1	"t": 1600552	"P": 1914.75	"F": 5452}
{"v": 1	"t": 1600572	"P": 1913.25	"F": 5334}
{"v": 1	"t": 1600592	"P": 1920.5	"F": 4922}
{"v": 1	"t": 1600613	"P": 1920.75	"F": 5462}
{"v": 1	"t": 1600633	"P": 1905.25	"F": 5537}
{"v": 1	"t": 1600653	"P": 1918.25	"F": 5577}
{"v": 1	"t": 1600674	"P": 1907.5	"F": 5222}
{"v": 1	"t": 1600694	"P": 1911.0	"F": 5248}
{"v": 1	"t": 1600714	"P": 1911.5	"F": 5462}
{"v": 1	"t": 1600734	"P": 1902.75	"F": 5416}
{"v": 1	"t": 1600755	"P": 1919.25	"F": 5274}
{"v": 1	"t": 1600775	"P": 1909.25	"F": 5396}
{"v": 1	"t": 1600795	"P": 1913.0	"F": 5180}
{"v": 1	"t": 1600816	"P": 1916.25	"F": 5360}
{"v": 1	"t": 1600836	"P": 1907.25	"F": 4693}
{"v": 1	"t": 1600856	"P": 1916.75	"F": 5191	"C": 45.275	"D": 3147	"sn": 54091779688249	"file": "/data/device_log/data0000.out"}
{"v": 1	"t": 1600877	"P": 1910.5	"F": 5494}
{"v": 1	"t": 1600897	"P": 1913.25	"F": 5334}
{"v": 1	"t": 1600917	"P": 1915.5	"F": 5435}
{"v": 1	"t": 1600937	"P": 1911.75	"F": 5386}
{"v": 1	"t": 1600958	"P": 1913.5	"F": 5322}
{"v": 1	"t": 1600978	"P": 1904.0	"F": 5337}
{"v": 1	"t": 1600998	"P": 1912.5	"F": 5231}
{"v": 1	"t": 1601019	"P": 1900.5	"F": 5248}
{"v": 1	"t": 1601039	"P": 1902.25	"F": 5344}
{"v": 1	"t": 1601059	"P": 1903.0	"F": 5425}
{"v": 1	"t": 1601079	"P": 1901.5	"F": 5285}
{"v": 1	"t": 1601100	"P": 1902.5	"F": 5372}
{"v": 1	"t": 1601120	"P": 1904.25	"F": 5422}
{"v": 1	"t": 1601140	"P": 1889.0	"F": 5381}
{"v": 1	"t": 1601161	"P": 1898.0	"F": 5595}
{"v": 1	"t": 1601181	"P": 1894.75	"F": 5407}
{"v": 1	"t": 1601201	"P": 1896.5	"F": 5067}
{"v": 1	"t": 1601222	"P": 1894.75	"F": 5482}
{"v": 1	"t": 1601242	"P": 1890.5	"F": 5333}
{"v": 1	"t": 1601262	"P": 1895.75	"F": 5259}
{"v": 1	"t": 1601283	"P": 1884.5	"F": 5384}
{"v": 1	"t": 1601303	"P": 1878.0	"F": 5195}
{"v": 1	"t": 1601323	"P": 1867.5	"F": 5095}
{"v": 1	"t": 1601343	"P": 1879.25	"F": 5420}
{"v": 1	"t": 1601364	"P": 1863.25	"F": 5302}
{"v": 1	"t": 1601384	"P": 1868.5	"F": 5366}
{"v": 1	"t": 1601404	"P": 1855.25	"F": 5144}
{"v": 1	"t": 1601425	"P": 1859.75	"F": 5545}
{"v": 1	"t": 1601445	"P": 1851.5	"F": 5413}
{"v": 1	"t": 1601465	"P": 1840.75	"F": 5337}
{"v": 1	"t": 1601486	"P": 1839.0	"F": 5379}
{"v": 1	"t": 1601506	"P": 1836.75	"F": 5372}
{"v": 1	"t": 1601526	"P": 1843.0	"F": 5311}
{"v": 1	"t": 1601546	"P": 1831.25	"F": 5397}
{"v": 1	"t": 1601567	"P": 1823.0	"F": 5400}
{"v": 1	"t": 1601587	"P": 1826.5	"F": 5437}
{"v": 1	"t": 1601607	"P": 1817.75	"F": 5470}
{"v": 1	"t": 1601628	"P": 1821.25	"F": 5236}
{"v": 1	"t": 1601648	"P": 1823.25	"F": 5347}
{"v": 1	"t": 1601668	"P": 1814.75	"F": 5425}
{"v": 1	"t": 1601688	"P": 1821.0	"F": 5361}
{"v": 1	"t": 1601709	"P": 1817.0	"F": 5264}
{"v": 1	"t": 1601729	"P": 1812.0	"F": 5411}
{"v": 1	"t": 1601749	"P": 1807.0	"F": 5463}
{"v": 1	"t": 1601770	"P": 1806.25	"F": 5410}
{"v": 1	"t": 1601790	"P": 1800.5	"F": 5023}
{"v": 1	"t": 1601810	"P": 1800.25	"F": 5357}
{"v": 1	"t": 1601831	"P": 1798.25	"F": 5217}
{"v": 1	"t": 1601851	"P": 1803.5	"F": 5410}
{"v": 1	"t": 1601871	"P": 1800.75	"F": 5319	"C": 45.275	"D": 3147	"sn": 54091779688249	"file": "/data/device_log/data0000.out"}
{"v": 1	"t": 1601892	"P": 1806.0	"F": 5434}
{"v": 1	"t": 1601912	"P": 1793.0	"F": 4995}
{"v": 1	"t": 1601932	"P": 1810.75	"F": 5299}
{"v": 1	"t": 1601952	"P": 1799.25	"F": 5305}
{"v": 1	"t": 1601973	"P": 1805.75	"F": 5342}
{"v": 1	"t": 1601993	"P": 1808.75	"F": 5297}
{"v": 1	"t": 1602014	"P": 1821.25	"F": 5234}
{"v": 1	"t": 1602034	"P": 1815.25	"F": 5427}
{"v": 1	"t": 1602054	"P": 1814.5	"F": 5352}
{"v": 1	"t": 1602075	"P": 1822.25	"F": 5289}
{"v": 1	"t": 1602095	"P": 1822.0	"F": 5414}
{"v": 1	"t": 1602115	"P": 1816.75	"F": 5333}
{"v": 1	"t": 1602135	"P": 1817.0	"F": 5181}
{"v": 1	"t": 1602156	"P": 1840.0	"F": 5141}
{"v": 1	"t": 1602176	"P": 1849.5	"F": 5454}
{"v": 1	"t": 1602196	"P": 1852.0	"F": 5381}
{"v": 1	"t": 1602217	"P": 1854.75	"F": 5440}
{"v": 1	"t": 1602237	"P": 1854.0	"F": 5442}
{"v": 1	"t": 1602257	"P": 1872.75	"F": 5376}
{"v": 1	"t": 1602278	"P": 1879.0	"F": 5626}
{"v": 1	"t": 1602298	"P": 1877.5	"F": 5412}
{"v": 1	"t": 1602318	"P": 1886.25	"F": 5501}
{"v": 1	"t": 1602339	"P": 1885.0	"F": 5294}
{"v": 1	"t": 1602359	"P": 1890.5	"F": 5377}
{"v": 1	"t": 1602379	"P": 1884.75	"F": 5283}
{"v": 1	"t": 1602400	"P": 1897.0	"F": 5399}
{"v": 1	"t": 1602420	"P": 1888.0	"F": 5298}
{"v": 1	"t": 1602440	"P": 1892.0	"F": 5564}
{"v": 1	"t": 1602460	"P": 1898.5	"F": 5187}
{"v": 1	"t": 1602481	"P": 1893.75	"F": 5530}
{"v": 1	"t": 1602501	"P": 1901.5	"F": 5228}
{"v": 1	"t": 1602521	"P": 1903.25	"F": 5116}
{"v": 1	"t": 1602542	"P": 1906.75	"F": 5135}
{"v": 1	"t": 1602562	"P": 1907.75	"F": 5095}
{"v": 1	"t": 1602582	"P": 1912.5	"F": 5028}
{"v": 1	"t": 1602603	"P": 1911.25	"F": 5288}
{"v": 1	"t": 1602623	"P": 1904.5	"F": 5395}
{"v": 1	"t": 1602643	"P": 1919.5	"F": 5257}
{"v": 1	"t": 1602664	"P": 1921.5	"F": 5448}
{"v": 1	"t": 1602684	"P": 1909.25	"F": 5494}
{"v": 1	"t": 1602704	"P": 1919.75	"F": 5341}
{"v": 1	"t": 1602724	"P": 1910.75	"F": 5117}
{"v": 1	"t": 1602745	"P": 1918.75	"F": 5384}
{"v": 1	"t": 1602765	"P": 1917.25	"F": 5382}
{"v": 1	"t": 1602785	"P": 1916.75	"F": 5483}
{"v": 1	"t": 1602806	"P": 1925.75	"F": 5315}
{"v": 1	"t": 1602826	"P": 1923.5	"F": 5325}
{"v": 1	"t": 1602846	"P": 1926.75	"F": 5095}
{"v": 1	"t": 1602866	"P": 1920.0	"F": 5258}
{"v": 1	"t": 1602887	"P": 1921.5	"F": 5379	"C": 45.3	"D": 3147	"sn": 54091779688249	"file": "/data/device_log/data0000.out"}
{"v": 1	"t": 1602907	"P": 1921.5	"F": 5282}
{"v": 1	"t": 1602927	"P": 1921.75	"F": 5340}
{"v": 1	"t": 1602948	"P": 1930.0	"F": 5499}
{"v": 1	"t": 1602968	"P": 1928.0	"F": 5496}
{"v": 1	"t": 1602988	"P": 1925.25	"F": 5141}
{"v": 1	"t": 1603009	"P": 1933.5	"F": 5485}
{"v": 1	"t": 1603029	"P": 1921.5	"F": 5271}
{"v": 1	"t": 1603049	"P": 1927.25	"F": 5354}
{"v": 1	"t": 1603070	"P": 1925.75	"F": 5281}
{"v": 1	"t": 1603090	"P": 1931.0	"F": 5388}
{"v": 1	"t": 1603110	"P": 1924.5	"F": 5193}
{"v": 1	"t": 1603131	"P": 1927.25	"F": 5289}
{"v": 1	"t": 1603151	"P": 1927.0	"F": 5312}
{"v": 1	"t": 1603171	"P": 1922.25	"F": 5396}
{"v": 1	"t": 1603191	"P": 1925.0	"F": 5320}
{"v": 1	"t": 1603212	"P": 1926.25	"F": 5065}
{"v": 1	"t": 1603232	"P": 1925.0	"F": 5340}
{"v": 1	"t": 1603252	"P": 1928.75	"F": 5586}
{"v": 1	"t": 1603273	"P": 1929.5	"F": 5126}
{"v": 1	"t": 1603293	"P": 1930.75	"F": 5147}
{"v": 1	"t": 1603313	"P": 1927.75	"F": 5223}
{"v": 1	"t": 1603334	"P": 1928.5	"F": 5382}
{"v": 1	"t": 1603354	"P": 1912.0	"F": 5257}
{"v": 1	"t": 1603374	"P": 1928.75	"F": 5422}
{"v": 1	"t": 1603394	"P": 1925.75	"F": 5398}
{"v": 1	"t": 1603415	"P": 1927.5	"F": 5317}
{"v": 1	"t": 1603435	"P": 1915.25	"F": 5416}
{"v": 1	"t": 1603455	"P": 1923.0	"F": 5435}
{"v": 1	"t": 1603476	"P": 1916.5	"F": 5435}
{"v": 1	"t": 1603496	"P": 1925.25	"F": 5329}
{"v": 1	"t": 1603516	"P": 1930.25	"F": 5467}
{"v": 1	"t": 1603536	"P": 1922.25	"F": 5416}
{"v": 1	"t": 1603557	"P": 1914.0	"F": 5330}
{"v": 1	"t": 1603577	"P": 1920.25	"F": 5345}
{"v": 1	"t": 1603597	"P": 1925.75	"F": 5426}
{"v": 1	"t": 1603618	"P": 1910.25	"F": 5220}
{"v": 1	"t": 1603638	"P": 1909.5	"F": 5466}
{"v": 1	"t": 1603658	"P": 1910.75	"F": 5322}
{"v": 1	"t": 1603679	"P": 1920.5	"F": 5240}
{"v": 1	"t": 1603699	"P": 1908.5	"F": 5324}
{"v": 1	"t": 1603719	"P": 1907.25	"F": 5506}
{"v": 1	"t": 1603740	"P": 1899.5	"F": 5465}
{"v": 1	"t": 1603760	"P": 1898.25	"F": 5405}
{"v": 1	"t": 1603780	"P": 1902.75	"F": 5451}
{"v": 1	"t": 1603800	"P": 1896.5	"F": 5468}
{"v": 1	"t": 1603821	"P": 1892.75	"F": 5189}
{"v": 1	"t": 1603841	"P": 1890.25	"F": 5311}
{"v": 1	"t": 1603861	"P": 1875.0	"F": 5341}
{"v": 1	"t": 1603882	"P": 1871.0	"F": 5511}
{"v": 1	"t": 1603902	"P": 1867.0	"F": 5413	"C": 45.305	"D": 3147	"sn": 54091779688249	"file": "/data/device_log/data0000.out"}
{"v": 1	"t": 1603922	"P": 1867.0	"F": 5327}
{"v": 1	"t": 1603943	"P": 1865.0	"F": 5425}
{"v": 1	"t": 1603963	"P": 1844.0	"F": 5245}
{"v": 1	"t": 1603983	"P": 1852.25	"F": 5248}
{"v": 1	"t": 1604003	"P": 1849.75	"F": 5238}
{"v": 1	"t": 1604024	"P": 1846.0	"F": 5426}
{"v": 1	"t": 1604044	"P": 1823.75	"F": 5407}
{"v": 1	"t": 1604064	"P": 1833.25	"F": 5492}
{"v": 1	"t": 1604085	"P": 1829.75	"F": 5444}
{"v": 1	"t": 1604105	"P": 1827.75	"F": 5377}
{"v": 1	"t": 1604125	"P": 1817.0	"F": 4963}
{"v": 1	"t": 1604145	"P": 1819.25	"F": 4973}
{"v": 1	"t": 1604166	"P": 1815.75	"F": 5527}
{"v": 1	"t": 1604186	"P": 1814.75	"F": 5331}
{"v": 1	"t": 1604206	"P": 1822.0	"F": 5376}
{"v": 1	"t": 1604227	"P": 1804.0	"F": 5280}
{"v": 1	"t": 1604247	"P": 1802.5	"F": 5310}
{"v": 1	"t": 1604267	"P": 1795.0	"F": 5374}
{"v": 1	"t": 1604288	"P": 1804.0	"F": 5369}
{"v": 1	"t": 1604308	"P": 1795.25	"F": 5019}
{"v": 1	"t": 1604328	"P": 1791.75	"F": 5386}
{"v": 1	"t": 1604349	"P": 1797.25	"F": 5403}
{"v": 1	"t": 1604369	"P": 1785.75	"F": 5352}
{"v": 1	"t": 1604389	"P": 1791.5	"F": 5281}
{"v": 1	"t": 1604409	"P": 1787.5	"F": 5257}
{"v": 1	"t": 1604430	"P": 1787.5	"F": 5241}
{"v": 1	"t": 1604450	"P": 1794.5	"F": 5204}
{"v": 1	"t": 1604470	"P": 1788.0	"F": 5129}
{"v": 1	"t": 1604491	"P": 1786.75	"F": 5077}
{"v": 1	"t": 1604511	"P": 1794.0	"F": 5393}
{"v": 1	"t": 1604531	"P": 1785.75	"F": 5135}
{"v": 1	"t": 1604551	"P": 1796.25	"F": 5357}
{"v": 1	"t": 1604572	"P": 1801.25	"F": 5286}
{"v": 1	"t": 1604592	"P": 1798.0	"F": 5144}
{"v": 1	"t": 1604612	"P": 1814.75	"F": 5233}
{"v": 1	"t": 1604633	"P": 1807.0	"F": 5347}
{"v": 1	"t": 1604653	"P": 1820.75	"F": 5206}
{"v": 1	"t": 1604673	"P": 1822.25	"F": 5272}
{"v": 1	"t": 1604694	"P": 1831.75	"F": 5197}
{"v": 1	"t": 1604714	"P": 1845.25	"F": 5196}
{"v": 1	"t": 1604734	"P": 1844.0	"F": 5257}
{"v": 1	"t": 1604755	"P": 1851.25	"F": 5285}
{"v": 1	"t": 1604775	"P": 1862.75	"F": 5245}
{"v": 1	"t": 1604795	"P": 1862.75	"F": 5177}
{"v": 1	"t": 1604815	"P": 1870.0	"F": 5381}
{"v": 1	"t": 1604836	"P": 1880.75	"F": 5327}
{"v": 1	"t": 1604856	"P": 1893.75	"F": 5109}
{"v": 1	"t": 1604876	"P": 1894.0	"F": 5268}
{"v": 1	"t": 1604897	"P": 1890.5	"F": 5248}
{"v": 1	"t": 1604917	"P": 1895.25	"F": 5384	"C": 45.31	"D": 3147	"sn": 54091779688249	"file": "/data/device_log/data0000.out"}
{"v": 1	"t": 1604937	"P": 1908.25	"F": 5290}
{"v": 1	"t": 1604958	"P": 1917.25	"F": 5258}
{"v": 1	"t": 1604978	"P": 1911.75	"F": 5244}
{"v": 1	"t": 1604998	"P": 1907.5	"F": 5382}
{"v": 1	"t": 1605018	"P": 1931.25	"F": 5376}
{"v": 1	"t": 1605039	"P": 1921.5	"F": 5162}
{"v": 1	"t": 1605059	"P": 1916.75	"F": 5399}
{"v": 1	"t": 1605079	"P": 1934.5	"F": 5403}
{"v": 1	"t": 1605100	"P": 1924.5	"F": 5436}
{"v": 1	"t": 1605120	"P": 1926.5	"F": 5405}
{"v": 1	"t": 1605140	"P": 1925.25	"F": 5424}
{"v": 1	"t": 1605161	"P": 1929.0	"F": 5322}
{"v": 1	"t": 1605181	"P": 1928.75	"F": 5149}
{"v": 1	"t": 1605201	"P": 1935.5	"F": 5338}
{"v": 1	"t": 1605221	"P": 1929.0	"F": 5260}
{"v": 1	"t": 1605242	"P": 1931.5	"F": 5221}
{"v": 1	"t": 1605262	"P": 1935.25	"F": 5198}
{"v": 1	"t": 1605282	"P": 1931.0	"F": 5219}
{"v": 1	"t": 1605303	"P": 1928.25	"F": 5428}
{"v": 1	"t": 1605323	"P": 1936.5	"F": 5201}
{"v": 1	"t": 1605343	"P": 1934.5	"F": 5390}
{"v": 1	"t": 1605364	"P": 1930.75	"F": 5252}
{"v": 1	"t": 1605384	"P": 1941.0	"F": 5466}
{"v": 1	"t": 1605404	"P": 1928.5	"F": 5378}
{"v": 1	"t": 1605424	"P": 1938.75	"F": 5318}
{"v": 1	"t": 1605445	"P": 1936.5	"F": 5456}
{"v": 1	"t": 1605465	"P": 1931.5	"F": 5509}
{"v": 1	"t": 1605485	"P": 1938.0	"F": 5507}
{"v": 1	"t": 1605506	"P": 1938.25	"F": 5310}
{"v": 1	"t": 1605526	"P": 1939.75	"F": 5547}
{"v": 1	"t": 1605546	"P": 1929.0	"F": 5473}
{"v": 1	"t": 1605567	"P": 1940.0	"F": 5064}
{"v": 1	"t": 1605587	"P": 1936.0	"F": 5370}
{"v": 1	"t": 1605607	"P": 1936.0	"F": 5550}
{"v": 1	"t": 1605628	"P": 1933.0	"F": 5361}
{"v": 1	"t": 1605648	"P": 1934.75	"F": 5358}
{"v": 1	"t": 1605668	"P": 1926.25	"F": 5465}
{"v": 1	"t": 1605689	"P": 1932.5	"F": 5161}
{"v": 1	"t": 1605709	"P": 1929.5	"F": 5373}
{"v": 1	"t": 1605729	"P": 1929.75	"F": 5406}
{"v": 1	"t": 1605750	"P": 1934.75	"F": 5390}
{"v": 1	"t": 1605770	"P": 1931.25	"F": 5386}
{"v": 1	"t": 1605790	"P": 1928.0	"F": 5261}
{"v": 1	"t": 1605811	"P": 1932.25	"F": 5053}
{"v": 1	"t": 1605831	"P": 1934.25	"F": 5426}
{"v": 1	"t": 1605851	"P": 1935.5	"F": 5366}
{"v": 1	"t": 1605872	"P": 1935.75	"F": 5441}
{"v": 1	"t": 1605892	"P": 1929.25	"F": 5527}
{"v": 1	"t": 1605912	"P": 1932.0	"F": 5120}
{"v": 1	"t": 1605932	"P": 1928.25	"F": 5308	"C": 45.335	"D": 3147	"sn": 54091779688249	"file": "/data/device_log/data0000.out"}
{"v": 1	"t": 1605953	"P": 1930.75	"F": 5082}
{"v": 1	"t": 1605973	"P": 1927.25	"F": 5397}
{"v": 1	"t": 1605993	"P": 1921.5	"F": 5218}
{"v": 1	"t": 1606014	"P": 1923.0	"F": 5486}
{"v": 1	"t": 1606034	"P": 1928.75	"F": 5356}
{"v": 1	"t": 1606054	"P": 1917.75	"F": 5331}
{"v": 1	"t": 1606075	"P": 1924.5	"F": 5337}
{"v": 1	"t": 1606095	"P": 1913.0	"F": 5398}
{"v": 1	"t": 1606115	"P": 1918.5	"F": 5367}
{"v": 1	"t": 1606135	"P": 1915.25	"F": 5515}
{"v": 1	"t": 1606156	"P": 1915.5	"F": 5309}
{"v": 1	"t": 1606176	"P": 1913.25	"F": 5361}
{"v": 1	"t": 1606196	"P": 1911.25	"F": 5409}
{"v": 1	"t": 1606217	"P": 1919.5	"F": 5267}
{"v": 1	"t": 1606237	"P": 1912.0	"F": 5087}
{"v": 1	"t": 1606257	"P": 1907.25	"F": 5619}
{"v": 1	"t": 1606278	"P": 1909.5	"F": 5159}
{"v": 1	"t": 1606298	"P": 1900.5	"F": 5478}
{"v": 1	"t": 1606318	"P": 1900.75	"F": 5296}
{"v": 1	"t": 1606338	"P": 1905.0	"F": 5451}
{"v": 1	"t": 1606359	"P": 1900.0	"F": 5176}
{"v": 1	"t": 1606379	"P": 1894.75	"F": 5466}
{"v": 1	"t": 1606399	"P": 1899.25	"F": 5407}
{"v": 1	"t": 1606420	"P": 1875.0	"F": 5548}
{"v": 1	"t": 1606440	"P": 1875.25	"F": 5463}
{"v": 1	"t": 1606460	"P": 1864.0	"F": 5370}
{"v": 1	"t": 1606481	"P": 1865.25	"F": 5339}
{"v": 1	"t": 1606501	"P": 1857.0	"F": 5216}
{"v": 1	"t": 1606521	"P": 1856.0	"F": 5427}
{"v": 1	"t": 1606541	"P": 1849.25	"F": 5187}
{"v": 1	"t": 1606562	"P": 1849.0	"F": 5473}
{"v": 1	"t": 1606582	"P": 1833.0	"F": 5410}
{"v": 1	"t": 1606602	"P": 1842.0	"F": 5416}
{"v": 1	"t": 1606623	"P": 1837.0	"F": 5483}
{"v": 1	"t": 1606643	"P": 1827.75	"F": 5053}
{"v": 1	"t": 1606663	"P": 1821.0	"F": 5140}
{"v": 1	"t": 1606683	"P": 1826.25	"F": 5391}
{"v": 1	"t": 1606704	"P": 1822.75	"F": 5301}
{"v": 1	"t": 1606724	"P": 1815.75	"F": 5550}
{"v": 1	"t": 1606744	"P": 1810.0	"F": 5395}
{"v": 1	"t": 1606765	"P": 1815.0	"F": 5377}
{"v": 1	"t": 1606785	"P": 1803.0	"F": 5450}
{"v": 1	"t": 1606805	"P": 1805.0	"F": 5528}
{"v": 1	"t": 1606826	"P": 1809.5	"F": 5424}
{"v": 1	"t": 1606846	"P": 1818.0	"F": 5563}
{"v": 1	"t": 1606866	"P": 1810.25	"F": 5345}
{"v": 1	"t": 1606887	"P": 1805.0	"F": 5565}
{"v": 1	"t": 1606907	"P": 1799.0	"F": 5399}
{"v": 1	"t": 1606927	"P": 1800.25	"F": 4797}
{"v": 1	"t": 1606947	"P": 1799.5	"F": 5244	"C": 45.305	"D": 3147	"sn": 54091779688249	"file": "/data/device_log/data0000.out"}
{"v": 1	"t": 1606968	"P": 1796.5	"F": 5378}
{"v": 1	"t": 1606988	"P": 1791.5	"F": 5380}
{"v": 1	"t": 1607008	"P": 1784.75	"F": 5349}
{"v": 1	"t": 1607029	"P": 1805.0	"F": 5111}
{"v": 1	"t": 1607049	"P": 1798.0	"F": 5190}
{"v": 1	"t": 1607069	"P": 1802.0	"F": 5446}
{"v": 1	"t": 1607090	"P": 1796.0	"F": 5580}
{"v": 1	"t": 1607110	"P": 1799.75	"F": 5126}
{"v": 1	"t": 1607130	"P": 1791.5	"F": 5206}
{"v": 1	"t": 1607150	"P": 1795.25	"F": 5204}
{"v": 1	"t": 1607171	"P": 1793.0	"F": 5194}
{"v": 1	"t": 1607191	"P": 1796.0	"F": 5269}
{"v": 1	"t": 1607211	"P": 1799.25	"F": 5546}
{"v": 1	"t": 1607232	"P": 1795.75	"F": 5083}
{"v": 1	"t": 1607252	"P": 1805.75	"F": 5113}
{"v": 1	"t": 1607272	"P": 1808.0	"F": 5311}
{"v": 1	"t": 1607293	"P": 1824.0	"F": 5389}
{"v": 1	"t": 1607313	"P": 1821.5	"F": 5186}
{"v": 1	"t": 1607333	"P": 1834.75	"F": 5405}
{"v": 1	"t": 1607353	"P": 1848.25	"F": 5322}
{"v": 1	"t": 1607374	"P": 1856.0	"F": 5276}
{"v": 1	"t": 1607394	"P": 1850.25	"F": 5284}
{"v": 1	"t": 1607414	"P": 1873.5	"F": 5381}
{"v": 1	"t": 1607435	"P": 1862.0	"F": 4730}
{"v": 1	"t": 1607455	"P": 1883.75	"F": 5407}
{"v": 1	"t": 1607475	"P": 1890.75	"F": 5344}
{"v": 1	"t": 1607496	"P": 1894.25	"F": 5458}
{"v": 1	"t": 1607516	"P": 1903.75	"F": 5260}
{"v": 1	"t": 1607536	"P": 1915.25	"F": 5496}
{"v": 1	"t": 1607556	"P": 1909.0	"F": 5382}
{"v": 1	"t": 1607577	"P": 1915.75	"F": 5244}
{"v": 1	"t": 1607597	"P": 1933.5	"F": 5519}
{"v": 1	"t": 1607617	"P": 1934.75	"F": 5296}
{"v": 1	"t": 1607638	"P": 1937.0	"F": 5239}
{"v": 1	"t": 1607658	"P": 1936.75	"F": 5474}
{"v": 1	"t": 1607678	"P": 1941.25	"F": 5398}
{"v": 1	"t": 1607699	"P": 1953.5	"F": 5394}
{"v": 1	"t": 1607719	"P": 1956.0	"F": 5496}
{"v": 1	"t": 1607739	"P": 1947.0	"F": 5342}
{"v": 1	"t": 1607759	"P": 1947.0	"F": 5507}
{"v": 1	"t": 1607780	"P": 1959.25	"F": 5538}
{"v": 1	"t": 1607800	"P": 1956.75	"F": 5312}
{"v": 1	"t": 1607820	"P": 1962.0	"F": 5394}
{"v": 1	"t": 1607841	"P": 1955.0	"F": 5183}
{"v": 1	"t": 1607861	"P": 1960.5	"F": 5361}
{"v": 1	"t": 1607881	"P": 1963.5	"F": 5134}
{"v": 1	"t": 1607902	"P": 1961.75	"F": 5330}
{"v": 1	"t": 1607922	"P": 1958.25	"F": 4936}
{"v": 1	"t": 1607942	"P": 1962.75	"F": 4958}
{"v": 1	"t": 1607962	"P": 1956.75	"F": 5348	"C": 45.305	"D": 3147	"sn": 54091779688249	"file": "/data/device_log/data0000.out"}
{"v": 1	"t": 1607983	"P": 1970.25	"F": 5309}
{"v": 1	"t": 1608003	"P": 1963.0	"F": 5529}
{"v": 1	"t": 1608023	"P": 1963.5	"F": 5465}
{"v": 1	"t": 1608044	"P": 1961.75	"F": 5522}
{"v": 1	"t": 1608064	"P": 1966.0	"F": 5466}
{"v": 1	"t": 1608084	"P": 1960.75	"F": 5454}
{"v": 1	"t": 1608105	"P": 1958.5	"F": 5475}
{"v": 1	"t": 1608125	"P": 1957.5	"F": 5136}
{"v": 1	"t": 1608145	"P": 1965.75	"F": 5246}
{"v": 1	"t": 1608166	"P": 1959.25	"F": 5370}
{"v": 1	"t": 1608186	"P": 1959.75	"F": 5312}
{"v": 1	"t": 1608206	"P": 1957.5	"F": 5129}
{"v": 1	"t": 1608226	"P": 1959.25	"F": 5170}
{"v": 1	"t": 1608247	"P": 1953.25	"F": 5322}
{"v": 1	"t": 1608267	"P": 1952.5	"F": 5536}
{"v": 1	"t": 1608287	"P": 1962.75	"F": 5527}
{"v": 1	"t": 1608308	"P": 1948.75	"F": 5361}
{"v": 1	"t": 1608328	"P": 1943.75	"F": 5104}
{"v": 1	"t": 1608348	"P": 1954.0	"F": 5569}
{"v": 1	"t": 1608369	"P": 1948.75	"F": 5284}
{"v": 1	"t": 1608389	"P": 1949.5	"F": 5428}
{"v": 1	"t": 1608409	"P": 1943.0	"F": 5466}
{"v": 1	"t": 1608429	"P": 1949.25	"F": 5297}
{"v": 1	"t": 1608450	"P": 1934.25	"F": 5241}
{"v": 1	"t": 1608470	"P": 1949.0	"F": 5553}
{"v": 1	"t": 1608490	"P": 1934.5	"F": 5286}
{"v": 1	"t": 1608511	"P": 1937.25	"F": 5074}
{"v": 1	"t": 1608531	"P": 1941.75	"F": 5392}
{"v": 1	"t": 1608551	"P": 1928.75	"F": 5252}
{"v": 1	"t": 1608572	"P": 1937.25	"F": 5380}
{"v": 1	"t": 1608592	"P": 1939.75	"F": 5538}
{"v": 1	"t": 1608612	"P": 1939.25	"F": 5292}
{"v": 1	"t": 1608632	"P": 1952.5	"F": 5270}
{"v": 1	"t": 1608653	"P": 1938.0	"F": 4937}
{"v": 1	"t": 1608673	"P": 1927.5	"F": 5158}
{"v": 1	"t": 1608693	"P": 1935.75	"F": 5372}
{"v": 1	"t": 1608714	"P": 1932.25	"F": 5385}
{"v": 1	"t": 1608734	"P": 1922.75	"F": 5498}
{"v": 1	"t": 1608754	"P": 1929.25	"F": 5266}
{"v": 1	"t": 1608775	"P": 1932.5	"F": 5400}
{"v": 1	"t": 1608795	"P": 1927.5	"F": 5276}
{"v": 1	"t": 1608815	"P": 1923.5	"F": 5404}
{"v": 1	"t": 1608835	"P": 1923.75	"F": 5461}
{"v": 1	"t": 1608856	"P": 1912.25	"F": 5087}
{"v": 1	"t": 1608876	"P": 1921.0	"F": 5338}
{"v": 1	"t": 1608896	"P": 1918.75	"F": 5643}
{"v": 1	"t": 1608917	"P": 1913.5	"F": 5495}
{"v": 1	"t": 1608937	"P": 1906.25	"F": 5415}
{"v": 1	"t": 1608957	"P": 1906.75	"F": 5292}
{"v": 1	"t": 1608978	"P": 1902.0	"F": 5407	"C": 45.31	"D": 3147	"sn": 54091779688249	"file": "/data/device_log/data0000.out"}
{"v": 1	"t": 1608998	"P": 1892.25	"F": 5524}
{"v": 1	"t": 1609018	"P": 1875.25	"F": 5259}
{"v": 1	"t": 1609038	"P": 1887.0	"F": 5325}
{"v": 1	"t": 1609059	"P": 1871.75	"F": 5597}
{"v": 1	"t": 1609079	"P": 1853.25	"F": 5537}
{"v": 1	"t": 1609099	"P": 1850.0	"F": 5482}
{"v": 1	"t": 1609120	"P": 1857.5	"F": 5306}
{"v": 1	"t": 1609140	"P": 1837.5	"F": 5386}
{"v": 1	"t": 1609160	"P": 1831.25	"F": 5387}
{"v": 1	"t": 1609181	"P": 1839.25	"F": 5242}
{"v": 1	"t": 1609201	"P": 1831.5	"F": 5565}
{"v": 1	"t": 1609221	"P": 1829.75	"F": 5183}
{"v": 1	"t": 1609242	"P": 1809.75	"F": 5071}
{"v": 1	"t": 1609262	"P": 1822.0	"F": 5214}
{"v": 1	"t": 1609282	"P": 1819.75	"F": 5090}
{"v": 1	"t": 1609303	"P": 1808.5	"F": 5212}
{"v": 1	"t": 1609323	"P": 1814.25	"F": 5405}
{"v": 1	"t": 1609344	"P": 1809.75	"F": 5303}
{"v": 1	"t": 1609364	"P": 1808.25	"F": 5390}
{"v": 1	"t": 1609384	"P": 1785.25	"F": 5332}
{"v": 1	"t": 1609405	"P": 1796.5	"F": 5448}
{"v": 1	"t": 1609425	"P": 1792.5	"F": 5443}
{"v": 1	"t": 1609445	"P": 1798.0	"F": 5316}
{"v": 1	"t": 1609465	"P": 1778.75	"F": 5402}
{"v": 1	"t": 1609486	"P": 1788.5	"F": 5245}
{"v": 1	"t": 1609506	"P": 1794.0	"F": 5169}
{"v": 1	"t": 1609526	"P": 1789.5	"F": 5384}
{"v": 1	"t": 1609547	"P": 1786.0	"F": 5182}
{"v": 1	"t": 1609567	"P": 1790.25	"F": 5524}
{"v": 1	"t": 1609587	"P": 1797.25	"F": 5372}
{"v": 1	"t": 1609608	"P": 1791.75	"F": 5022}
{"v": 1	"t": 1609628	"P": 1796.5	"F": 5282}
{"v": 1	"t": 1609648	"P": 1805.25	"F": 5270}
{"v": 1	"t": 1609668	"P": 1803.25	"F": 5328}
{"v": 1	"t": 1609689	"P": 1816.0	"F": 5405}
{"v": 1	"t": 1609709	"P": 1821.25	"F": 5219}
{"v": 1	"t": 1609729	"P": 1826.75	"F": 5172}
{"v": 1	"t": 1609750	"P": 1850.75	"F": 5417}
{"v": 1	"t": 1609770	"P": 1848.5	"F": 5153}
{"v": 1	"t": 1609790	"P": 1860.0	"F": 5319}
{"v": 1	"t": 1609811	"P": 1859.0	"F": 5100}
{"v": 1	"t": 1609831	"P": 1870.75	"F": 5267}
{"v": 1	"t": 1609851	"P": 1871.5	"F": 5146}
{"v": 1	"t": 1609871	"P": 1875.75	"F": 5011}
{"v": 1	"t": 1609892	"P": 1891.75	"F": 5137}
{"v": 1	"t": 1609912	"P": 1891.0	"F": 5387}
{"v": 1	"t": 1609932	"P": 1911.5	"F": 5620}
{"v": 1	"t": 1609953	"P": 1910.75	"F": 5329}
{"v": 1	"t": 1609973	"P": 1908.0	"F": 5342}
{"v": 1	"t": 1609993	"P": 1919.75	"F": 5477	"C": 45.315	"D": 3147	"sn": 54091779688249	"file": "/data/device_log/data0000.out"}
{"v": 1	"t": 1610013	"P": 1921.75	"F": 5024}
{"v": 1	"t": 1610034	"P": 1927.0	"F": 5115}
{"v": 1	"t": 1610054	"P": 1929.5	"F": 5428}
{"v": 1	"t": 1610074	"P": 1929.0	"F": 5376}
{"v": 1	"t": 1610095	"P": 1933.75	"F": 5582}
{"v": 1	"t": 1610115	"P": 1932.25	"F": 5215}
{"v": 1	"t": 1610135	"P": 1938.5	"F": 5218}
{"v": 1	"t": 1610156	"P": 1939.25	"F": 5227}
{"v": 1	"t": 1610176	"P": 1940.0	"F": 5222}
{"v": 1	"t": 1610196	"P": 1944.5	"F": 5295}
{"v": 1	"t": 1610217	"P": 1947.5	"F": 5334}
{"v": 1	"t": 1610237	"P": 1941.5	"F": 4995}
{"v": 1	"t": 1610257	"P": 1951.25	"F": 5378}
{"v": 1	"t": 1610277	"P": 1957.5	"F": 5301}
{"v": 1	"t": 1610298	"P": 1947.5	"F": 5155}
{"v": 1	"t": 1610318	"P": 1941.0	"F": 5327}
{"v": 1	"t": 1610338	"P": 1944.25	"F": 5396}
{"v": 1	"t": 1610359	"P": 1945.75	"F": 5126}
{"v": 1	"t": 1610379	"P": 1936.5	"F": 5356}
{"v": 1	"t": 1610399	"P": 1933.25	"F": 5282}
{"v": 1	"t": 1610420	"P": 1943.5	"F": 5399}
{"v": 1	"t": 1610440	"P": 1937.75	"F": 5456}
{"v": 1	"t": 1610460	"P": 1940.75	"F": 5407}
{"v": 1	"t": 1610480	"P": 1942.5	"F": 5344}
{"v": 1	"t": 1610501	"P": 1930.0	"F": 5354}
{"v": 1	"t": 1610521	"P": 1940.75	"F": 4886}
{"v": 1	"t": 1610541	"P": 1939.25	"F": 5273}
{"v": 1	"t": 1610562	"P": 1940.25	"F": 5335}
{"v": 1	"t": 1610582	"P": 1936.75	"F": 5229}
{"v": 1	"t": 1610602	"P": 1935.5	"F": 5158}
{"v": 1	"t": 1610622	"P": 1940.5	"F": 5367}
{"v": 1	"t": 1610643	"P": 1928.0	"F": 5298}
{"v": 1	"t": 1610663	"P": 1924.5	"F": 5383}
{"v": 1	"t": 1610683	"P": 1925.0	"F": 5585}
{"v": 1	"t": 1610704	"P": 1928.0	"F": 5416}
{"v": 1	"t": 1610724	"P": 1917.75	"F": 5563}
{"v": 1	"t": 1610744	"P": 1917.75	"F": 5455}
{"v": 1	"t": 1610765	"P": 1924.0	"F": 5232}
{"v": 1	"t": 1610785	"P": 1920.25	"F": 5524}
{"v": 1	"t": 1610805	"P": 1917.25	"F": 5358}
{"v": 1	"t": 1610825	"P": 1903.25	"F": 5466}
{"v": 1	"t": 1610846	"P": 1916.25	"F": 5483}
{"v": 1	"t": 1610866	"P": 1917.75	"F": 5140}
{"v": 1	"t": 1610886	"P": 1905.75	"F": 5387}
{"v": 1	"t": 1610907	"P": 1916.25	"F": 5330}
{"v": 1	"t": 1610927	"P": 1919.5	"F": 5478}
{"v": 1	"t": 1610947	"P": 1921.25	"F": 5359}
{"v": 1	"t": 1610968	"P": 1911.5	"F": 5465}
{"v": 1	"t": 1610988	"P": 1903.75	"F": 5323}
{"v": 1	"t": 1611008	"P": 1907.75	"F": 5113	"C": 45.33	"D": 3147	"sn": 54091779688249	"file": "/data/device_log/data0000.out"}
{"v": 1	"t": 1611028	"P": 1907.0	"F": 5288}
{"v": 1	"t": 1611049	"P": 1910.5	"F": 5172}
{"v": 1	"t": 1611069	"P": 1899.75	"F": 5407}
{"v": 1	"t": 1611089	"P": 1899.0	"F": 5301}
{"v": 1	"t": 1611110	"P": 1905.25	"F": 5280}
{"v": 1	"t": 1611130	"P": 1897.0	"F": 5582}
{"v": 1	"t": 1611150	"P": 1885.25	"F": 5340}
{"v": 1	"t": 1611171	"P": 1892.75	"F": 5305}
{"v": 1	"t": 1611191	"P": 1886.5	"F": 5284}
{"v": 1	"t": 1611211	"P": 1879.5	"F": 5537}
{"v": 1	"t": 1611231	"P": 1868.25	"F": 5488}
{"v": 1	"t": 1611252	"P": 1859.5	"F": 5520}
{"v": 1	"t": 1611272	"P": 1854.75	"F": 5512}
{"v": 1	"t": 1611292	"P": 1853.0	"F": 5395}
{"v": 1	"t": 1611313	"P": 1842.25	"F": 5291}
{"v": 1	"t": 1611333	"P": 1838.0	"F": 5028}
{"v": 1	"t": 1611353	"P": 1838.25	"F": 5084}
{"v": 1	"t": 1611373	"P": 1826.25	"F": 5405}
{"v": 1	"t": 1611394	"P": 1832.0	"F": 5455}
{"v": 1	"t": 1611414	"P": 1821.75	"F": 5387}
{"v": 1	"t": 1611434	"P": 1815.75	"F": 5332}
{"v": 1	"t": 1611455	"P": 1817.0	"F": 5421}
{"v": 1	"t": 1611475	"P": 1808.0	"F": 5318}
{"v": 1	"t": 1611495	"P": 1805.25	"F": 5589}
{"v": 1	"t": 1611516	"P": 1806.5	"F": 5170}
{"v": 1	"t": 1611536	"P": 1809.0	"F": 5264}
{"v": 1	"t": 1611556	"P": 1804.5	"F": 5300}
{"v": 1	"t": 1611577	"P": 1801.25	"F": 5381}
{"v": 1	"t": 1611597	"P": 1800.25	"F": 5326}
{"v": 1	"t": 1611617	"P": 1807.75	"F": 5194}
{"v": 1	"t": 1611637	"P": 1795.5	"F": 5449}
{"v": 1	"t": 1611658	"P": 1802.75	"F": 5520}
{"v": 1	"t": 1611678	"P": 1800.75	"F": 5416}
{"v": 1	"t": 1611698	"P": 1803.5	"F": 5443}
{"v": 1	"t": 1611719	"P": 1792.75	"F": 5308}
{"v": 1	"t": 1611739	"P": 1788.75	"F": 5443}
{"v": 1	"t": 1611759	"P": 1798.0	"F": 5164}
{"v": 1	"t": 1611780	"P": 1807.25	"F": 5545}
{"v": 1	"t": 1611800	"P": 1813.25	"F": 5633}
{"v": 1	"t": 1611820	"P": 1811.75	"F": 5343}
{"v": 1	"t": 1611840	"P": 1807.5	"F": 5408}
{"v": 1	"t": 1611861	"P": 1823.5	"F": 5520}
{"v": 1	"t": 1611881	"P": 1822.25	"F": 5304}
{"v": 1	"t": 1611901	"P": 1831.25	"F": 4833}
{"v": 1	"t": 1611922	"P": 1834.75	"F": 5554}
{"v": 1	"t": 1611942	"P": 1841.75	"F": 5866}
{"v": 1	"t": 1611962	"P": 1844.25	"F": 5762}
{"v": 1	"t": 1611983	"P": 1858.25	"F": 5534}
{"v": 1	"t": 1612003	"P": 1872.75	"F": 5539}
{"v": 1	"t": 1612023	"P": 1880.25	"F": 5543	"C": 45.315	"D": 3147	"sn": 54091779688249	"file": "/data/device_log/data0000.out"}
{"v": 1	"t": 1612043	"P": 1876.0	"F": 5343}
{"v": 1	"t": 1612064	"P": 1893.75	"F": 5624}
{"v": 1	"t": 1612084	"P": 1890.5	"F": 5695}
{"v": 1	"t": 1612104	"P": 1895.5	"F": 5278}
{"v": 1	"t": 1612125	"P": 1914.0	"F": 5473}
{"v": 1	"t": 1612145	"P": 1920.75	"F": 4978}
{"v": 1	"t": 1612165	"P": 1921.75	"F": 5089}
{"v": 1	"t": 1612186	"P": 1922.25	"F": 5139}
{"v": 1	"t": 1612206	"P": 1940.75	"F": 5218}
{"v": 1	"t": 1612226	"P": 1940.0	"F": 5367}
{"v": 1	"t": 1612246	"P": 1939.0	"F": 5233}
{"v": 1	"t": 1612267	"P": 1938.25	"F": 5395}
{"v": 1	"t": 1612287	"P": 1958.0	"F": 5377}
{"v": 1	"t": 1612307	"P": 1955.0	"F": 5608}
{"v": 1	"t": 1612328	"P": 1954.25	"F": 5561}
{"v": 1	"t": 1612348	"P": 1953.25	"F": 5404}
{"v": 1	"t": 1612368	"P": 1951.5	"F": 5423}
{"v": 1	"t": 1612389	"P": 1957.0	"F": 5443}
{"v": 1	"t": 1612409	"P": 1961.0	"F": 5049}
{"v": 1	"t": 1612429	"P": 1963.25	"F": 5316}
{"v": 1	"t": 1612449	"P": 1959.25	"F": 5344}
{"v": 1	"t": 1612470	"P": 1966.0	"F": 5205}
{"v": 1	"t": 1612490	"P": 1966.0	"F": 5409}
{"v": 1	"t": 1612510	"P": 1965.5	"F": 5335}
{"v": 1	"t": 1612531	"P": 1960.75	"F": 5584}
{"v": 1	"t": 1612551	"P": 1957.75	"F": 5317}
{"v": 1	"t": 1612571	"P": 1962.25	"F": 5308}
{"v": 1	"t": 1612591	"P": 1959.0	"F": 5369}
{"v": 1	"t": 1612612	"P": 1966.75	"F": 5311}
{"v": 1	"t": 1612632	"P": 1974.75	"F": 5338}
{"v": 1	"t": 1612652	"P": 1972.75	"F": 5444}
{"v": 1	"t": 1612673	"P": 1964.75	"F": 5391}
{"v": 1	"t": 1612693	"P": 1958.0	"F": 5150}
{"v": 1	"t": 1612713	"P": 1957.5	"F": 5426}
{"v": 1	"t": 1612734	"P": 1958.25	"F": 5672}
{"v": 1	"t": 1612754	"P": 1948.5	"F": 5683}
{"v": 1	"t": 1612774	"P": 1946.75	"F": 5704}
{"v": 1	"t": 1612794	"P": 1939.5	"F": 5675}
{"v": 1	"t": 1612815	"P": 1944.25	"F": 5754}
{"v": 1	"t": 1612835	"P": 1937.75	"F": 6007}
{"v": 1	"t": 1612855	"P": 1918.75	"F": 5660}
{"v": 1	"t": 1612876	"P": 1921.5	"F": 5837}
{"v": 1	"t": 1612896	"P": 1912.25	"F": 5699}
{"v": 1	"t": 1612916	"P": 1910.75	"F": 5855}
{"v": 1	"t": 1612937	"P": 1916.75	"F": 5635}
{"v": 1	"t": 1612957	"P": 1907.0	"F": 5578}
{"v": 1	"t": 1612977	"P": 1916.0	"F": 5643}
{"v": 1	"t": 1612998	"P": 1913.0	"F": 5534}
{"v": 1	"t": 1613018	"P": 1904.0	"F": 5480}
{"v": 1	"t": 1613038	"P": 1915.0	"F": 5694	"C": 45.315	"D": 3147	"sn": 54091779688249	"file": "/data/device_log/data0000.out"}
{"v": 1	"t": 1613059	"P": 1917.25	"F": 5694}
{"v": 1	"t": 1613079	"P": 1907.0	"F": 5661}
{"v": 1	"t": 1613099	"P": 1919.0	"F": 5702}
{"v": 1	"t": 1613120	"P": 1920.5	"F": 5681}
{"v": 1	"t": 1613140	"P": 1921.5	"F": 5594}
{"v": 1	"t": 1613160	"P": 1917.5	"F": 5833}
{"v": 1	"t": 1613181	"P": 1913.0	"F": 5859}
{"v": 1	"t": 1613201	"P": 1903.0	"F": 5919}
{"v": 1	"t": 1613221	"P": 1921.75	"F": 5884}
{"v": 1	"t": 1613242	"P": 1903.5	"F": 5796}
{"v": 1	"t": 1613262	"P": 1922.25	"F": 5776}
{"v": 1	"t": 1613282	"P": 1934.0	"F": 5673}
{"v": 1	"t": 1613303	"P": 1932.0	"F": 5810}
{"v": 1	"t": 1613323	"P": 1912.0	"F": 5439}
{"v": 1	"t": 1613343	"P": 1910.0	"F": 5782}
{"v": 1	"t": 1613364	"P": 1887.25	"F": 5739}
{"v": 1	"t": 1613384	"P": 1883.5	"F": 5909}
{"v": 1	"t": 1613404	"P": 1875.0	"F": 6027}
{"v": 1	"t": 1613425	"P": 1858.75	"F": 5715}
{"v": 1	"t": 1613445	"P": 1864.0	"F": 5884}
{"v": 1	"t": 1613465	"P": 1866.25	"F": 5535}
{"v": 1	"t": 1613485	"P": 1865.25	"F": 5758}
{"v": 1	"t": 1613506	"P": 1852.25	"F": 5596}
{"v": 1	"t": 1613526	"P": 1837.75	"F": 5776}
{"v": 1	"t": 1613546	"P": 1813.0	"F": 5420}
{"v": 1	"t": 1613567	"P": 1818.5	"F": 5768}
{"v": 1	"t": 1613587	"P": 1821.25	"F": 5561}
{"v": 1	"t": 1613607	"P": 1812.5	"F": 5805}
{"v": 1	"t": 1613628	"P": 1795.5	"F": 5859}
{"v": 1	"t": 1613648	"P": 1800.5	"F": 5719}
{"v": 1	"t": 1613668	"P": 1796.75	"F": 5805}
{"v": 1	"t": 1613688	"P": 1806.25	"F": 5592}
{"v": 1	"t": 1613709	"P": 1804.5	"F": 5742}
{"v": 1	"t": 1613729	"P": 1792.25	"F": 5889}
{"v": 1	"t": 1613749	"P": 1784.25	"F": 5490}
{"v": 1	"t": 1613770	"P": 1798.25	"F": 5840}
{"v": 1	"t": 1613790	"P": 1778.5	"F": 5441}
{"v": 1	"t": 1613810	"P": 1793.25	"F": 5415}
{"v": 1	"t": 1613830	"P": 1786.5	"F": 5753}
{"v": 1	"t": 1613851	"P": 1780.5	"F": 5732}
{"v": 1	"t": 1613871	"P": 1792.5	"F": 5705}
{"v": 1	"t": 1613891	"P": 1794.75	"F": 5596}
{"v": 1	"t": 1613912	"P": 1770.75	"F": 5325}
{"v": 1	"t": 1613932	"P": 1756.75	"F": 5529}
{"v": 1	"t": 1613952	"P": 1761.25	"F": 5079}
{"v": 1	"t": 1613973	"P": 1795.0	"F": 5495}
{"v": 1	"t": 1613993	"P": 1796.0	"F": 5291}
{"v": 1	"t": 1614013	"P": 1824.5	"F": 5499}
{"v": 1	"t": 1614033	"P": 1832.0	"F": 5475}
{"v": 1	"t": 1614054	"P": 1804.75	"F": 5365	"C": 45.295	"D": 3147	"sn": 54091779688249	"file": "/data/device_log/data0000.out"}
{"v": 1	"t": 1614074	"P": 1812.5	"F": 5745}
{"v": 1	"t": 1614094	"P": 1819.75	"F": 5740}
{"v": 1	"t": 1614115	"P": 1828.0	"F": 5629}
{"v": 1	"t": 1614135	"P": 1837.5	"F": 5362}
{"v": 1	"t": 1614155	"P": 1862.0	"F": 5388}
{"v": 1	"t": 1614176	"P": 1871.0	"F": 5381}
{"v": 1	"t": 1614196	"P": 1878.0	"F": 5194}
{"v": 1	"t": 1614216	"P": 1869.75	"F": 5380}
{"v": 1	"t": 1614237	"P": 1867.25	"F": 5462}
{"v": 1	"t": 1614257	"P": 1863.25	"F": 5629}
{"v": 1	"t": 1614277	"P": 1872.0	"F": 5300}
{"v": 1	"t": 1614297	"P": 1891.5	"F": 5499}
{"v": 1	"t": 1614318	"P": 1888.5	"F": 5057}
{"v": 1	"t": 1614338	"P": 1879.0	"F": 5465}
{"v": 1	"t": 1614358	"P": 1891.75	"F": 5423}
{"v": 1	"t": 1614379	"P": 1894.25	"F": 5525}
{"v": 1	"t": 1614399	"P": 1905.25	"F": 5455}
{"v": 1	"t": 1614419	"P": 1922.5	"F": 5315}
{"v": 1	"t": 1614439	"P": 1935.5	"F": 5191}
{"v": 1	"t": 1614460	"P": 1938.75	"F": 5092}
{"v": 1	"t": 1614480	"P": 1931.0	"F": 5121}
{"v": 1	"t": 1614500	"P": 1931.5	"F": 5683}
{"v": 1	"t": 1614521	"P": 1938.75	"F": 5766}
{"v": 1	"t": 1614541	"P": 1942.0	"F": 5778}
{"v": 1	"t": 1614561	"P": 1942.5	"F": 5507}
{"v": 1	"t": 1614581	"P": 1943.75	"F": 5414}
{"v": 1	"t": 1614602	"P": 1938.0	"F": 5391}
{"v": 1	"t": 1614622	"P": 1953.5	"F": 5484}
{"v": 1	"t": 1614642	"P": 1961.75	"F": 5305}
{"v": 1	"t": 1614663	"P": 1982.5	"F": 5233}
{"v": 1	"t": 1614683	"P": 1987.5	"F": 5506}
{"v": 1	"t": 1614703	"P": 1986.75	"F": 5647}
{"v": 1	"t": 1614724	"P": 1987.25	"F": 5833}
{"v": 1	"t": 1614744	"P": 1999.25	"F": 5729}
{"v": 1	"t": 1614764	"P": 2012.75	"F": 5617}
{"v": 1	"t": 1614785	"P": 2024.0	"F": 5143}
{"v": 1	"t": 1614805	"P": 2019.25	"F": 5295}
{"v": 1	"t": 1614825	"P": 2028.75	"F": 5116}
{"v": 1	"t": 1614846	"P": 2030.25	"F": 5297}
{"v": 1	"t": 1614866	"P": 2032.75	"F": 5156}
{"v": 1	"t": 1614886	"P": 2007.5	"F": 5676}
{"v": 1	"t": 1614906	"P": 1971.0	"F": 5716}
{"v": 1	"t": 1614927	"P": 1925.25	"F": 5777}
{"v": 1	"t": 1614947	"P": 1873.75	"F": 5999}
{"v": 1	"t": 1614967	"P": 1819.5	"F": 5954}
{"v": 1	"t": 1614988	"P": 1771.75	"F": 6149}
{"v": 1	"t": 1615008	"P": 1690.0	"F": 5813}
{"v": 1	"t": 1615028	"P": 1619.25	"F": 6079}
{"v": 1	"t": 1615048	"P": 1528.5	"F": 5830}
{"v": 1	"t": 1615069	"P": 1445.5	"F": 5584	"C": 45.32	"D": 3147	"sn": 54091779688249	"file": "/data/device_log/data0000.out"}
{"v": 1	"t": 1615089	"P": 1378.75	"F": 5631}
{"v": 1	"t": 1615109	"P": 1341.25	"F": 5663}
{"v": 1	"t": 1615130	"P": 1320.0	"F": 5331}
{"v": 1	"t": 1615150	"P": 1300.0	"F": 5582}
{"v": 1	"t": 1615170	"P": 1284.5	"F": 5571}
{"v": 1	"t": 1615191	"P": 1263.25	"F": 5776}
{"v": 1	"t": 1615211	"P": 1259.75	"F": 5500}
{"v": 1	"t": 1615231	"P": 1269.25	"F": 5806}
{"v": 1	"t": 1615252	"P": 1257.0	"F": 5391}
{"v": 1	"t": 1615272	"P": 1262.5	"F": 5209}
{"v": 1	"t": 1615293	"P": 1255.25	"F": 5229}
{"v": 1	"t": 1615313	"P": 1258.25	"F": 5372}
{"v": 1	"t": 1615333	"P": 1258.25	"F": 5340}
{"v": 1	"t": 1615354	"P": 1271.5	"F": 5443}
{"v": 1	"t": 1615374	"P": 1263.0	"F": 5381}
{"v": 1	"t": 1615394	"P": 1268.25	"F": 5464}
{"v": 1	"t": 1615415	"P": 1269.0	"F": 5272}
{"v": 1	"t": 1615435	"P": 1288.0	"F": 5443}
{"v": 1	"t": 1615455	"P": 1294.25	"F": 5528}
{"v": 1	"t": 1615476	"P": 1302.0	"F": 5451}
{"v": 1	"t": 1615496	"P": 1335.5	"F": 5574}
{"v": 1	"t": 1615517	"P": 1322.75	"F": 5115}
{"v": 1	"t": 1615537	"P": 1330.5	"F": 5422}
{"v": 1	"t": 1615557	"P": 1344.75	"F": 5472}
{"v": 1	"t": 1615578	"P": 1352.5	"F": 5350}
{"v": 1	"t": 1615598	"P": 1353.5	"F": 5286}
{"v": 1	"t": 1615618	"P": 1354.0	"F": 5233}
{"v": 1	"t": 1615639	"P": 1339.75	"F": 5300}
{"v": 1	"t": 1615659	"P": 1350.0	"F": 4988}
{"v": 1	"t": 1615680	"P": 1388.0	"F": 4967}
{"v": 1	"t": 1615700	"P": 1406.0	"F": 4930}
{"v": 1	"t": 1615720	"P": 1431.0	"F": 5046}
{"v": 1	"t": 1615741	"P": 1450.75	"F": 5217}
{"v": 1	"t": 1615761	"P": 1467.5	"F": 5297}
{"v": 1	"t": 1615781	"P": 1459.5	"F": 5305}
{"v": 1	"t": 1615802	"P": 1467.0	"F": 5280}
{"v": 1	"t": 1615822	"P": 1511.5	"F": 5190}
{"v": 1	"t": 1615843	"P": 1532.75	"F": 5235}
{"v": 1	"t": 1615863	"P": 1535.0	"F": 5489}
{"v": 1	"t": 1615883	"P": 1543.5	"F": 5267}
{"v": 1	"t": 1615904	"P": 1528.25	"F": 5481}
{"v": 1	"t": 1615924	"P": 1535.5	"F": 5414}
{"v": 1	"t": 1615944	"P": 1534.75	"F": 5660}
{"v": 1	"t": 1615965	"P": 1527.25	"F": 5239}
{"v": 1	"t": 1615985	"P": 1537.75	"F": 5460}
{"v": 1	"t": 1616005	"P": 1533.5	"F": 5466}
{"v": 1	"t": 1616026	"P": 1546.75	"F": 5464}
{"v": 1	"t": 1616046	"P": 1555.75	"F": 5499}
{"v": 1	"t": 1616067	"P": 1555.0	"F": 5279}
{"v": 1	"t": 1616087	"P": 1576.5	"F": 5286	"C": 45.355	"D": 3147	"sn": 54091779688249	"file": "/data/device_log/data0000.out"}
{"v": 1	"t": 1616107	"P": 1620.0	"F": 5003}
{"v": 1	"t": 1616128	"P": 1628.5	"F": 5395}
{"v": 1	"t": 1616148	"P": 1607.0	"F": 5548}
{"v": 1	"t": 1616168	"P": 1586.5	"F": 5508}
{"v": 1	"t": 1616189	"P": 1555.0	"F": 5407}
{"v": 1	"t": 1616209	"P": 1535.75	"F": 5479}
{"v": 1	"t": 1616229	"P": 1549.75	"F": 5501}
{"v": 1	"t": 1616250	"P": 1573.25	"F": 5616}
{"v": 1	"t": 1616270	"P": 1591.0	"F": 5400}
{"v": 1	"t": 1616291	"P": 1623.25	"F": 5280}
{"v": 1	"t": 1616311	"P": 1675.75	"F": 4946}
{"v": 1	"t": 1616331	"P": 1708.5	"F": 5035}
{"v": 1	"t": 1616352	"P": 1723.25	"F": 5253}
{"v": 1	"t": 1616372	"P": 1738.5	"F": 5162}
{"v": 1	"t": 1616392	"P": 1756.25	"F": 5180}
{"v": 1	"t": 1616413	"P": 1758.25	"F": 5470}
{"v": 1	"t": 1616433	"P": 1758.75	"F": 5718}
{"v": 1	"t": 1616454	"P": 1758.5	"F": 5685}
{"v": 1	"t": 1616474	"P": 1758.25	"F": 5664}
{"v": 1	"t": 1616494	"P": 1767.25	"F": 5645}
{"v": 1	"t": 1616515	"P": 1781.25	"F": 5492}
{"v": 1	"t": 1616535	"P": 1789.75	"F": 5349}
{"v": 1	"t": 1616555	"P": 1781.5	"F": 5537}
{"v": 1	"t": 1616576	"P": 1783.75	"F": 5302}
{"v": 1	"t": 1616596	"P": 1795.5	"F": 5436}
{"v": 1	"t": 1616616	"P": 1789.0	"F": 5538}
{"v": 1	"t": 1616637	"P": 1793.75	"F": 5407}
{"v": 1	"t": 1616657	"P": 1779.0	"F": 5639}
{"v": 1	"t": 1616678	"P": 1777.75	"F": 5769}
{"v": 1	"t": 1616698	"P": 1779.0	"F": 5663}
{"v": 1	"t": 1616718	"P": 1786.0	"F": 5733}
{"v": 1	"t": 1616739	"P": 1797.75	"F": 5796}
{"v": 1	"t": 1616759	"P": 1794.25	"F": 5661}
{"v": 1	"t": 1616779	"P": 1803.0	"F": 5575}
{"v": 1	"t": 1616800	"P": 1802.25	"F": 5449}
{"v": 1	"t": 1616820	"P": 1794.25	"F": 5136}
{"v": 1	"t": 1616841	"P": 1813.0	"F": 5465}
{"v": 1	"t": 1616861	"P": 1811.5	"F": 5215}
{"v": 1	"t": 1616881	"P": 1818.0	"F": 5528}
{"v": 1	"t": 1616902	"P": 1823.25	"F": 5572}
{"v": 1	"t": 1616922	"P": 1831.25	"F": 5415}
{"v": 1	"t": 1616942	"P": 1848.25	"F": 5734}
{"v": 1	"t": 1616963	"P": 1850.75	"F": 5474}
{"v": 1	"t": 1616983	"P": 1869.0	"F": 5726}
{"v": 1	"t": 1617004	"P": 1872.75	"F": 5135}
{"v": 1	"t": 1617024	"P": 1871.25	"F": 5611}
{"v": 1	"t": 1617045	"P": 1863.5	"F": 5511}
{"v": 1	"t": 1617065	"P": 1856.5	"F": 5348}
{"v": 1	"t": 1617085	"P": 1843.5	"F": 5376}
{"v": 1	"t": 1617106	"P": 1870.75	"F": 5497	"C": 45.305	"D": 3147	"sn": 54091779688249	"file": "/data/device_log/data0000.out"}
{"v": 1	"t": 1617126	"P": 1866.25	"F": 5240}
{"v": 1	"t": 1617147	"P": 1875.0	"F": 5711}
{"v": 1	"t": 1617167	"P": 1870.75	"F": 5829}
{"v": 1	"t": 1617187	"P": 1864.5	"F": 5523}
{"v": 1	"t": 1617208	"P": 1862.5	"F": 5589}
{"v": 1	"t": 1617228	"P": 1868.5	"F": 5587}
{"v": 1	"t": 1617249	"P": 1872.25	"F": 5342}
{"v": 1	"t": 1617269	"P": 1878.75	"F": 4928}
{"v": 1	"t": 1617289	"P": 1871.0	"F": 5276}
{"v": 1	"t": 1617310	"P": 1886.75	"F": 5401}
{"v": 1	"t": 1617330	"P": 1879.25	"F": 5347}
{"v": 1	"t": 1617350	"P": 1878.5	"F": 5409}
{"v": 1	"t": 1617371	"P": 1895.0	"F": 5392}
{"v": 1	"t": 1617391	"P": 1898.0	"F": 5514}
{"v": 1	"t": 1617412	"P": 1891.75	"F": 5503}
{"v": 1	"t": 1617432	"P": 1892.25	"F": 5523}
{"v": 1	"t": 1617452	"P": 1901.75	"F": 5617}
{"v": 1	"t": 1617473	"P": 1891.0	"F": 5542}
{"v": 1	"t": 1617493	"P": 1898.0	"F": 5493}
{"v": 1	"t": 1617513	"P": 1903.75	"F": 5395}
{"v": 1	"t": 1617534	"P": 1912.75	"F": 5511}
{"v": 1	"t": 1617554	"P": 1906.75	"F": 5063}
{"v": 1	"t": 1617575	"P": 1909.0	"F": 5781}
{"v": 1	"t": 1617595	"P": 1913.5	"F": 5548}
{"v": 1	"t": 1617615	"P": 1915.5	"F": 5417}
{"v": 1	"t": 1617636	"P": 1903.75	"F": 5350}
{"v": 1	"t": 1617656	"P": 1919.75	"F": 5500}
{"v": 1	"t": 1617677	"P": 1918.0	"F": 5444}
{"v": 1	"t": 1617697	"P": 1915.5	"F": 5629}
{"v": 1	"t": 1617717	"P": 1909.25	"F": 5621}
{"v": 1	"t": 1617737	"P": 1916.0	"F": 5450}
{"v": 1	"t": 1617758	"P": 1915.25	"F": 5333}
{"v": 1	"t": 1617778	"P": 1910.75	"F": 5362}
{"v": 1	"t": 1617799	"P": 1917.0	"F": 5376}
{"v": 1	"t": 1617819	"P": 1921.25	"F": 5365}
{"v": 1	"t": 1617839	"P": 1909.0	"F": 5573}
{"v": 1	"t": 1617860	"P": 1921.25	"F": 5439}
{"v": 1	"t": 1617880	"P": 1921.75	"F": 5749}
{"v": 1	"t": 1617900	"P": 1925.0	"F": 5425}
{"v": 1	"t": 1617921	"P": 1923.25	"F": 5737}
{"v": 1	"t": 1617941	"P": 1919.5	"F": 5520}
{"v": 1	"t": 1617962	"P": 1915.25	"F": 5608}
{"v": 1	"t": 1617982	"P": 1916.5	"F": 5590}
{"v": 1	"t": 1618002	"P": 1925.75	"F": 5312}
{"v": 1	"t": 1618023	"P": 1925.25	"F": 5428}
{"v": 1	"t": 1618043	"P": 1905.75	"F": 5565}
{"v": 1	"t": 1618063	"P": 1910.0	"F": 5335}
{"v": 1	"t": 1618084	"P": 1912.75	"F": 5403}
{"v": 1	"t": 1618104	"P": 1901.0	"F": 5122}
{"v": 1	"t": 1618124	"P": 1900.5	"F": 5665	"C": 45.36	"D": 3146	"sn": 54091779688249	"file": "/data/device_log/data0000.out"}
{"v": 1	"t": 1618145	"P": 1891.25	"F": 5627}
{"v": 1	"t": 1618165	"P": 1875.0	"F": 5179}
{"v": 1	"t": 1618186	"P": 1865.75	"F": 5528}
{"v": 1	"t": 1618206	"P": 1867.5	"F": 5471}
{"v": 1	"t": 1618226	"P": 1856.0	"F": 5672}
{"v": 1	"t": 1618247	"P": 1853.75	"F": 5720}
{"v": 1	"t": 1618267	"P": 1838.0	"F": 5470}
{"v": 1	"t": 1618287	"P": 1842.75	"F": 5524}
{"v": 1	"t": 1618308	"P": 1833.25	"F": 5352}
{"v": 1	"t": 1618328	"P": 1831.5	"F": 5532}
{"v": 1	"t": 1618348	"P": 1820.75	"F": 5690}
{"v": 1	"t": 1618369	"P": 1819.0	"F": 5593}
{"v": 1	"t": 1618389	"P": 1805.0	"F": 5628}
{"v": 1	"t": 1618410	"P": 1813.25	"F": 5513}
{"v": 1	"t": 1618430	"P": 1801.5	"F": 5589}
{"v": 1	"t": 1618450	"P": 1792.25	"F": 5448}
{"v": 1	"t": 1618471	"P": 1798.5	"F": 5447}
{"v": 1	"t": 1618491	"P": 1806.0	"F": 5242}
{"v": 1	"t": 1618512	"P": 1797.0	"F": 5394}
{"v": 1	"t": 1618532	"P": 1795.5	"F": 5160}
{"v": 1	"t": 1618552	"P": 1802.0	"F": 5302}
{"v": 1	"t": 1618573	"P": 1803.0	"F": 5329}
{"v": 1	"t": 1618593	"P": 1810.25	"F": 5411}
{"v": 1	"t": 1618613	"P": 1809.0	"F": 5721}
{"v": 1	"t": 1618634	"P": 1808.75	"F": 5492}
{"v": 1	"t": 1618654	"P": 1811.0	"F": 5941}
{"v": 1	"t": 1618675	"P": 1810.0	"F": 5727}
{"v": 1	"t": 1618695	"P": 1814.5	"F": 5533}
{"v": 1	"t": 1618715	"P": 1814.75	"F": 5796}
{"v": 1	"t": 1618736	"P": 1818.25	"F": 5672}
{"v": 1	"t": 1618756	"P": 1822.25	"F": 5712}
{"v": 1	"t": 1618776	"P": 1832.75	"F": 5588}
{"v": 1	"t": 1618797	"P": 1829.75	"F": 5645}
{"v": 1	"t": 1618817	"P": 1843.75	"F": 5283}
{"v": 1	"t": 1618838	"P": 1829.75	"F": 4996}
{"v": 1	"t": 1618858	"P": 1847.0	"F": 4985}
{"v": 1	"t": 1618878	"P": 1861.75	"F": 5293}
{"v": 1	"t": 1618899	"P": 1877.25	"F": 5553}
{"v": 1	"t": 1618919	"P": 1872.5	"F": 5524}
{"v": 1	"t": 1618939	"P": 1888.5	"F": 5562}
{"v": 1	"t": 1618959	"P": 1897.0	"F": 5796}
{"v": 1	"t": 1618980	"P": 1918.0	"F": 5932}
{"v": 1	"t": 1619000	"P": 1911.0	"F": 6010}
{"v": 1	"t": 1619020	"P": 1905.0	"F": 5626}
{"v": 1	"t": 1619041	"P": 1920.5	"F": 6061}
{"v": 1	"t": 1619061	"P": 1919.75	"F": 6121}
{"v": 1	"t": 1619081	"P": 1912.5	"F": 6156}
{"v": 1	"t": 1619102	"P": 1924.5	"F": 5768}
{"v": 1	"t": 1619122	"P": 1924.25	"F": 6011}
{"v": 1	"t": 1619142	"P": 1932.5	"F": 5971	"C": 45.34	"D": 3146	"sn": 54091779688249	"file": "/data/device_log/data0000.out"}
{"v": 1	"t": 1619163	"P": 1927.5	"F": 5875}
{"v": 1	"t": 1619183	"P": 1924.0	"F": 5837}
{"v": 1	"t": 1619203	"P": 1934.5	"F": 6028}
{"v": 1	"t": 1619224	"P": 1936.0	"F": 6022}
{"v": 1	"t": 1619244	"P": 1937.0	"F": 5908}
{"v": 1	"t": 1619264	"P": 1938.0	"F": 6248}
{"v": 1	"t": 1619285	"P": 1946.75	"F": 5968}
{"v": 1	"t": 1619305	"P": 1952.25	"F": 6139}
{"v": 1	"t": 1619325	"P": 1951.75	"F": 5773}
{"v": 1	"t": 1619345	"P": 1943.5	"F": 6180}
{"v": 1	"t": 1619366	"P": 1943.25	"F": 6169}
{"v": 1	"t": 1619386	"P": 1948.0	"F": 5972}
{"v": 1	"t": 1619406	"P": 1942.5	"F": 6258}
{"v": 1	"t": 1619427	"P": 1936.0	"F": 6186}
{"v": 1	"t": 1619447	"P": 1944.75	"F": 6216}
{"v": 1	"t": 1619467	"P": 1937.75	"F": 6019}
{"v": 1	"t": 1619488	"P": 1946.25	"F": 6209}
{"v": 1	"t": 1619508	"P": 1943.25	"F": 6094}
{"v": 1	"t": 1619528	"P": 1946.25	"F": 6179}
{"v": 1	"t": 1619548	"P": 1946.0	"F": 6038}
{"v": 1	"t": 1619569	"P": 1950.0	"F": 6098}
{"v": 1	"t": 1619589	"P": 1945.25	"F": 6246}
{"v": 1	"t": 1619609	"P": 1940.5	"F": 6089}
{"v": 1	"t": 1619630	"P": 1946.25	"F": 6085}
{"v": 1	"t": 1619650	"P": 1930.5	"F": 5895}
{"v": 1	"t": 1619670	"P": 1942.5	"F": 6053}
{"v": 1	"t": 1619691	"P": 1928.5	"F": 5963}
{"v": 1	"t": 1619711	"P": 1942.0	"F": 6005}
{"v": 1	"t": 1619731	"P": 1926.75	"F": 6057}
{"v": 1	"t": 1619752	"P": 1933.5	"F": 6049}
{"v": 1	"t": 1619772	"P": 1935.25	"F": 6002}
{"v": 1	"t": 1619792	"P": 1942.75	"F": 5576}
{"v": 1	"t": 1619813	"P": 1942.25	"F": 6019}
{"v": 1	"t": 1619833	"P": 1937.5	"F": 5883}
{"v": 1	"t": 1619853	"P": 1934.0	"F": 5517}
{"v": 1	"t": 1619873	"P": 1936.5	"F": 5735}
{"v": 1	"t": 1619894	"P": 1937.75	"F": 5615}
{"v": 1	"t": 1619914	"P": 1926.25	"F": 5591}
{"v": 1	"t": 1619934	"P": 1932.0	"F": 5567}
{"v": 1	"t": 1619955	"P": 1928.75	"F": 5448}
{"v": 1	"t": 1619975	"P": 1937.25	"F": 5460}
{"v": 1	"t": 1619995	"P": 1923.25	"F": 5164}
{"v": 1	"t": 1620016	"P": 1926.25	"F": 5143}
{"v": 1	"t": 1620036	"P": 1923.25	"F": 5421}
{"v": 1	"t": 1620056	"P": 1925.25	"F": 5181}
{"v": 1	"t": 1620076	"P": 1913.25	"F": 5186}
{"v": 1	"t": 1620097	"P": 1911.0	"F": 5298}
{"v": 1	"t": 1620117	"P": 1912.0	"F": 5495}
{"v": 1	"t": 1620137	"P": 1914.5	"F": 5306}
{"v": 1	"t": 1620158	"P": 1906.5	"F": 5516	"C": 45.3	"D": 3146	"sn": 54091779688249	"file": "/data/device_log/data0000.out"}
{"v": 1	"t": 1620178	"P": 1888.5	"F": 5347}
{"v": 1	"t": 1620198	"P": 1906.0	"F": 5505}
{"v": 1	"t": 1620218	"P": 1895.75	"F": 5509}
{"v": 1	"t": 1620239	"P": 1885.75	"F": 5552}
{"v": 1	"t": 1620259	"P": 1861.5	"F": 5697}
{"v": 1	"t": 1620279	"P": 1851.25	"F": 5791}
{"v": 1	"t": 1620300	"P": 1854.25	"F": 5351}
{"v": 1	"t": 1620320	"P": 1852.75	"F": 5522}
{"v": 1	"t": 1620340	"P": 1830.75	"F": 5445}
{"v": 1	"t": 1620361	"P": 1816.75	"F": 5509}
{"v": 1	"t": 1620381	"P": 1821.5	"F": 5233}
{"v": 1	"t": 1620401	"P": 1816.0	"F": 5226}
{"v": 1	"t": 1620422	"P": 1808.75	"F": 5125}
{"v": 1	"t": 1620442	"P": 1807.5	"F": 5330}
{"v": 1	"t": 1620462	"P": 1800.25	"F": 5247}
{"v": 1	"t": 1620483	"P": 1800.5	"F": 5310}
{"v": 1	"t": 1620503	"P": 1798.5	"F": 5240}
{"v": 1	"t": 1620523	"P": 1788.5	"F": 5386}
{"v": 1	"t": 1620544	"P": 1796.0	"F": 5271}
{"v": 1	"t": 1620564	"P": 1785.75	"F": 5407}
{"v": 1	"t": 1620584	"P": 1793.5	"F": 5689}
{"v": 1	"t": 1620605	"P": 1791.5	"F": 5521}
{"v": 1	"t": 1620625	"P": 1791.0	"F": 5434}
{"v": 1	"t": 1620645	"P": 1781.0	"F": 5258}
{"v": 1	"t": 1620666	"P": 1775.5	"F": 5565}
{"v": 1	"t": 1620686	"P": 1785.0	"F": 5307}
{"v": 1	"t": 1620706	"P": 1786.75	"F": 5362}
{"v": 1	"t": 1620727	"P": 1782.5	"F": 5423}
{"v": 1	"t": 1620747	"P": 1777.75	"F": 5469}
{"v": 1	"t": 1620767	"P": 1787.75	"F": 5387}
{"v": 1	"t": 1620788	"P": 1793.25	"F": 5608}
{"v": 1	"t": 1620808	"P": 1783.25	"F": 5596}
{"v": 1	"t": 1620828	"P": 1790.5	"F": 5577}
{"v": 1	"t": 1620848	"P": 1797.25	"F": 5733}
{"v": 1	"t": 1620869	"P": 1789.5	"F": 5257}
{"v": 1	"t": 1620889	"P": 1797.0	"F": 5355}
{"v": 1	"t": 1620909	"P": 1798.0	"F": 5219}
{"v": 1	"t": 1620930	"P": 1803.0	"F": 5213}
{"v": 1	"t": 1620950	"P": 1804.5	"F": 5364}
{"v": 1	"t": 1620970	"P": 1804.0	"F": 4995}
{"v": 1	"t": 1620991	"P": 1807.0	"F": 5469}
{"v": 1	"t": 1621011	"P": 1819.25	"F": 5262}
{"v": 1	"t": 1621031	"P": 1831.25	"F": 5290}
{"v": 1	"t": 1621051	"P": 1831.75	"F": 5207}
{"v": 1	"t": 1621072	"P": 1836.5	"F": 5250}
{"v": 1	"t": 1621092	"P": 1852.25	"F": 4983}
{"v": 1	"t": 1621112	"P": 1857.75	"F": 5418}
{"v": 1	"t": 1621133	"P": 1859.0	"F": 5218}
{"v": 1	"t": 1621153	"P": 1878.75	"F": 5488}
{"v": 1	"t": 1621173	"P": 1883.75	"F": 5173	"C": 45.325	"D": 3146	"sn": 54091779688249	"file": "/data/device_log/data0000.out"}
{"v": 1	"t": 1621194	"P": 1887.25	"F": 5311}
{"v": 1	"t": 1621214	"P": 1897.75	"F": 5189}
{"v": 1	"t": 1621234	"P": 1915.25	"F": 5431}
{"v": 1	"t": 1621254	"P": 1904.25	"F": 5528}
{"v": 1	"t": 1621275	"P": 1925.0	"F": 5535}
{"v": 1	"t": 1621295	"P": 1918.0	"F": 5220}
{"v": 1	"t": 1621315	"P": 1924.5	"F": 5237}
{"v": 1	"t": 1621336	"P": 1939.5	"F": 5294}
{"v": 1	"t": 1621356	"P": 1942.75	"F": 5372}
{"v": 1	"t": 1621376	"P": 1933.5	"F": 5546}
{"v": 1	"t": 1621397	"P": 1939.5	"F": 5461}
{"v": 1	"t": 1621417	"P": 1934.0	"F": 5508}
{"v": 1	"t": 1621437	"P": 1953.25	"F": 5386}
{"v": 1	"t": 1621458	"P": 1950.5	"F": 5455}
{"v": 1	"t": 1621478	"P": 1944.25	"F": 5314}
{"v": 1	"t": 1621498	"P": 1955.25	"F": 5600}
{"v": 1	"t": 1621518	"P": 1951.75	"F": 5415}
{"v": 1	"t": 1621539	"P": 1954.5	"F": 5493}
{"v": 1	"t": 1621559	"P": 1947.75	"F": 5542}
{"v": 1	"t": 1621579	"P": 1948.75	"F": 5292}
{"v": 1	"t": 1621600	"P": 1949.25	"F": 5174}
{"v": 1	"t": 1621620	"P": 1954.0	"F": 5350}
{"v": 1	"t": 1621640	"P": 1948.0	"F": 5366}
{"v": 1	"t": 1621661	"P": 1954.25	"F": 5168}
{"v": 1	"t": 1621681	"P": 1965.5	"F": 5403}
{"v": 1	"t": 1621701	"P": 1953.0	"F": 5296}
{"v": 1	"t": 1621722	"P": 1952.75	"F": 5150}
{"v": 1	"t": 1621742	"P": 1954.0	"F": 5411}
{"v": 1	"t": 1621762	"P": 1953.25	"F": 5317}
{"v": 1	"t": 1621782	"P": 1957.75	"F": 5511}
{"v": 1	"t": 1621803	"P": 1954.0	"F": 5333}
{"v": 1	"t": 1621823	"P": 1950.25	"F": 5478}
{"v": 1	"t": 1621843	"P": 1953.75	"F": 5253}
{"v": 1	"t": 1621864	"P": 1954.5	"F": 5294}
{"v": 1	"t": 1621884	"P": 1957.75	"F": 5532}
{"v": 1	"t": 1621904	"P": 1945.5	"F": 5136}
{"v": 1	"t": 1621925	"P": 1954.5	"F": 5205}
{"v": 1	"t": 1621945	"P": 1960.75	"F": 5483}
{"v": 1	"t": 1621965	"P": 1948.25	"F": 5424}
{"v": 1	"t": 1621986	"P": 1944.5	"F": 5490}
{"v": 1	"t": 1622006	"P": 1952.0	"F": 5386}
{"v": 1	"t": 1622026	"P": 1954.25	"F": 5503}
{"v": 1	"t": 1622046	"P": 1946.75	"F": 5518}
{"v": 1	"t": 1622067	"P": 1950.5	"F": 5529}
{"v": 1	"t": 1622087	"P": 1945.5	"F": 5224}
{"v": 1	"t": 1622107	"P": 1953.25	"F": 5554}
{"v": 1	"t": 1622128	"P": 1944.0	"F": 5477}
{"v": 1	"t": 1622148	"P": 1941.5	"F": 5086}
{"v": 1	"t": 1622168	"P": 1941.75	"F": 5609}
{"v": 1	"t": 1622188	"P": 1949.25	"F": 5442	"C": 45.335	"D": 3146	"sn": 54091779688249	"file": "/data/device_log/data0000.out"}
{"v": 1	"t": 1622209	"P": 1943.0	"F": 5418}
{"v": 1	"t": 1622229	"P": 1941.75	"F": 5399}
{"v": 1	"t": 1622249	"P": 1941.0	"F": 5358}
{"v": 1	"t": 1622270	"P": 1947.0	"F": 5437}
{"v": 1	"t": 1622290	"P": 1941.75	"F": 5549}
{"v": 1	"t": 1622310	"P": 1940.0	"F": 5387}
{"v": 1	"t": 1622331	"P": 1938.25	"F": 5661}
{"v": 1	"t": 1622351	"P": 1947.75	"F": 5505}
{"v": 1	"t": 1622371	"P": 1931.75	"F": 5386}
{"v": 1	"t": 1622392	"P": 1928.75	"F": 5412}
{"v": 1	"t": 1622412	"P": 1925.5	"F": 5337}
{"v": 1	"t": 1622432	"P": 1917.75	"F": 5565}
{"v": 1	"t": 1622452	"P": 1912.5	"F": 5170}
{"v": 1	"t": 1622473	"P": 1902.75	"F": 5719}
{"v": 1	"t": 1622493	"P": 1897.0	"F": 5471}
{"v": 1	"t": 1622513	"P": 1876.5	"F": 5680}
{"v": 1	"t": 1622534	"P": 1878.0	"F": 5714}
{"v": 1	"t": 1622554	"P": 1862.25	"F": 5382}
{"v": 1	"t": 1622574	"P": 1858.25	"F": 5529}
{"v": 1	"t": 1622595	"P": 1837.25	"F": 5516}
{"v": 1	"t": 1622615	"P": 1839.5	"F": 5575}
{"v": 1	"t": 1622635	"P": 1829.0	"F": 5716}
{"v": 1	"t": 1622655	"P": 1826.25	"F": 5708}
{"v": 1	"t": 1622676	"P": 1817.25	"F": 5533}
{"v": 1	"t": 1622696	"P": 1809.25	"F": 5537}
{"v": 1	"t": 1622716	"P": 1796.25	"F": 5584}
{"v": 1	"t": 1622737	"P": 1799.5	"F": 5413}
{"v": 1	"t": 1622757	"P": 1790.25	"F": 5474}
{"v": 1	"t": 1622777	"P": 1794.5	"F": 5326}
{"v": 1	"t": 1622798	"P": 1783.25	"F": 5307}
{"v": 1	"t": 1622818	"P": 1780.5	"F": 5505}
{"v": 1	"t": 1622838	"P": 1773.0	"F": 5422}
{"v": 1	"t": 1622859	"P": 1775.75	"F": 5469}
{"v": 1	"t": 1622879	"P": 1780.5	"F": 5370}
{"v": 1	"t": 1622899	"P": 1770.5	"F": 5342}
{"v": 1	"t": 1622919	"P": 1775.5	"F": 5142}
{"v": 1	"t": 1622940	"P": 1781.25	"F": 5074}
{"v": 1	"t": 1622960	"P": 1775.5	"F": 5127}
{"v": 1	"t": 1622980	"P": 1769.75	"F": 5466}
{"v": 1	"t": 1623001	"P": 1775.25	"F": 5350}
{"v": 1	"t": 1623021	"P": 1785.75	"F": 5386}
{"v": 1	"t": 1623041	"P": 1782.75	"F": 5494}
{"v": 1	"t": 1623061	"P": 1783.0	"F": 5480}
{"v": 1	"t": 1623082	"P": 1790.75	"F": 5486}
{"v": 1	"t": 1623102	"P": 1786.5	"F": 5509}
{"v": 1	"t": 1623122	"P": 1790.75	"F": 5672}
{"v": 1	"t": 1623143	"P": 1796.75	"F": 5439}
{"v": 1	"t": 1623163	"P": 1792.75	"F": 5412}
{"v": 1	"t": 1623183	"P": 1803.25	"F": 5681}
{"v": 1	"t": 1623204	"P": 1815.25	"F": 5446	"C": 45.355	"D": 3146	"sn": 54091779688249	"file": "/data/device_log/data0000.out"}
{"v": 1	"t": 1623224	"P": 1813.0	"F": 5259}
{"v": 1	"t": 1623244	"P": 1826.0	"F": 5563}
{"v": 1	"t": 1623265	"P": 1834.5	"F": 5469}
{"v": 1	"t": 1623285	"P": 1836.25	"F": 5147}
{"v": 1	"t": 1623305	"P": 1847.25	"F": 5112}
{"v": 1	"t": 1623325	"P": 1860.0	"F": 4971}
{"v": 1	"t": 1623346	"P": 1854.75	"F": 5306}
{"v": 1	"t": 1623366	"P": 1871.75	"F": 5309}
{"v": 1	"t": 1623386	"P": 1872.0	"F": 5531}
{"v": 1	"t": 1623407	"P": 1881.25	"F": 5462}
{"v": 1	"t": 1623427	"P": 1885.5	"F": 5006}
{"v": 1	"t": 1623447	"P": 1897.0	"F": 4986}
{"v": 1	"t": 1623468	"P": 1888.5	"F": 5539}
{"v": 1	"t": 1623488	"P": 1900.75	"F": 5449}
{"v": 1	"t": 1623508	"P": 1903.25	"F": 5103}
{"v": 1	"t": 1623528	"P": 1903.75	"F": 5023}
{"v": 1	"t": 1623549	"P": 1914.75	"F": 5546}
{"v": 1	"t": 1623569	"P": 1908.5	"F": 5270}
{"v": 1	"t": 1623589	"P": 1911.25	"F": 5261}
{"v": 1	"t": 1623610	"P": 1915.5	"F": 5420}
{"v": 1	"t": 1623630	"P": 1924.75	"F": 5394}
{"v": 1	"t": 1623650	"P": 1921.0	"F": 5463}
{"v": 1	"t": 1623671	"P": 1922.0	"F": 5603}
{"v": 1	"t": 1623691	"P": 1926.5	"F": 5425}
{"v": 1	"t": 1623711	"P": 1923.5	"F": 5319}
{"v": 1	"t": 1623731	"P": 1930.5	"F": 5607}
{"v": 1	"t": 1623752	"P": 1919.0	"F": 5539}
{"v": 1	"t": 1623772	"P": 1929.0	"F": 5467}
{"v": 1	"t": 1623792	"P": 1934.5	"F": 5339}
{"v": 1	"t": 1623813	"P": 1924.25	"F": 5018}
{"v": 1	"t": 1623833	"P": 1922.25	"F": 5048}
{"v": 1	"t": 1623853	"P": 1932.75	"F": 5316}
{"v": 1	"t": 1623874	"P": 1941.25	"F": 5437}
{"v": 1	"t": 1623894	"P": 1941.0	"F": 5379}
{"v": 1	"t": 1623914	"P": 1929.75	"F": 5336}
{"v": 1	"t": 1623935	"P": 1932.75	"F": 5505}
{"v": 1	"t": 1623955	"P": 1936.5	"F": 4998}
{"v": 1	"t": 1623975	"P": 1939.0	"F": 5417}
{"v": 1	"t": 1623995	"P": 1938.5	"F": 5538}
{"v": 1	"t": 1624016	"P": 1929.75	"F": 5527}
{"v": 1	"t": 1624036	"P": 1935.5	"F": 5153}
{"v": 1	"t": 1624056	"P": 1937.0	"F": 5481}
{"v": 1	"t": 1624077	"P": 1934.75	"F": 5302}
{"v": 1	"t": 1624097	"P": 1929.75	"F": 5499}
{"v": 1	"t": 1624118	"P": 1936.5	"F": 5333}
{"v": 1	"t": 1624138	"P": 1937.75	"F": 5257}
{"v": 1	"t": 1624158	"P": 1935.25	"F": 5497}
{"v": 1	"t": 1624178	"P": 1928.75	"F": 5354}
{"v": 1	"t": 1624199	"P": 1939.5	"F": 5440}
{"v": 1	"t": 1624219	"P": 1923.5	"F": 5440	"C": 45.315	"D": 3146	"sn": 54091779688249	"file": "/data/device_log/data0000.out"}
{"v": 1	"t": 1624239	"P": 1932.25	"F": 5310}
{"v": 1	"t": 1624260	"P": 1938.75	"F": 5194}
{"v": 1	"t": 1624280	"P": 1937.0	"F": 5238}
{"v": 1	"t": 1624301	"P": 1925.0	"F": 5406}
{"v": 1	"t": 1624321	"P": 1929.5	"F": 5562}
{"v": 1	"t": 1624341	"P": 1927.5	"F": 5634}
{"v": 1	"t": 1624361	"P": 1925.25	"F": 5564}
{"v": 1	"t": 1624382	"P": 1924.5	"F": 5703}
{"v": 1	"t": 1624402	"P": 1924.75	"F": 5150}
{"v": 1	"t": 1624422	"P": 1932.0	"F": 5306}
{"v": 1	"t": 1624443	"P": 1927.25	"F": 5281}
{"v": 1	"t": 1624463	"P": 1928.5	"F": 5478}
{"v": 1	"t": 1624483	"P": 1935.5	"F": 5284}
{"v": 1	"t": 1624504	"P": 1933.25	"F": 5487}
{"v": 1	"t": 1624524	"P": 1935.0	"F": 5415}
{"v": 1	"t": 1624544	"P": 1921.75	"F": 5388}
{"v": 1	"t": 1624565	"P": 1923.5	"F": 5306}
{"v": 1	"t": 1624585	"P": 1925.5	"F": 5453}
{"v": 1	"t": 1624605	"P": 1923.75	"F": 5609}
{"v": 1	"t": 1624625	"P": 1933.25	"F": 5514}
{"v": 1	"t": 1624646	"P": 1925.75	"F": 5527}
{"v": 1	"t": 1624666	"P": 1932.75	"F": 5504}
{"v": 1	"t": 1624686	"P": 1922.75	"F": 5394}
{"v": 1	"t": 1624707	"P": 1934.25	"F": 5362}
{"v": 1	"t": 1624727	"P": 1935.5	"F": 5547}
{"v": 1	"t": 1624747	"P": 1927.75	"F": 5210}
{"v": 1	"t": 1624768	"P": 1946.0	"F": 5534}
{"v": 1	"t": 1624788	"P": 1928.5	"F": 5448}
{"v": 1	"t": 1624808	"P": 1931.75	"F": 5515}
{"v": 1	"t": 1624828	"P": 1936.0	"F": 5290}
{"v": 1	"t": 1624849	"P": 1927.0	"F": 5246}
{"v": 1	"t": 1624869	"P": 1922.0	"F": 5664}
{"v": 1	"t": 1624889	"P": 1912.75	"F": 5574}
{"v": 1	"t": 1624910	"P": 1924.0	"F": 5455}
{"v": 1	"t": 1624930	"P": 1918.0	"F": 5553}
{"v": 1	"t": 1624950	"P": 1911.5	"F": 5513}
{"v": 1	"t": 1624971	"P": 1900.5	"F": 5393}
{"v": 1	"t": 1624991	"P": 1912.5	"F": 5560}
{"v": 1	"t": 1625011	"P": 1905.0	"F": 5654}
{"v": 1	"t": 1625032	"P": 1894.75	"F": 5573}
{"v": 1	"t": 1625052	"P": 1889.25	"F": 5311}
{"v": 1	"t": 1625072	"P": 1891.25	"F": 5712}
{"v": 1	"t": 1625092	"P": 1888.25	"F": 5607}
{"v": 1	"t": 1625113	"P": 1880.0	"F": 5460}
{"v": 1	"t": 1625133	"P": 1874.5	"F": 5325}
{"v": 1	"t": 1625153	"P": 1882.75	"F": 5441}
{"v": 1	"t": 1625174	"P": 1872.0	"F": 5402}
{"v": 1	"t": 1625194	"P": 1875.5	"F": 5368}
{"v": 1	"t": 1625214	"P": 1863.0	"F": 5394}
{"v": 1	"t": 1625235	"P": 1859.5	"F": 5655	"C": 45.335	"D": 3146	"sn": 54091779688249	"file": "/data/device_log/data0000.out"}
{"v": 1	"t": 1625255	"P": 1855.5	"F": 5425}
{"v": 1	"t": 1625275	"P": 1857.25	"F": 5686}
{"v": 1	"t": 1625296	"P": 1838.25	"F": 5505}
{"v": 1	"t": 1625316	"P": 1846.5	"F": 5574}
{"v": 1	"t": 1625336	"P": 1842.75	"F": 5425}
{"v": 1	"t": 1625356	"P": 1829.0	"F": 5532}
{"v": 1	"t": 1625377	"P": 1835.5	"F": 5511}
{"v": 1	"t": 1625397	"P": 1827.5	"F": 5482}
{"v": 1	"t": 1625417	"P": 1830.5	"F": 5369}
{"v": 1	"t": 1625438	"P": 1814.25	"F": 5532}
{"v": 1	"t": 1625458	"P": 1825.5	"F": 5622}
{"v": 1	"t": 1625478	"P": 1816.5	"F": 5391}
{"v": 1	"t": 1625498	"P": 1823.0	"F": 5563}
{"v": 1	"t": 1625519	"P": 1819.0	"F": 5561}
{"v": 1	"t": 1625539	"P": 1817.0	"F": 5460}
{"v": 1	"t": 1625559	"P": 1810.25	"F": 5490}
{"v": 1	"t": 1625580	"P": 1821.5	"F": 5497}
{"v": 1	"t": 1625600	"P": 1811.0	"F": 5253}
{"v": 1	"t": 1625620	"P": 1800.0	"F": 5445}
{"v": 1	"t": 1625641	"P": 1810.5	"F": 5616}
{"v": 1	"t": 1625661	"P": 1810.25	"F": 5296}
{"v": 1	"t": 1625681	"P": 1806.5	"F": 5407}
{"v": 1	"t": 1625702	"P": 1803.0	"F": 5570}
{"v": 1	"t": 1625722	"P": 1814.0	"F": 5314}
{"v": 1	"t": 1625742	"P": 1806.75	"F": 5446}
{"v": 1	"t": 1625763	"P": 1823.0	"F": 5535}
{"v": 1	"t": 1625783	"P": 1811.0	"F": 5578}
{"v": 1	"t": 1625803	"P": 1819.25	"F": 5551}
{"v": 1	"t": 1625824	"P": 1833.25	"F": 5273}
{"v": 1	"t": 1625844	"P": 1843.75	"F": 5318}
{"v": 1	"t": 1625864	"P": 1846.0	"F": 5431}
{"v": 1	"t": 1625885	"P": 1857.0	"F": 5307}
{"v": 1	"t": 1625905	"P": 1872.0	"F": 5530}
{"v": 1	"t": 1625926	"P": 1869.5	"F": 5328}
{"v": 1	"t": 1625946	"P": 1888.75	"F": 5409}
{"v": 1	"t": 1625966	"P": 1892.25	"F": 5521}
{"v": 1	"t": 1625987	"P": 1890.0	"F": 5336}
{"v": 1	"t": 1626007	"P": 1894.25	"F": 5547}
{"v": 1	"t": 1626027	"P": 1903.25	"F": 5182}
{"v": 1	"t": 1626048	"P": 1907.75	"F": 5425}
{"v": 1	"t": 1626068	"P": 1911.5	"F": 5560}
{"v": 1	"t": 1626088	"P": 1913.25	"F": 5536}
{"v": 1	"t": 1626109	"P": 1912.0	"F": 5391}
{"v": 1	"t": 1626129	"P": 1911.5	"F": 5178}
{"v": 1	"t": 1626150	"P": 1911.5	"F": 5598}
{"v": 1	"t": 1626170	"P": 1925.0	"F": 5489}
{"v": 1	"t": 1626190	"P": 1922.25	"F": 5382}
{"v": 1	"t": 1626211	"P": 1919.5	"F": 5319}
{"v": 1	"t": 1626231	"P": 1933.25	"F": 5331}
{"v": 1	"t": 1626251	"P": 1923.0	"F": 5610	"C": 45.355	"D": 3146	"sn": 54091779688249	"file": "/data/device_log/data0000.out"}
{"v": 1	"t": 1626272	"P": 1926.75	"F": 5053}
{"v": 1	"t": 1626292	"P": 1933.0	"F": 5331}
{"v": 1	"t": 1626313	"P": 1922.5	"F": 5323}
{"v": 1	"t": 1626333	"P": 1926.0	"F": 5517}
{"v": 1	"t": 1626353	"P": 1940.25	"F": 5429}
{"v": 1	"t": 1626374	"P": 1932.75	"F": 5390}
{"v": 1	"t": 1626394	"P": 1933.75	"F": 5397}
{"v": 1	"t": 1626414	"P": 1930.25	"F": 5428}
{"v": 1	"t": 1626435	"P": 1931.25	"F": 5391}
{"v": 1	"t": 1626455	"P": 1940.75	"F": 5132}
{"v": 1	"t": 1626476	"P": 1923.25	"F": 5313}
{"v": 1	"t": 1626496	"P": 1935.5	"F": 5377}
{"v": 1	"t": 1626516	"P": 1921.5	"F": 5180}
{"v": 1	"t": 1626537	"P": 1937.5	"F": 5465}
{"v": 1	"t": 1626557	"P": 1930.0	"F": 5448}
{"v": 1	"t": 1626577	"P": 1920.0	"F": 5205}
{"v": 1	"t": 1626598	"P": 1930.75	"F": 5552}
{"v": 1	"t": 1626618	"P": 1925.0	"F": 5369}
{"v": 1	"t": 1626639	"P": 1926.0	"F": 5187}
{"v": 1	"t": 1626659	"P": 1927.75	"F": 5200}
{"v": 1	"t": 1626679	"P": 1926.5	"F": 5336}
{"v": 1	"t": 1626700	"P": 1925.0	"F": 5491}
{"v": 1	"t": 1626720	"P": 1916.75	"F": 5493}
{"v": 1	"t": 1626740	"P": 1926.5	"F": 5569}
{"v": 1	"t": 1626761	"P": 1911.5	"F": 5392}
{"v": 1	"t": 1626781	"P": 1917.0	"F": 5549}
{"v": 1	"t": 1626802	"P": 1915.25	"F": 5240}
{"v": 1	"t": 1626822	"P": 1922.25	"F": 5387}
{"v": 1	"t": 1626842	"P": 1906.75	"F": 5494}
{"v": 1	"t": 1626863	"P": 1911.25	"F": 5418}
{"v": 1	"t": 1626883	"P": 1913.25	"F": 5462}
{"v": 1	"t": 1626904	"P": 1912.0	"F": 5468}
{"v": 1	"t": 1626924	"P": 1906.25	"F": 5604}
{"v": 1	"t": 1626944	"P": 1908.5	"F": 5493}
{"v": 1	"t": 1626965	"P": 1913.0	"F": 5464}
{"v": 1	"t": 1626985	"P": 1899.75	"F": 5401}
{"v": 1	"t": 1627005	"P": 1903.0	"F": 5461}
{"v": 1	"t": 1627026	"P": 1899.75	"F": 5411}
{"v": 1	"t": 1627046	"P": 1910.5	"F": 5245}
{"v": 1	"t": 1627067	"P": 1901.5	"F": 5481}
{"v": 1	"t": 1627087	"P": 1895.75	"F": 5560}
{"v": 1	"t": 1627107	"P": 1898.0	"F": 5416}
{"v": 1	"t": 1627128	"P": 1905.25	"F": 5593}
{"v": 1	"t": 1627148	"P": 1886.5	"F": 5470}
{"v": 1	"t": 1627168	"P": 1895.25	"F": 5213}
{"v": 1	"t": 1627189	"P": 1893.25	"F": 5388}
{"v": 1	"t": 1627209	"P": 1901.5	"F": 5493}
{"v": 1	"t": 1627230	"P": 1894.75	"F": 5245}
{"v": 1	"t": 1627250	"P": 1892.25	"F": 5676}
{"v": 1	"t": 1627270	"P": 1897.75	"F": 5425	"C": 45.295	"D": 3146	"sn": 54091779688249	"file": "/data/device_log/data0000.out"}
{"v": 1	"t": 1627291	"P": 1892.5	"F": 5546}
{"v": 1	"t": 1627311	"P": 1899.25	"F": 5594}
{"v": 1	"t": 1627331	"P": 1895.5	"F": 5660}
{"v": 1	"t": 1627352	"P": 1892.0	"F": 5444}
{"v": 1	"t": 1627372	"P": 1892.75	"F": 5571}
{"v": 1	"t": 1627393	"P": 1897.5	"F": 5515}
{"v": 1	"t": 1627413	"P": 1890.25	"F": 5325}
{"v": 1	"t": 1627433	"P": 1891.25	"F": 5419}
{"v": 1	"t": 1627454	"P": 1894.25	"F": 5431}
{"v": 1	"t": 1627474	"P": 1899.25	"F": 5625}
{"v": 1	"t": 1627495	"P": 1886.75	"F": 5424}
{"v": 1	"t": 1627515	"P": 1904.25	"F": 5574}
{"v": 1	"t": 1627536	"P": 1901.75	"F": 5551}
{"v": 1	"t": 1627556	"P": 1899.75	"F": 5533}
{"v": 1	"t": 1627577	"P": 1905.25	"F": 5512}
{"v": 1	"t": 1627597	"P": 1910.0	"F": 5473}
{"v": 1	"t": 1627618	"P": 1906.0	"F": 5570}
{"v": 1	"t": 1627638	"P": 1903.25	"F": 5525}
{"v": 1	"t": 1627658	"P": 1900.25	"F": 5402}
{"v": 1	"t": 1627679	"P": 1902.25	"F": 5465}
{"v": 1	"t": 1627699	"P": 1902.25	"F": 5581}
{"v": 1	"t": 1627719	"P": 1892.25	"F": 5403}
{"v": 1	"t": 1627740	"P": 1898.5	"F": 5505}
{"v": 1	"t": 1627760	"P": 1890.0	"F": 5598}
{"v": 1	"t": 1627780	"P": 1887.0	"F": 5442}
{"v": 1	"t": 1627801	"P": 1883.75	"F": 5325}
{"v": 1	"t": 1627821	"P": 1868.5	"F": 5428}
{"v": 1	"t": 1627841	"P": 1878.5	"F": 5470}
{"v": 1	"t": 1627861	"P": 1872.75	"F": 5473}
{"v": 1	"t": 1627882	"P": 1867.5	"F": 5470}
{"v": 1	"t": 1627902	"P": 1866.25	"F": 5278}
{"v": 1	"t": 1627922	"P": 1856.75	"F": 5341}
{"v": 1	"t": 1627943	"P": 1864.0	"F": 5440}
{"v": 1	"t": 1627963	"P": 1859.5	"F": 5427}
{"v": 1	"t": 1627983	"P": 1847.5	"F": 5133}
{"v": 1	"t": 1628004	"P": 1851.25	"F": 5575}
{"v": 1	"t": 1628024	"P": 1841.5	"F": 5507}
{"v": 1	"t": 1628044	"P": 1841.5	"F": 5272}
{"v": 1	"t": 1628065	"P": 1843.5	"F": 5284}
{"v": 1	"t": 1628085	"P": 1836.5	"F": 5597}
{"v": 1	"t": 1628105	"P": 1840.0	"F": 5660}
{"v": 1	"t": 1628125	"P": 1833.5	"F": 5352}
{"v": 1	"t": 1628146	"P": 1835.0	"F": 5480}
{"v": 1	"t": 1628166	"P": 1832.0	"F": 5609}
{"v": 1	"t": 1628187	"P": 1823.25	"F": 5134}
{"v": 1	"t": 1628207	"P": 1826.25	"F": 5437}
{"v": 1	"t": 1628227	"P": 1828.0	"F": 5553}
{"v": 1	"t": 1628248	"P": 1830.25	"F": 5353}
{"v": 1	"t": 1628268	"P": 1823.0	"F": 5649}
{"v": 1	"t": 1628288	"P": 1832.5	"F": 5319	"C": 45.335	"D": 3146	"sn": 54091779688249	"file": "/data/device_log/data0000.out"}
{"v": 1	"t": 1628309	"P": 1827.5	"F": 5556}
{"v": 1	"t": 1628329	"P": 1821.0	"F": 5300}
{"v": 1	"t": 1628349	"P": 1818.25	"F": 5583}
{"v": 1	"t": 1628370	"P": 1827.5	"F": 5512}
{"v": 1	"t": 1628390	"P": 1820.5	"F": 5647}
{"v": 1	"t": 1628410	"P": 1833.75	"F": 5638}
{"v": 1	"t": 1628430	"P": 1816.0	"F": 5532}
{"v": 1	"t": 1628451	"P": 1831.0	"F": 5712}
{"v": 1	"t": 1628471	"P": 1825.25	"F": 5577}
{"v": 1	"t": 1628491	"P": 1836.0	"F": 5469}
{"v": 1	"t": 1628512	"P": 1821.5	"F": 5606}
{"v": 1	"t": 1628532	"P": 1828.75	"F": 5514}
{"v": 1	"t": 1628552	"P": 1833.25	"F": 5754}
{"v": 1	"t": 1628573	"P": 1834.25	"F": 5533}
{"v": 1	"t": 1628593	"P": 1834.0	"F": 5370}
{"v": 1	"t": 1628613	"P": 1835.0	"F": 5517}
{"v": 1	"t": 1628634	"P": 1836.75	"F": 5456}
{"v": 1	"t": 1628654	"P": 1846.75	"F": 5354}
{"v": 1	"t": 1628674	"P": 1851.0	"F": 5384}
{"v": 1	"t": 1628695	"P": 1845.75	"F": 5459}
{"v": 1	"t": 1628715	"P": 1845.25	"F": 5347}
{"v": 1	"t": 1628736	"P": 1861.75	"F": 5526}
{"v": 1	"t": 1628756	"P": 1863.75	"F": 5410}
{"v": 1	"t": 1628776	"P": 1875.75	"F": 5380}
{"v": 1	"t": 1628797	"P": 1863.5	"F": 5429}
{"v": 1	"t": 1628817	"P": 1879.0	"F": 5621}
{"v": 1	"t": 1628837	"P": 1885.5	"F": 5596}
{"v": 1	"t": 1628858	"P": 1891.0	"F": 5259}
{"v": 1	"t": 1628878	"P": 1890.75	"F": 5382}
{"v": 1	"t": 1628898	"P": 1887.0	"F": 5413}
{"v": 1	"t": 1628918	"P": 1902.25	"F": 5357}
{"v": 1	"t": 1628939	"P": 1901.75	"F": 5313}
{"v": 1	"t": 1628959	"P": 1895.5	"F": 5409}
{"v": 1	"t": 1628979	"P": 1909.25	"F": 5295}
{"v": 1	"t": 1629000	"P": 1916.25	"F": 5263}
{"v": 1	"t": 1629020	"P": 1915.25	"F": 5427}
{"v": 1	"t": 1629040	"P": 1910.75	"F": 5361}
{"v": 1	"t": 1629061	"P": 1902.0	"F": 4962}
{"v": 1	"t": 1629081	"P": 1919.0	"F": 5730}
{"v": 1	"t": 1629101	"P": 1919.0	"F": 5383}
{"v": 1	"t": 1629122	"P": 1914.75	"F": 5094}
{"v": 1	"t": 1629142	"P": 1918.0	"F": 5465}
{"v": 1	"t": 1629162	"P": 1913.75	"F": 5548}
{"v": 1	"t": 1629183	"P": 1916.0	"F": 5352}
{"v": 1	"t": 1629203	"P": 1910.75	"F": 5746}
{"v": 1	"t": 1629223	"P": 1914.25	"F": 5182}
{"v": 1	"t": 1629244	"P": 1926.0	"F": 5326}
{"v": 1	"t": 1629264	"P": 1915.75	"F": 5386}
{"v": 1	"t": 1629284	"P": 1928.25	"F": 5197}
{"v": 1	"t": 1629305	"P": 1922.75	"F": 5406	"C": 45.315	"D": 3146	"sn": 54091779688249	"file": "/data/device_log/data0000.out"}
{"v": 1	"t": 1629325	"P": 1928.5	"F": 5319}
{"v": 1	"t": 1629345	"P": 1919.25	"F": 5389}
{"v": 1	"t": 1629366	"P": 1925.5	"F": 5670}
{"v": 1	"t": 1629386	"P": 1923.25	"F": 5592}
{"v": 1	"t": 1629406	"P": 1926.5	"F": 5323}
{"v": 1	"t": 1629427	"P": 1921.25	"F": 5684}
{"v": 1	"t": 1629447	"P": 1917.75	"F": 5442}
{"v": 1	"t": 1629467	"P": 1921.25	"F": 5264}
{"v": 1	"t": 1629488	"P": 1928.75	"F": 5369}
{"v": 1	"t": 1629508	"P": 1918.5	"F": 5434}
{"v": 1	"t": 1629528	"P": 1927.0	"F": 5433}
{"v": 1	"t": 1629548	"P": 1925.75	"F": 5587}
{"v": 1	"t": 1629569	"P": 1919.25	"F": 5225}
{"v": 1	"t": 1629589	"P": 1923.75	"F": 5437}
{"v": 1	"t": 1629609	"P": 1916.25	"F": 5272}
{"v": 1	"t": 1629630	"P": 1932.25	"F": 5442}
{"v": 1	"t": 1629650	"P": 1933.5	"F": 5467}
{"v": 1	"t": 1629670	"P": 1929.5	"F": 5496}
{"v": 1	"t": 1629691	"P": 1929.75	"F": 5235}
{"v": 1	"t": 1629711	"P": 1930.25	"F": 5395}
{"v": 1	"t": 1629731	"P": 1927.25	"F": 5387}
{"v": 1	"t": 1629752	"P": 1927.25	"F": 5235}
{"v": 1	"t": 1629772	"P": 1926.0	"F": 5295}
{"v": 1	"t": 1629792	"P": 1928.75	"F": 5428}
{"v": 1	"t": 1629813	"P": 1918.0	"F": 5433}
{"v": 1	"t": 1629833	"P": 1923.5	"F": 5458}
{"v": 1	"t": 1629853	"P": 1921.75	"F": 5631}
{"v": 1	"t": 1629874	"P": 1911.0	"F": 5465}
{"v": 1	"t": 1629894	"P": 1910.5	"F": 5608}
{"v": 1	"t": 1629914	"P": 1917.5	"F": 5464}
{"v": 1	"t": 1629935	"P": 1922.5	"F": 5508}
{"v": 1	"t": 1629955	"P": 1911.25	"F": 5340}
{"v": 1	"t": 1629975	"P": 1907.0	"F": 5512}
{"v": 1	"t": 1629996	"P": 1909.25	"F": 5399}
{"v": 1	"t": 1630016	"P": 1910.25	"F": 5386}
{"v": 1	"t": 1630036	"P": 1904.5	"F": 5571}
{"v": 1	"t": 1630057	"P": 1898.5	"F": 5535}
{"v": 1	"t": 1630077	"P": 1899.25	"F": 5513}
{"v": 1	"t": 1630097	"P": 1901.0	"F": 5189}
{"v": 1	"t": 1630117	"P": 1900.25	"F": 5279}
{"v": 1	"t": 1630138	"P": 1902.25	"F": 5574}
{"v": 1	"t": 1630158	"P": 1893.25	"F": 5303}
{"v": 1	"t": 1630178	"P": 1887.75	"F": 5453}
{"v": 1	"t": 1630199	"P": 1888.25	"F": 5404}
{"v": 1	"t": 1630219	"P": 1878.25	"F": 5359}
{"v": 1	"t": 1630239	"P": 1874.0	"F": 5520}
{"v": 1	"t": 1630260	"P": 1876.75	"F": 5196}
{"v": 1	"t": 1630280	"P": 1869.25	"F": 5561}
{"v": 1	"t": 1630300	"P": 1852.25	"F": 5461}
{"v": 1	"t": 1630321	"P": 1851.75	"F": 5664	"C": 45.335	"D": 3146	"sn": 54091779688249	"file": "/data/device_log/data0000.out"}
{"v": 1	"t": 1630341	"P": 1845.75	"F": 5541}
{"v": 1	"t": 1630361	"P": 1839.75	"F": 5217}
{"v": 1	"t": 1630382	"P": 1830.0	"F": 5452}
{"v": 1	"t": 1630402	"P": 1835.0	"F": 5439}
{"v": 1	"t": 1630423	"P": 1830.25	"F": 5632}
{"v": 1	"t": 1630443	"P": 1827.25	"F": 5591}
{"v": 1	"t": 1630463	"P": 1826.0	"F": 5581}
{"v": 1	"t": 1630484	"P": 1823.0	"F": 5373}
{"v": 1	"t": 1630504	"P": 1811.25	"F": 5392}
{"v": 1	"t": 1630524	"P": 1802.75	"F": 5608}
{"v": 1	"t": 1630544	"P": 1807.5	"F": 5345}
{"v": 1	"t": 1630565	"P": 1806.5	"F": 5471}
{"v": 1	"t": 1630585	"P": 1792.0	"F": 5566}
{"v": 1	"t": 1630605	"P": 1790.75	"F": 5479}
{"v": 1	"t": 1630626	"P": 1791.75	"F": 5577}
{"v": 1	"t": 1630646	"P": 1800.25	"F": 5708}
{"v": 1	"t": 1630666	"P": 1797.75	"F": 5414}
{"v": 1	"t": 1630687	"P": 1788.0	"F": 5581}
{"v": 1	"t": 1630707	"P": 1801.5	"F": 5773}
{"v": 1	"t": 1630727	"P": 1790.75	"F": 5312}
{"v": 1	"t": 1630748	"P": 1795.0	"F": 5332}
{"v": 1	"t": 1630768	"P": 1797.5	"F": 5356}
{"v": 1	"t": 1630788	"P": 1793.25	"F": 5472}
{"v": 1	"t": 1630809	"P": 1801.0	"F": 5387}
{"v": 1	"t": 1630829	"P": 1807.0	"F": 5477}
{"v": 1	"t": 1630849	"P": 1798.75	"F": 5308}
{"v": 1	"t": 1630870	"P": 1812.25	"F": 5505}
{"v": 1	"t": 1630890	"P": 1808.5	"F": 5590}
{"v": 1	"t": 1630910	"P": 1820.5	"F": 5354}
{"v": 1	"t": 1630931	"P": 1826.75	"F": 5319}
{"v": 1	"t": 1630951	"P": 1831.0	"F": 5334}
{"v": 1	"t": 1630972	"P": 1837.75	"F": 5402}
{"v": 1	"t": 1630992	"P": 1855.5	"F": 5463}
{"v": 1	"t": 1631013	"P": 1859.0	"F": 5460}
{"v": 1	"t": 1631033	"P": 1863.5	"F": 5429}
{"v": 1	"t": 1631054	"P": 1883.75	"F": 5429}
{"v": 1	"t": 1631074	"P": 1878.25	"F": 5523}
{"v": 1	"t": 1631095	"P": 1886.25	"F": 5310}
{"v": 1	"t": 1631115	"P": 1894.5	"F": 5435}
{"v": 1	"t": 1631135	"P": 1899.25	"F": 5220}
{"v": 1	"t": 1631156	"P": 1906.25	"F": 5391}
{"v": 1	"t": 1631176	"P": 1910.5	"F": 5336}
{"v": 1	"t": 1631196	"P": 1924.75	"F": 5334}
{"v": 1	"t": 1631217	"P": 1918.25	"F": 5389}
{"v": 1	"t": 1631237	"P": 1925.25	"F": 5484}
{"v": 1	"t": 1631257	"P": 1916.25	"F": 5155}
{"v": 1	"t": 1631277	"P": 1921.75	"F": 5114}
{"v": 1	"t": 1631298	"P": 1931.75	"F": 5038}
{"v": 1	"t": 1631318	"P": 1936.0	"F": 5402}
{"v": 1	"t": 1631338	"P": 1935.5	"F": 5735	"C": 45.325	"D": 3146	"sn": 54091779688249	"file": "/data/device_log/data0000.out"}
{"v": 1	"t": 1631359	"P": 1943.5	"F": 5565}
{"v": 1	"t": 1631379	"P": 1937.25	"F": 5487}
{"v": 1	"t": 1631399	"P": 1933.0	"F": 5441}
{"v": 1	"t": 1631420	"P": 1942.25	"F": 5405}
{"v": 1	"t": 1631440	"P": 1950.25	"F": 5243}
{"v": 1	"t": 1631460	"P": 1953.25	"F": 5627}
{"v": 1	"t": 1631481	"P": 1950.25	"F": 5611}
{"v": 1	"t": 1631501	"P": 1955.25	"F": 5670}
{"v": 1	"t": 1631521	"P": 1951.5	"F": 5517}
{"v": 1	"t": 1631541	"P": 1954.25	"F": 5344}
{"v": 1	"t": 1631562	"P": 1952.25	"F": 5407}
{"v": 1	"t": 1631582	"P": 1962.75	"F": 5251}
{"v": 1	"t": 1631602	"P": 1956.75	"F": 5279}
{"v": 1	"t": 1631623	"P": 1947.75	"F": 5531}
{"v": 1	"t": 1631643	"P": 1943.5	"F": 5407}
{"v": 1	"t": 1631664	"P": 1956.5	"F": 5462}
{"v": 1	"t": 1631684	"P": 1946.25	"F": 5393}
{"v": 1	"t": 1631704	"P": 1954.75	"F": 5348}
{"v": 1	"t": 1631725	"P": 1952.5	"F": 5431}
{"v": 1	"t": 1631745	"P": 1954.25	"F": 5442}
{"v": 1	"t": 1631765	"P": 1949.5	"F": 5378}
{"v": 1	"t": 1631786	"P": 1960.0	"F": 5529}
{"v": 1	"t": 1631806	"P": 1959.25	"F": 5666}
{"v": 1	"t": 1631826	"P": 1952.75	"F": 5148}
{"v": 1	"t": 1631847	"P": 1947.25	"F": 5521}
{"v": 1	"t": 1631867	"P": 1952.0	"F": 5452}
{"v": 1	"t": 1631887	"P": 1961.25	"F": 5346}
{"v": 1	"t": 1631908	"P": 1952.0	"F": 5432}
{"v": 1	"t": 1631928	"P": 1953.25	"F": 5151}
{"v": 1	"t": 1631948	"P": 1951.25	"F": 5161}
{"v": 1	"t": 1631968	"P": 1962.5	"F": 5358}
{"v": 1	"t": 1631989	"P": 1951.25	"F": 5579}
{"v": 1	"t": 1632009	"P": 1945.75	"F": 5528}
{"v": 1	"t": 1632029	"P": 1938.5	"F": 5405}
{"v": 1	"t": 1632050	"P": 1947.25	"F": 5541}
{"v": 1	"t": 1632070	"P": 1942.0	"F": 5578}
{"v": 1	"t": 1632090	"P": 1942.75	"F": 5553}
{"v": 1	"t": 1632111	"P": 1937.0	"F": 5565}
{"v": 1	"t": 1632131	"P": 1944.75	"F": 5434}
{"v": 1	"t": 1632151	"P": 1944.25	"F": 5438}
{"v": 1	"t": 1632172	"P": 1942.75	"F": 5641}
{"v": 1	"t": 1632192	"P": 1929.75	"F": 5379}
{"v": 1	"t": 1632212	"P": 1945.25	"F": 5488}
{"v": 1	"t": 1632233	"P": 1927.25	"F": 5624}
{"v": 1	"t": 1632253	"P": 1927.5	"F": 5593}
{"v": 1	"t": 1632274	"P": 1934.25	"F": 5567}
{"v": 1	"t": 1632294	"P": 1932.75	"F": 5455}
{"v": 1	"t": 1632314	"P": 1916.5	"F": 5496}
{"v": 1	"t": 1632334	"P": 1926.5	"F": 5614}
{"v": 1	"t": 1632355	"P": 1918.75	"F": 5467	"C": 45.315	"D": 3146	"sn": 54091779688249	"file": "/data/device_log/data0000.out"}
{"v": 1	"t": 1632375	"P": 1912.0	"F": 5402}
{"v": 1	"t": 1632395	"P": 1906.5	"F": 5570}
{"v": 1	"t": 1632416	"P": 1909.5	"F": 5339}
{"v": 1	"t": 1632436	"P": 1901.0	"F": 5452}
{"v": 1	"t": 1632456	"P": 1902.25	"F": 5432}
{"v": 1	"t": 1632477	"P": 1895.75	"F": 5564}
{"v": 1	"t": 1632497	"P": 1880.5	"F": 5634}
{"v": 1	"t": 1632517	"P": 1887.25	"F": 5465}
{"v": 1	"t": 1632537	"P": 1878.0	"F": 5752}
{"v": 1	"t": 1632558	"P": 1871.25	"F": 5289}
{"v": 1	"t": 1632578	"P": 1853.5	"F": 5491}
{"v": 1	"t": 1632598	"P": 1857.75	"F": 5497}
{"v": 1	"t": 1632619	"P": 1846.0	"F": 5328}
{"v": 1	"t": 1632639	"P": 1836.75	"F": 5433}
{"v": 1	"t": 1632659	"P": 1836.5	"F": 5562}
{"v": 1	"t": 1632680	"P": 1835.0	"F": 5549}
{"v": 1	"t": 1632700	"P": 1832.5	"F": 5416}
{"v": 1	"t": 1632720	"P": 1829.5	"F": 5599}
{"v": 1	"t": 1632741	"P": 1821.0	"F": 5513}
{"v": 1	"t": 1632761	"P": 1829.75	"F": 5385}
{"v": 1	"t": 1632781	"P": 1820.0	"F": 5548}
{"v": 1	"t": 1632802	"P": 1817.5	"F": 5449}
{"v": 1	"t": 1632822	"P": 1817.5	"F": 5420}
{"v": 1	"t": 1632842	"P": 1813.75	"F": 5414}
{"v": 1	"t": 1632863	"P": 1803.75	"F": 5669}
{"v": 1	"t": 1632883	"P": 1803.5	"F": 5122}
{"v": 1	"t": 1632903	"P": 1802.0	"F": 5646}
{"v": 1	"t": 1632924	"P": 1804.5	"F": 5589}
{"v": 1	"t": 1632944	"P": 1802.75	"F": 5547}
{"v": 1	"t": 1632964	"P": 1803.5	"F": 5278}
{"v": 1	"t": 1632984	"P": 1798.5	"F": 5619}
{"v": 1	"t": 1633005	"P": 1801.25	"F": 5464}
{"v": 1	"t": 1633025	"P": 1799.5	"F": 5453}
{"v": 1	"t": 1633045	"P": 1799.0	"F": 5484}
{"v": 1	"t": 1633066	"P": 1798.25	"F": 5460}
{"v": 1	"t": 1633086	"P": 1804.25	"F": 5470}
{"v": 1	"t": 1633106	"P": 1802.75	"F": 5502}
{"v": 1	"t": 1633127	"P": 1811.75	"F": 5463}
{"v": 1	"t": 1633147	"P": 1795.5	"F": 5290}
{"v": 1	"t": 1633167	"P": 1806.0	"F": 5747}
{"v": 1	"t": 1633188	"P": 1805.25	"F": 5428}
{"v": 1	"t": 1633208	"P": 1804.5	"F": 5637}
{"v": 1	"t": 1633228	"P": 1808.75	"F": 5291}
{"v": 1	"t": 1633248	"P": 1810.0	"F": 5349}
{"v": 1	"t": 1633269	"P": 1807.75	"F": 5532}
{"v": 1	"t": 1633289	"P": 1819.25	"F": 5341}
{"v": 1	"t": 1633310	"P": 1828.5	"F": 5397}
{"v": 1	"t": 1633330	"P": 1839.0	"F": 5319}
{"v": 1	"t": 1633351	"P": 1836.25	"F": 5389}
{"v": 1	"t": 1633371	"P": 1855.75	"F": 5398	"C": 45.31	"D": 3146	"sn": 54091779688249	"file": "/data/device_log/data0000.out"}
{"v": 1	"t": 1633391	"P": 1854.25	"F": 5400}
{"v": 1	"t": 1633411	"P": 1865.75	"F": 5481}
{"v": 1	"t": 1633432	"P": 1870.5	"F": 5339}
{"v": 1	"t": 1633452	"P": 1876.5	"F": 5362}
{"v": 1	"t": 1633472	"P": 1878.5	"F": 5509}
{"v": 1	"t": 1633493	"P": 1881.25	"F": 5602}
{"v": 1	"t": 1633513	"P": 1885.25	"F": 5597}
{"v": 1	"t": 1633533	"P": 1899.0	"F": 5560}
{"v": 1	"t": 1633554	"P": 1899.25	"F": 5472}
{"v": 1	"t": 1633574	"P": 1908.5	"F": 5448}
{"v": 1	"t": 1633594	"P": 1901.75	"F": 5407}
{"v": 1	"t": 1633615	"P": 1900.75	"F": 5387}
{"v": 1	"t": 1633635	"P": 1911.25	"F": 5437}
{"v": 1	"t": 1633655	"P": 1919.25	"F": 5197}
{"v": 1	"t": 1633675	"P": 1909.75	"F": 5408}
{"v": 1	"t": 1633696	"P": 1918.75	"F": 5620}
{"v": 1	"t": 1633716	"P": 1926.0	"F": 5395}
{"v": 1	"t": 1633736	"P": 1921.75	"F": 5478}
{"v": 1	"t": 1633757	"P": 1916.5	"F": 5663}
{"v": 1	"t": 1633777	"P": 1924.5	"F": 5387}
{"v": 1	"t": 1633797	"P": 1928.25	"F": 5491}
{"v": 1	"t": 1633818	"P": 1922.0	"F": 5367}
{"v": 1	"t": 1633838	"P": 1919.25	"F": 5289}
{"v": 1	"t": 1633859	"P": 1921.75	"F": 5339}
{"v": 1	"t": 1633879	"P": 1924.75	"F": 5486}
{"v": 1	"t": 1633899	"P": 1917.5	"F": 5409}
{"v": 1	"t": 1633920	"P": 1934.25	"F": 5450}
{"v": 1	"t": 1633940	"P": 1920.75	"F": 5491}
{"v": 1	"t": 1633960	"P": 1923.25	"F": 5517}
{"v": 1	"t": 1633981	"P": 1921.75	"F": 5210}
{"v": 1	"t": 1634001	"P": 1924.75	"F": 5368}
{"v": 1	"t": 1634021	"P": 1917.75	"F": 5509}
{"v": 1	"t": 1634042	"P": 1925.0	"F": 5585}
{"v": 1	"t": 1634062	"P": 1928.75	"F": 5442}
{"v": 1	"t": 1634082	"P": 1925.5	"F": 5627}
{"v": 1	"t": 1634102	"P": 1920.25	"F": 5504}
{"v": 1	"t": 1634123	"P": 1924.25	"F": 5338}
{"v": 1	"t": 1634143	"P": 1925.5	"F": 5221}
{"v": 1	"t": 1634163	"P": 1921.5	"F": 5205}
{"v": 1	"t": 1634184	"P": 1922.25	"F": 5266}
{"v": 1	"t": 1634204	"P": 1910.75	"F": 5472}
{"v": 1	"t": 1634224	"P": 1923.5	"F": 5415}
{"v": 1	"t": 1634245	"P": 1910.25	"F": 5542}
{"v": 1	"t": 1634265	"P": 1923.5	"F": 5735}
{"v": 1	"t": 1634285	"P": 1921.0	"F": 5429}
{"v": 1	"t": 1634306	"P": 1911.75	"F": 5626}
{"v": 1	"t": 1634326	"P": 1922.0	"F": 5595}
{"v": 1	"t": 1634346	"P": 1924.75	"F": 5534}
{"v": 1	"t": 1634366	"P": 1919.0	"F": 5515}
{"v": 1	"t": 1634387	"P": 1911.75	"F": 5370	"C": 45.285	"D": 3146	"sn": 54091779688249	"file": "/data/device_log/data0000.out"}
{"v": 1	"t": 1634407	"P": 1915.25	"F": 5359}
{"v": 1	"t": 1634428	"P": 1917.75	"F": 5345}
{"v": 1	"t": 1634448	"P": 1909.75	"F": 5514}
{"v": 1	"t": 1634469	"P": 1916.0	"F": 5187}
{"v": 1	"t": 1634489	"P": 1909.25	"F": 5579}
{"v": 1	"t": 1634510	"P": 1913.75	"F": 5124}
{"v": 1	"t": 1634530	"P": 1913.25	"F": 5493}
{"v": 1	"t": 1634551	"P": 1908.5	"F": 5494}
{"v": 1	"t": 1634571	"P": 1910.0	"F": 5586}
{"v": 1	"t": 1634592	"P": 1910.5	"F": 5536}
{"v": 1	"t": 1634612	"P": 1904.25	"F": 5378}
{"v": 1	"t": 1634632	"P": 1909.25	"F": 5259}
{"v": 1	"t": 1634652	"P": 1909.0	"F": 5589}
{"v": 1	"t": 1634673	"P": 1909.75	"F": 5298}
{"v": 1	"t": 1634693	"P": 1913.5	"F": 5386}
{"v": 1	"t": 1634713	"P": 1911.75	"F": 5442}
{"v": 1	"t": 1634734	"P": 1911.5	"F": 5462}
{"v": 1	"t": 1634754	"P": 1914.5	"F": 5617}
{"v": 1	"t": 1634774	"P": 1898.0	"F": 5430}
{"v": 1	"t": 1634795	"P": 1911.0	"F": 5429}
{"v": 1	"t": 1634815	"P": 1899.25	"F": 5391}
{"v": 1	"t": 1634835	"P": 1909.25	"F": 5459}
{"v": 1	"t": 1634856	"P": 1894.0	"F": 5327}
{"v": 1	"t": 1634876	"P": 1909.5	"F": 5586}
{"v": 1	"t": 1634896	"P": 1904.75	"F": 5395}
{"v": 1	"t": 1634916	"P": 1895.75	"F": 5556}
{"v": 1	"t": 1634937	"P": 1895.0	"F": 5202}
{"v": 1	"t": 1634957	"P": 1899.0	"F": 5582}
{"v": 1	"t": 1634977	"P": 1895.25	"F": 5280}
{"v": 1	"t": 1634998	"P": 1896.75	"F": 5630}
{"v": 1	"t": 1635018	"P": 1893.75	"F": 5352}
{"v": 1	"t": 1635038	"P": 1890.25	"F": 5527}
{"v": 1	"t": 1635059	"P": 1892.75	"F": 5497}
{"v": 1	"t": 1635079	"P": 1887.0	"F": 5334}
{"v": 1	"t": 1635099	"P": 1882.0	"F": 5471}
{"v": 1	"t": 1635120	"P": 1888.75	"F": 5565}
{"v": 1	"t": 1635140	"P": 1873.0	"F": 5311}
{"v": 1	"t": 1635161	"P": 1867.75	"F": 5655}
{"v": 1	"t": 1635181	"P": 1872.75	"F": 5589}
{"v": 1	"t": 1635201	"P": 1864.0	"F": 5342}
{"v": 1	"t": 1635222	"P": 1860.25	"F": 5532}
{"v": 1	"t": 1635242	"P": 1845.25	"F": 5265}
{"v": 1	"t": 1635262	"P": 1852.5	"F": 5507}
{"v": 1	"t": 1635282	"P": 1837.75	"F": 5642}
{"v": 1	"t": 1635303	"P": 1831.25	"F": 5584}
{"v": 1	"t": 1635323	"P": 1826.75	"F": 5481}
{"v": 1	"t": 1635343	"P": 1827.0	"F": 5481}
{"v": 1	"t": 1635364	"P": 1815.75	"F": 5533}
{"v": 1	"t": 1635384	"P": 1813.25	"F": 5479}
{"v": 1	"t": 1635404	"P": 1809.0	"F": 5519	"C": 45.305	"D": 3146	"sn": 54091779688249	"file": "/data/device_log/data0000.out"}
{"v": 1	"t": 1635425	"P": 1807.25	"F": 5422}
{"v": 1	"t": 1635445	"P": 1800.75	"F": 5526}
{"v": 1	"t": 1635465	"P": 1801.0	"F": 5435}
{"v": 1	"t": 1635486	"P": 1789.5	"F": 5633}
{"v": 1	"t": 1635506	"P": 1800.25	"F": 5508}
{"v": 1	"t": 1635526	"P": 1786.0	"F": 5485}
{"v": 1	"t": 1635546	"P": 1786.5	"F": 5377}
{"v": 1	"t": 1635567	"P": 1779.0	"F": 5123}
{"v": 1	"t": 1635587	"P": 1776.75	"F": 5550}
{"v": 1	"t": 1635607	"P": 1786.5	"F": 5600}
{"v": 1	"t": 1635628	"P": 1781.25	"F": 5542}
{"v": 1	"t": 1635648	"P": 1776.5	"F": 5491}
{"v": 1	"t": 1635668	"P": 1781.5	"F": 5493}
{"v": 1	"t": 1635689	"P": 1780.75	"F": 5652}
{"v": 1	"t": 1635709	"P": 1777.5	"F": 5337}
{"v": 1	"t": 1635730	"P": 1786.5	"F": 5568}
{"v": 1	"t": 1635750	"P": 1773.75	"F": 5494}
{"v": 1	"t": 1635770	"P": 1781.0	"F": 5704}
{"v": 1	"t": 1635791	"P": 1780.0	"F": 5477}
{"v": 1	"t": 1635811	"P": 1796.0	"F": 5388}
{"v": 1	"t": 1635831	"P": 1796.75	"F": 5303}
{"v": 1	"t": 1635852	"P": 1806.0	"F": 5020}
{"v": 1	"t": 1635872	"P": 1815.5	"F": 5264}
{"v": 1	"t": 1635892	"P": 1827.5	"F": 5360}
{"v": 1	"t": 1635912	"P": 1843.75	"F": 5396}
{"v": 1	"t": 1635933	"P": 1848.25	"F": 5581}
{"v": 1	"t": 1635953	"P": 1851.25	"F": 5461}
{"v": 1	"t": 1635973	"P": 1863.25	"F": 5453}
{"v": 1	"t": 1635994	"P": 1869.5	"F": 5084}
{"v": 1	"t": 1636014	"P": 1883.75	"F": 5422}
{"v": 1	"t": 1636034	"P": 1882.0	"F": 5416}
{"v": 1	"t": 1636055	"P": 1891.75	"F": 5605}
{"v": 1	"t": 1636075	"P": 1899.0	"F": 5195}
{"v": 1	"t": 1636095	"P": 1896.5	"F": 5114}
{"v": 1	"t": 1636116	"P": 1914.75	"F": 5428}
{"v": 1	"t": 1636136	"P": 1919.5	"F": 5443}
{"v": 1	"t": 1636156	"P": 1929.5	"F": 5341}
{"v": 1	"t": 1636176	"P": 1919.5	"F": 5453}
{"v": 1	"t": 1636197	"P": 1924.0	"F": 5425}
{"v": 1	"t": 1636217	"P": 1932.25	"F": 5570}
{"v": 1	"t": 1636238	"P": 1921.5	"F": 5382}
{"v": 1	"t": 1636258	"P": 1927.25	"F": 5301}
{"v": 1	"t": 1636278	"P": 1940.5	"F": 5304}
{"v": 1	"t": 1636299	"P": 1941.75	"F": 5584}
{"v": 1	"t": 1636319	"P": 1934.75	"F": 5405}
{"v": 1	"t": 1636339	"P": 1931.5	"F": 5583}
{"v": 1	"t": 1636360	"P": 1934.5	"F": 5596}
{"v": 1	"t": 1636380	"P": 1945.25	"F": 5454}
{"v": 1	"t": 1636400	"P": 1944.25	"F": 5630}
{"v": 1	"t": 1636421	"P": 1939.75	"F": 5480	"C": 45.35	"D": 3146	"sn": 54091779688249	"file": "/data/device_log/data0000.out"}
{"v": 1	"t": 1636441	"P": 1946.75	"F": 5438}
{"v": 1	"t": 1636461	"P": 1943.0	"F": 5450}
{"v": 1	"t": 1636481	"P": 1945.5	"F": 5364}
{"v": 1	"t": 1636502	"P": 1940.25	"F": 5496}
{"v": 1	"t": 1636522	"P": 1943.25	"F": 5552}
{"v": 1	"t": 1636542	"P": 1952.0	"F": 5458}
{"v": 1	"t": 1636563	"P": 1944.0	"F": 5567}
{"v": 1	"t": 1636583	"P": 1949.75	"F": 5589}
{"v": 1	"t": 1636603	"P": 1946.75	"F": 5362}
{"v": 1	"t": 1636624	"P": 1950.75	"F": 5585}
{"v": 1	"t": 1636644	"P": 1950.5	"F": 5525}
{"v": 1	"t": 1636664	"P": 1948.75	"F": 5542}
{"v": 1	"t": 1636685	"P": 1943.75	"F": 5246}
{"v": 1	"t": 1636705	"P": 1954.5	"F": 5424}
{"v": 1	"t": 1636725	"P": 1951.5	"F": 5423}
{"v": 1	"t": 1636745	"P": 1937.75	"F": 5474}
{"v": 1	"t": 1636766	"P": 1940.75	"F": 5416}
{"v": 1	"t": 1636786	"P": 1942.75	"F": 5813}
{"v": 1	"t": 1636807	"P": 1940.0	"F": 5503}
{"v": 1	"t": 1636827	"P": 1944.5	"F": 5407}
{"v": 1	"t": 1636847	"P": 1933.25	"F": 5286}
{"v": 1	"t": 1636867	"P": 1946.0	"F": 5284}
{"v": 1	"t": 1636888	"P": 1941.5	"F": 5389}
{"v": 1	"t": 1636908	"P": 1937.75	"F": 5535}
{"v": 1	"t": 1636928	"P": 1942.5	"F": 5513}
{"v": 1	"t": 1636949	"P": 1933.0	"F": 5567}
{"v": 1	"t": 1636969	"P": 1940.0	"F": 5339}
{"v": 1	"t": 1636989	"P": 1939.75	"F": 5464}
{"v": 1	"t": 1637010	"P": 1939.0	"F": 5257}
{"v": 1	"t": 1637030	"P": 1939.25	"F": 5502}
{"v": 1	"t": 1637050	"P": 1928.75	"F": 5538}
{"v": 1	"t": 1637070	"P": 1926.0	"F": 5155}
{"v": 1	"t": 1637091	"P": 1933.75	"F": 5669}
{"v": 1	"t": 1637111	"P": 1930.5	"F": 5447}
{"v": 1	"t": 1637131	"P": 1934.5	"F": 5333}
{"v": 1	"t": 1637152	"P": 1928.75	"F": 5226}
{"v": 1	"t": 1637172	"P": 1931.25	"F": 5592}
{"v": 1	"t": 1637192	"P": 1927.0	"F": 5333}
{"v": 1	"t": 1637213	"P": 1926.75	"F": 5679}
{"v": 1	"t": 1637233	"P": 1923.0	"F": 5627}
{"v": 1	"t": 1637253	"P": 1928.75	"F": 5411}
{"v": 1	"t": 1637274	"P": 1934.75	"F": 5459}
{"v": 1	"t": 1637294	"P": 1923.0	"F": 5440}
{"v": 1	"t": 1637314	"P": 1922.0	"F": 5606}
{"v": 1	"t": 1637335	"P": 1922.75	"F": 5494}
{"v": 1	"t": 1637355	"P": 1919.0	"F": 5360}
{"v": 1	"t": 1637375	"P": 1916.25	"F": 5630}
{"v": 1	"t": 1637396	"P": 1927.75	"F": 5458}
{"v": 1	"t": 1637416	"P": 1916.25	"F": 5638}
{"v": 1	"t": 1637436	"P": 1922.0	"F": 5484	"C": 45.355	"D": 3146	"sn": 54091779688249	"file": "/data/device_log/data0000.out"}
{"v": 1	"t": 1637457	"P": 1917.75	"F": 5606}
{"v": 1	"t": 1637477	"P": 1910.0	"F": 5405}
{"v": 1	"t": 1637497	"P": 1917.0	"F": 5423}
{"v": 1	"t": 1637518	"P": 1911.25	"F": 5448}
{"v": 1	"t": 1637538	"P": 1896.25	"F": 5556}
{"v": 1	"t": 1637558	"P": 1896.75	"F": 5472}
{"v": 1	"t": 1637579	"P": 1903.75	"F": 5510}
{"v": 1	"t": 1637599	"P": 1888.0	"F": 5589}
{"v": 1	"t": 1637619	"P": 1885.5	"F": 5515}
{"v": 1	"t": 1637639	"P": 1871.25	"F": 5277}
{"v": 1	"t": 1637660	"P": 1871.5	"F": 5626}
{"v": 1	"t": 1637680	"P": 1860.5	"F": 5621}
{"v": 1	"t": 1637700	"P": 1851.25	"F": 5388}
{"v": 1	"t": 1637721	"P": 1857.0	"F": 5386}
{"v": 1	"t": 1637741	"P": 1854.75	"F": 5605}
{"v": 1	"t": 1637761	"P": 1848.75	"F": 5422}
{"v": 1	"t": 1637782	"P": 1838.5	"F": 5377}
{"v": 1	"t": 1637802	"P": 1838.0	"F": 5528}
{"v": 1	"t": 1637822	"P": 1843.5	"F": 5363}
{"v": 1	"t": 1637843	"P": 1825.75	"F": 5331}
{"v": 1	"t": 1637863	"P": 1833.75	"F": 5444}
{"v": 1	"t": 1637884	"P": 1826.25	"F": 5501}
{"v": 1	"t": 1637904	"P": 1810.0	"F": 5331}
{"v": 1	"t": 1637925	"P": 1827.5	"F": 5582}
{"v": 1	"t": 1637945	"P": 1822.25	"F": 5600}
{"v": 1	"t": 1637966	"P": 1823.25	"F": 5352}
{"v": 1	"t": 1637986	"P": 1816.75	"F": 5330}
{"v": 1	"t": 1638007	"P": 1813.25	"F": 5457}
{"v": 1	"t": 1638027	"P": 1810.25	"F": 5433}
{"v": 1	"t": 1638048	"P": 1807.25	"F": 5418}
{"v": 1	"t": 1638068	"P": 1804.0	"F": 5509}
{"v": 1	"t": 1638088	"P": 1798.25	"F": 5456}
{"v": 1	"t": 1638108	"P": 1801.5	"F": 5582}
{"v": 1	"t": 1638129	"P": 1798.25	"F": 5554}
{"v": 1	"t": 1638149	"P": 1794.25	"F": 5477}
{"v": 1	"t": 1638169	"P": 1791.5	"F": 5694}
{"v": 1	"t": 1638190	"P": 1795.5	"F": 5566}
{"v": 1	"t": 1638210	"P": 1796.75	"F": 5414}
{"v": 1	"t": 1638230	"P": 1794.0	"F": 5499}
{"v": 1	"t": 1638251	"P": 1803.0	"F": 5412}
{"v": 1	"t": 1638271	"P": 1802.5	"F": 5193}
{"v": 1	"t": 1638291	"P": 1804.25	"F": 5633}
{"v": 1	"t": 1638312	"P": 1797.5	"F": 5485}
{"v": 1	"t": 1638332	"P": 1809.5	"F": 5191}
{"v": 1	"t": 1638352	"P": 1802.75	"F": 5523}
{"v": 1	"t": 1638372	"P": 1801.75	"F": 5449}
{"v": 1	"t": 1638393	"P": 1811.75	"F": 5389}
{"v": 1	"t": 1638413	"P": 1806.25	"F": 5118}
{"v": 1	"t": 1638433	"P": 1826.0	"F": 5495}
{"v": 1	"t": 1638454	"P": 1829.75	"F": 5488	"C": 45.325	"D": 3146	"sn": 54091779688249	"file": "/data/device_log/data0000.out"}
{"v": 1	"t": 1638474	"P": 1836.0	"F": 5320}
{"v": 1	"t": 1638494	"P": 1837.25	"F": 5248}
{"v": 1	"t": 1638515	"P": 1840.0	"F": 5341}
{"v": 1	"t": 1638535	"P": 1861.25	"F": 5225}
{"v": 1	"t": 1638555	"P": 1852.25	"F": 5608}
{"v": 1	"t": 1638576	"P": 1873.0	"F": 5561}
{"v": 1	"t": 1638596	"P": 1879.0	"F": 5226}
{"v": 1	"t": 1638617	"P": 1881.5	"F": 5538}
{"v": 1	"t": 1638637	"P": 1880.25	"F": 5457}
{"v": 1	"t": 1638657	"P": 1892.25	"F": 5355}
{"v": 1	"t": 1638677	"P": 1896.25	"F": 5429}
{"v": 1	"t": 1638698	"P": 1900.5	"F": 5496}
{"v": 1	"t": 1638718	"P": 1911.75	"F": 5354}
{"v": 1	"t": 1638738	"P": 1912.5	"F": 5616}
{"v": 1	"t": 1638759	"P": 1920.25	"F": 5428}
{"v": 1	"t": 1638779	"P": 1913.5	"F": 5459}
{"v": 1	"t": 1638799	"P": 1924.0	"F": 5211}
{"v": 1	"t": 1638820	"P": 1921.25	"F": 5465}
{"v": 1	"t": 1638840	"P": 1929.25	"F": 5076}
{"v": 1	"t": 1638860	"P": 1926.25	"F": 5571}
{"v": 1	"t": 1638880	"P": 1929.0	"F": 5573}
{"v": 1	"t": 1638901	"P": 1927.0	"F": 5190}
{"v": 1	"t": 1638921	"P": 1933.5	"F": 5286}
{"v": 1	"t": 1638941	"P": 1923.75	"F": 5509}
{"v": 1	"t": 1638962	"P": 1929.0	"F": 5488}
{"v": 1	"t": 1638982	"P": 1938.0	"F": 5598}
{"v": 1	"t": 1639002	"P": 1940.0	"F": 5486}
{"v": 1	"t": 1639023	"P": 1935.5	"F": 5495}
{"v": 1	"t": 1639043	"P": 1936.0	"F": 5546}
{"v": 1	"t": 1639063	"P": 1938.0	"F": 5490}
{"v": 1	"t": 1639084	"P": 1946.0	"F": 5205}
{"v": 1	"t": 1639104	"P": 1932.0	"F": 5504}
{"v": 1	"t": 1639124	"P": 1937.75	"F": 5293}
{"v": 1	"t": 1639145	"P": 1946.75	"F": 5642}
{"v": 1	"t": 1639165	"P": 1939.0	"F": 5635}
{"v": 1	"t": 1639185	"P": 1937.0	"F": 5454}
{"v": 1	"t": 1639206	"P": 1941.0	"F": 5362}
{"v": 1	"t": 1639226	"P": 1942.25	"F": 5323}
{"v": 1	"t": 1639246	"P": 1941.75	"F": 5203}
{"v": 1	"t": 1639267	"P": 1939.0	"F": 5515}
{"v": 1	"t": 1639287	"P": 1942.25	"F": 5499}
{"v": 1	"t": 1639307	"P": 1949.25	"F": 5428}
{"v": 1	"t": 1639328	"P": 1942.75	"F": 5568}
{"v": 1	"t": 1639348	"P": 1944.25	"F": 5588}
{"v": 1	"t": 1639368	"P": 1939.75	"F": 5594}
{"v": 1	"t": 1639388	"P": 1949.75	"F": 5453}
{"v": 1	"t": 1639409	"P": 1944.5	"F": 5173}
{"v": 1	"t": 1639429	"P": 1933.0	"F": 5379}
{"v": 1	"t": 1639449	"P": 1944.25	"F": 5609}
{"v": 1	"t": 1639470	"P": 1937.75	"F": 5555	"C": 45.335	"D": 3146	"sn": 54091779688249	"file": "/data/device_log/data0000.out"}
{"v": 1	"t": 1639490	"P": 1942.75	"F": 5542}
{"v": 1	"t": 1639510	"P": 1925.25	"F": 5361}
{"v": 1	"t": 1639531	"P": 1930.75	"F": 5663}
{"v": 1	"t": 1639551	"P": 1947.0	"F": 5439}
{"v": 1	"t": 1639571	"P": 1924.75	"F": 5486}
{"v": 1	"t": 1639592	"P": 1927.5	"F": 5435}
{"v": 1	"t": 1639612	"P": 1939.5	"F": 5277}
{"v": 1	"t": 1639632	"P": 1928.0	"F": 5467}
{"v": 1	"t": 1639653	"P": 1936.75	"F": 5733}
{"v": 1	"t": 1639673	"P": 1927.0	"F": 5344}
{"v": 1	"t": 1639693	"P": 1922.25	"F": 5573}
{"v": 1	"t": 1639714	"P": 1919.25	"F": 5440}
{"v": 1	"t": 1639734	"P": 1922.75	"F": 5561}
{"v": 1	"t": 1639755	"P": 1914.5	"F": 5430}
{"v": 1	"t": 1639775	"P": 1915.0	"F": 5624}
{"v": 1	"t": 1639795	"P": 1917.75	"F": 5518}
{"v": 1	"t": 1639815	"P": 1915.75	"F": 5414}
{"v": 1	"t": 1639836	"P": 1913.75	"F": 5503}
{"v": 1	"t": 1639856	"P": 1912.0	"F": 5565}
{"v": 1	"t": 1639876	"P": 1921.75	"F": 5424}
{"v": 1	"t": 1639897	"P": 1913.0	"F": 5525}
{"v": 1	"t": 1639917	"P": 1914.25	"F": 5384}
{"v": 1	"t": 1639937	"P": 1908.5	"F": 5434}
{"v": 1	"t": 1639958	"P": 1911.0	"F": 5477}
{"v": 1	"t": 1639978	"P": 1905.5	"F": 5308}
{"v": 1	"t": 1639998	"P": 1901.75	"F": 5376}
{"v": 1	"t": 1640018	"P": 1910.25	"F": 5478}
{"v": 1	"t": 1640039	"P": 1905.75	"F": 5296}
{"v": 1	"t": 1640059	"P": 1904.25	"F": 5377}
{"v": 1	"t": 1640079	"P": 1913.75	"F": 5660}
{"v": 1	"t": 1640100	"P": 1896.75	"F": 5389}
{"v": 1	"t": 1640120	"P": 1907.0	"F": 5634}
{"v": 1	"t": 1640140	"P": 1896.5	"F": 5347}
{"v": 1	"t": 1640161	"P": 1885.0	"F": 5231}
{"v": 1	"t": 1640181	"P": 1893.75	"F": 5452}
{"v": 1	"t": 1640201	"P": 1890.25	"F": 5369}
{"v": 1	"t": 1640222	"P": 1888.5	"F": 5383}
{"v": 1	"t": 1640242	"P": 1884.75	"F": 5449}
{"v": 1	"t": 1640263	"P": 1880.25	"F": 5617}
{"v": 1	"t": 1640283	"P": 1876.25	"F": 5440}
{"v": 1	"t": 1640303	"P": 1870.5	"F": 5284}
{"v": 1	"t": 1640324	"P": 1865.75	"F": 5485}
{"v": 1	"t": 1640344	"P": 1850.25	"F": 5521}
{"v": 1	"t": 1640364	"P": 1850.0	"F": 5553}
{"v": 1	"t": 1640384	"P": 1858.0	"F": 5490}
{"v": 1	"t": 1640405	"P": 1847.5	"F": 5339}
{"v": 1	"t": 1640425	"P": 1838.25	"F": 5299}
{"v": 1	"t": 1640445	"P": 1838.0	"F": 5495}
{"v": 1	"t": 1640466	"P": 1819.5	"F": 5520}
{"v": 1	"t": 1640486	"P": 1828.0	"F": 5463	"C": 45.325	"D": 3146	"sn": 54091779688249	"file": "/data/device_log/data0000.out"}
{"v": 1	"t": 1640506	"P": 1824.0	"F": 5316}
{"v": 1	"t": 1640527	"P": 1821.0	"F": 5653}
{"v": 1	"t": 1640547	"P": 1815.75	"F": 5542}
{"v": 1	"t": 1640567	"P": 1806.5	"F": 5473}
{"v": 1	"t": 1640587	"P": 1811.5	"F": 5416}
{"v": 1	"t": 1640608	"P": 1801.25	"F": 5355}
{"v": 1	"t": 1640628	"P": 1801.75	"F": 5575}
{"v": 1	"t": 1640648	"P": 1800.5	"F": 5579}
{"v": 1	"t": 1640669	"P": 1801.25	"F": 5588}
{"v": 1	"t": 1640689	"P": 1803.0	"F": 5575}
{"v": 1	"t": 1640709	"P": 1793.0	"F": 5317}
{"v": 1	"t": 1640730	"P": 1794.25	"F": 5349}
{"v": 1	"t": 1640750	"P": 1799.25	"F": 5328}
{"v": 1	"t": 1640775	"P": 1794.0	"F": 5279}
{"v": 1	"t": 1640795	"P": 1784.25	"F": 5429}
{"v": 1	"t": 1640816	"P": 1803.5	"F": 5207}
{"v": 1	"t": 1640836	"P": 1792.0	"F": 5539}
{"v": 1	"t": 1640856	"P": 1794.75	"F": 5350}
{"v": 1	"t": 1640877	"P": 1796.25	"F": 5522}
{"v": 1	"t": 1640897	"P": 1792.5	"F": 5432}
{"v": 1	"t": 1640917	"P": 1792.5	"F": 5695}
{"v": 1	"t": 1640938	"P": 1793.5	"F": 5437}
{"v": 1	"t": 1640958	"P": 1803.75	"F": 5529}
{"v": 1	"t": 1640978	"P": 1797.25	"F": 5786}
{"v": 1	"t": 1640998	"P": 1799.25	"F": 5483}
{"v": 1	"t": 1641019	"P": 1812.75	"F": 5644}
{"v": 1	"t": 1641039	"P": 1813.75	"F": 5511}
{"v": 1	"t": 1641059	"P": 1804.5	"F": 5460}
{"v": 1	"t": 1641080	"P": 1820.5	"F": 5325}
{"v": 1	"t": 1641100	"P": 1815.0	"F": 5397}
{"v": 1	"t": 1641120	"P": 1823.5	"F": 5395}
{"v": 1	"t": 1641140	"P": 1833.75	"F": 5076}
{"v": 1	"t": 1641161	"P": 1845.0	"F": 5401}
{"v": 1	"t": 1641181	"P": 1855.25	"F": 5378}
{"v": 1	"t": 1641201	"P": 1860.75	"F": 5167}
{"v": 1	"t": 1641222	"P": 1865.25	"F": 5250}
{"v": 1	"t": 1641242	"P": 1871.25	"F": 4920}
{"v": 1	"t": 1641262	"P": 1885.75	"F": 5320}
{"v": 1	"t": 1641283	"P": 1891.5	"F": 5639}
{"v": 1	"t": 1641303	"P": 1891.5	"F": 5248}
{"v": 1	"t": 1641324	"P": 1906.75	"F": 5452}
{"v": 1	"t": 1641344	"P": 1904.75	"F": 5507}
{"v": 1	"t": 1641365	"P": 1912.75	"F": 5465}
{"v": 1	"t": 1641385	"P": 1923.25	"F": 5505}
{"v": 1	"t": 1641405	"P": 1928.25	"F": 5282}
{"v": 1	"t": 1641426	"P": 1922.25	"F": 5377}
{"v": 1	"t": 1641446	"P": 1926.0	"F": 5289}
{"v": 1	"t": 1641467	"P": 1929.0	"F": 5460}
{"v": 1	"t": 1641487	"P": 1948.5	"F": 5511}
{"v": 1	"t": 1641508	"P": 1926.75	"F": 5513	"C": 45.335	"D": 3146	"sn": 54091779688249	"file": "/data/device_log/data0000.out"}
{"v": 1	"t": 1641528	"P": 1937.0	"F": 5421}
{"v": 1	"t": 1641548	"P": 1937.5	"F": 5310}
{"v": 1	"t": 1641569	"P": 1943.75	"F": 5420}
{"v": 1	"t": 1641589	"P": 1941.5	"F": 5782}
{"v": 1	"t": 1641609	"P": 1938.5	"F": 5622}
{"v": 1	"t": 1641630	"P": 1949.25	"F": 5553}
{"v": 1	"t": 1641650	"P": 1951.5	"F": 5404}
{"v": 1	"t": 1641670	"P": 1949.5	"F": 5360}
{"v": 1	"t": 1641691	"P": 1947.0	"F": 5480}
{"v": 1	"t": 1641711	"P": 1955.0	"F": 5603}
{"v": 1	"t": 1641731	"P": 1952.75	"F": 5452}
{"v": 1	"t": 1641752	"P": 1951.75	"F": 5270}
{"v": 1	"t": 1641772	"P": 1945.0	"F": 5502}
{"v": 1	"t": 1641792	"P": 1956.0	"F": 5666}
{"v": 1	"t": 1641812	"P": 1954.0	"F": 5431}
{"v": 1	"t": 1641833	"P": 1950.5	"F": 5454}
{"v": 1	"t": 1641853	"P": 1954.25	"F": 5302}
{"v": 1	"t": 1641873	"P": 1952.5	"F": 5604}
{"v": 1	"t": 1641894	"P": 1954.75	"F": 5486}
{"v": 1	"t": 1641914	"P": 1944.0	"F": 5331}
{"v": 1	"t": 1641934	"P": 1940.5	"F": 5594}
{"v": 1	"t": 1641955	"P": 1954.25	"F": 5513}
{"v": 1	"t": 1641975	"P": 1944.0	"F": 5596}
{"v": 1	"t": 1641995	"P": 1953.5	"F": 5397}
{"v": 1	"t": 1642016	"P": 1945.0	"F": 5535}
{"v": 1	"t": 1642036	"P": 1944.25	"F": 5425}
{"v": 1	"t": 1642056	"P": 1945.5	"F": 5453}
{"v": 1	"t": 1642077	"P": 1940.25	"F": 5514}
{"v": 1	"t": 1642097	"P": 1942.5	"F": 5194}
{"v": 1	"t": 1642118	"P": 1941.5	"F": 5386}
{"v": 1	"t": 1642138	"P": 1933.0	"F": 5590}
{"v": 1	"t": 1642158	"P": 1948.75	"F": 5579}
{"v": 1	"t": 1642178	"P": 1934.5	"F": 5395}
{"v": 1	"t": 1642199	"P": 1933.75	"F": 5202}
{"v": 1	"t": 1642219	"P": 1940.25	"F": 5590}
{"v": 1	"t": 1642239	"P": 1944.0	"F": 5530}
{"v": 1	"t": 1642260	"P": 1946.0	"F": 5384}
{"v": 1	"t": 1642280	"P": 1950.25	"F": 5225}
{"v": 1	"t": 1642300	"P": 1942.25	"F": 5482}
{"v": 1	"t": 1642321	"P": 1931.0	"F": 5693}
{"v": 1	"t": 1642341	"P": 1945.0	"F": 5344}
{"v": 1	"t": 1642361	"P": 1940.0	"F": 5583}
{"v": 1	"t": 1642382	"P": 1928.75	"F": 5516}
{"v": 1	"t": 1642402	"P": 1932.0	"F": 5433}
{"v": 1	"t": 1642422	"P": 1938.0	"F": 5238}
{"v": 1	"t": 1642442	"P": 1927.0	"F": 5397}
{"v": 1	"t": 1642463	"P": 1927.25	"F": 5500}
{"v": 1	"t": 1642483	"P": 1929.75	"F": 5680}
{"v": 1	"t": 1642503	"P": 1926.75	"F": 5617}
{"v": 1	"t": 1642524	"P": 1927.0	"F": 5439	"C": 45.335	"D": 3146	"sn": 54091779688249	"file": "/data/device_log/data0000.out"}
{"v": 1	"t": 1642544	"P": 1920.25	"F": 5665}
{"v": 1	"t": 1642564	"P": 1911.75	"F": 5387}
{"v": 1	"t": 1642585	"P": 1917.75	"F": 5608}
{"v": 1	"t": 1642605	"P": 1912.0	"F": 5536}
{"v": 1	"t": 1642626	"P": 1914.0	"F": 5651}
{"v": 1	"t": 1642646	"P": 1912.0	"F": 5481}
{"v": 1	"t": 1642666	"P": 1907.75	"F": 5348}
{"v": 1	"t": 1642687	"P": 1889.0	"F": 5464}
{"v": 1	"t": 1642707	"P": 1895.75	"F": 5597}
{"v": 1	"t": 1642727	"P": 1897.25	"F": 5487}
{"v": 1	"t": 1642748	"P": 1878.0	"F": 5397}
{"v": 1	"t": 1642768	"P": 1875.25	"F": 5617}
{"v": 1	"t": 1642788	"P": 1872.75	"F": 5484}
{"v": 1	"t": 1642809	"P": 1860.25	"F": 5685}
{"v": 1	"t": 1642829	"P": 1848.5	"F": 5565}
{"v": 1	"t": 1642849	"P": 1850.25	"F": 5262}
{"v": 1	"t": 1642869	"P": 1836.25	"F": 5495}
{"v": 1	"t": 1642890	"P": 1836.0	"F": 5282}
{"v": 1	"t": 1642910	"P": 1837.5	"F": 5551}
{"v": 1	"t": 1642930	"P": 1826.75	"F": 5601}
{"v": 1	"t": 1642951	"P": 1824.0	"F": 5432}
{"v": 1	"t": 1642971	"P": 1825.75	"F": 5606}
{"v": 1	"t": 1642991	"P": 1817.5	"F": 5424}
{"v": 1	"t": 1643012	"P": 1809.0	"F": 5224}
{"v": 1	"t": 1643032	"P": 1806.75	"F": 5370}
{"v": 1	"t": 1643052	"P": 1810.0	"F": 5525}
{"v": 1	"t": 1643072	"P": 1806.5	"F": 5467}
{"v": 1	"t": 1643093	"P": 1807.0	"F": 5679}
{"v": 1	"t": 1643113	"P": 1798.0	"F": 5332}
{"v": 1	"t": 1643133	"P": 1811.0	"F": 5457}
{"v": 1	"t": 1643154	"P": 1804.25	"F": 5390}
{"v": 1	"t": 1643174	"P": 1798.25	"F": 5315}
{"v": 1	"t": 1643195	"P": 1799.5	"F": 5289}
{"v": 1	"t": 1643215	"P": 1796.75	"F": 5294}
{"v": 1	"t": 1643235	"P": 1795.5	"F": 5289}
{"v": 1	"t": 1643256	"P": 1795.5	"F": 5590}
{"v": 1	"t": 1643276	"P": 1804.75	"F": 5516}
{"v": 1	"t": 1643296	"P": 1800.0	"F": 5690}
{"v": 1	"t": 1643317	"P": 1790.25	"F": 5520}
{"v": 1	"t": 1643337	"P": 1801.5	"F": 5522}
{"v": 1	"t": 1643357	"P": 1791.75	"F": 5423}
{"v": 1	"t": 1643378	"P": 1800.75	"F": 5594}
{"v": 1	"t": 1643398	"P": 1801.25	"F": 5663}
{"v": 1	"t": 1643418	"P": 1802.75	"F": 5573}
{"v": 1	"t": 1643438	"P": 1798.0	"F": 5404}
{"v": 1	"t": 1643459	"P": 1802.5	"F": 5634}
{"v": 1	"t": 1643479	"P": 1804.75	"F": 5466}
{"v": 1	"t": 1643499	"P": 1808.0	"F": 5400}
{"v": 1	"t": 1643520	"P": 1819.5	"F": 5470}
{"v": 1	"t": 1643540	"P": 1811.0	"F": 5533	"C": 45.325	"D": 3146	"sn": 54091779688249	"file": "/data/device_log/data0000.out"}
{"v": 1	"t": 1643560	"P": 1830.25	"F": 5431}
{"v": 1	"t": 1643581	"P": 1823.5	"F": 5096}
{"v": 1	"t": 1643601	"P": 1838.75	"F": 5593}
{"v": 1	"t": 1643621	"P": 1840.25	"F": 5456}
{"v": 1	"t": 1643642	"P": 1856.25	"F": 5411}
{"v": 1	"t": 1643662	"P": 1861.0	"F": 5600}
{"v": 1	"t": 1643682	"P": 1868.75	"F": 5422}
{"v": 1	"t": 1643703	"P": 1893.5	"F": 5556}
{"v": 1	"t": 1643723	"P": 1883.75	"F": 5408}
{"v": 1	"t": 1643743	"P": 1888.75	"F": 5395}
{"v": 1	"t": 1643764	"P": 1904.75	"F": 5596}
{"v": 1	"t": 1643784	"P": 1899.5	"F": 5377}
{"v": 1	"t": 1643804	"P": 1913.25	"F": 5485}
{"v": 1	"t": 1643825	"P": 1910.0	"F": 5554}
{"v": 1	"t": 1643845	"P": 1933.5	"F": 5438}
{"v": 1	"t": 1643865	"P": 1922.0	"F": 5433}
{"v": 1	"t": 1643886	"P": 1935.25	"F": 5301}
{"v": 1	"t": 1643906	"P": 1934.25	"F": 5238}
{"v": 1	"t": 1643926	"P": 1941.25	"F": 5292}
{"v": 1	"t": 1643947	"P": 1945.25	"F": 5333}
{"v": 1	"t": 1643967	"P": 1936.0	"F": 5482}
{"v": 1	"t": 1643987	"P": 1950.5	"F": 5281}
{"v": 1	"t": 1644008	"P": 1946.5	"F": 5395}
{"v": 1	"t": 1644028	"P": 1953.25	"F": 5530}
{"v": 1	"t": 1644048	"P": 1955.0	"F": 5544}
{"v": 1	"t": 1644068	"P": 1954.75	"F": 5483}
{"v": 1	"t": 1644089	"P": 1954.75	"F": 5461}
{"v": 1	"t": 1644109	"P": 1951.25	"F": 5294}
{"v": 1	"t": 1644129	"P": 1950.5	"F": 5565}
{"v": 1	"t": 1644150	"P": 1954.5	"F": 5280}
{"v": 1	"t": 1644170	"P": 1963.0	"F": 5689}
{"v": 1	"t": 1644190	"P": 1956.75	"F": 5482}
{"v": 1	"t": 1644211	"P": 1957.25	"F": 5615}
{"v": 1	"t": 1644231	"P": 1953.25	"F": 5567}
{"v": 1	"t": 1644251	"P": 1960.5	"F": 5505}
{"v": 1	"t": 1644272	"P": 1954.75	"F": 5374}
{"v": 1	"t": 1644292	"P": 1956.25	"F": 5350}
{"v": 1	"t": 1644312	"P": 1959.5	"F": 5486}
{"v": 1	"t": 1644333	"P": 1959.75	"F": 5081}
{"v": 1	"t": 1644353	"P": 1952.25	"F": 5358}
{"v": 1	"t": 1644373	"P": 1955.25	"F": 5515}
{"v": 1	"t": 1644394	"P": 1952.0	"F": 5501}
{"v": 1	"t": 1644414	"P": 1952.0	"F": 5184}
{"v": 1	"t": 1644434	"P": 1955.5	"F": 5288}
{"v": 1	"t": 1644455	"P": 1950.25	"F": 5060}
{"v": 1	"t": 1644475	"P": 1964.75	"F": 5399}
{"v": 1	"t": 1644495	"P": 1946.25	"F": 5427}
{"v": 1	"t": 1644516	"P": 1950.25	"F": 5691}
{"v": 1	"t": 1644536	"P": 1951.25	"F": 5465}
{"v": 1	"t": 1644556	"P": 1945.25	"F": 5492	"C": 45.325	"D": 3146	"sn": 54091779688249	"file": "/data/device_log/data0000.out"}
{"v": 1	"t": 1644577	"P": 1949.75	"F": 5338}
{"v": 1	"t": 1644597	"P": 1945.5	"F": 5441}
{"v": 1	"t": 1644617	"P": 1949.0	"F": 5432}
{"v": 1	"t": 1644637	"P": 1943.5	"F": 5594}
{"v": 1	"t": 1644658	"P": 1932.75	"F": 5360}
{"v": 1	"t": 1644678	"P": 1939.5	"F": 5339}
{"v": 1	"t": 1644698	"P": 1943.0	"F": 5473}
{"v": 1	"t": 1644719	"P": 1942.0	"F": 5578}
{"v": 1	"t": 1644739	"P": 1939.25	"F": 5409}
{"v": 1	"t": 1644759	"P": 1933.25	"F": 5423}
{"v": 1	"t": 1644780	"P": 1934.25	"F": 5413}
{"v": 1	"t": 1644800	"P": 1931.5	"F": 5628}
{"v": 1	"t": 1644820	"P": 1928.75	"F": 5254}
{"v": 1	"t": 1644841	"P": 1915.0	"F": 5472}
{"v": 1	"t": 1644861	"P": 1920.25	"F": 5632}
{"v": 1	"t": 1644882	"P": 1909.75	"F": 5527}
{"v": 1	"t": 1644902	"P": 1901.0	"F": 5533}
{"v": 1	"t": 1644923	"P": 1913.0	"F": 5632}
{"v": 1	"t": 1644943	"P": 1887.0	"F": 5488}
{"v": 1	"t": 1644963	"P": 1888.25	"F": 5628}
{"v": 1	"t": 1644984	"P": 1872.0	"F": 5561}
{"v": 1	"t": 1645004	"P": 1870.5	"F": 5606}
{"v": 1	"t": 1645025	"P": 1850.5	"F": 5424}
{"v": 1	"t": 1645045	"P": 1840.5	"F": 5244}
{"v": 1	"t": 1645066	"P": 1838.75	"F": 5240}
{"v": 1	"t": 1645086	"P": 1828.5	"F": 5614}
{"v": 1	"t": 1645106	"P": 1823.0	"F": 5614}
{"v": 1	"t": 1645126	"P": 1818.5	"F": 5204}
{"v": 1	"t": 1645147	"P": 1810.75	"F": 5568}
{"v": 1	"t": 1645167	"P": 1811.0	"F": 5594}
{"v": 1	"t": 1645187	"P": 1805.5	"F": 5813}
{"v": 1	"t": 1645208	"P": 1804.0	"F": 5477}
{"v": 1	"t": 1645228	"P": 1794.5	"F": 5467}
{"v": 1	"t": 1645248	"P": 1806.0	"F": 5394}
{"v": 1	"t": 1645269	"P": 1796.25	"F": 5539}
{"v": 1	"t": 1645289	"P": 1794.5	"F": 5784}
{"v": 1	"t": 1645309	"P": 1790.0	"F": 5549}
{"v": 1	"t": 1645329	"P": 1795.25	"F": 5465}
{"v": 1	"t": 1645350	"P": 1791.25	"F": 5498}
{"v": 1	"t": 1645370	"P": 1796.0	"F": 5655}
{"v": 1	"t": 1645390	"P": 1787.5	"F": 5550}
{"v": 1	"t": 1645411	"P": 1791.0	"F": 5602}
{"v": 1	"t": 1645431	"P": 1788.75	"F": 5520}
{"v": 1	"t": 1645451	"P": 1792.0	"F": 5657}
{"v": 1	"t": 1645472	"P": 1780.5	"F": 5422}
{"v": 1	"t": 1645492	"P": 1789.75	"F": 5514}
{"v": 1	"t": 1645512	"P": 1785.0	"F": 5473}
{"v": 1	"t": 1645533	"P": 1787.25	"F": 5205}
{"v": 1	"t": 1645553	"P": 1794.25	"F": 5464}
{"v": 1	"t": 1645574	"P": 1797.5	"F": 5357	"C": 45.33	"D": 3146	"sn": 54091779688249	"file": "/data/device_log/data0000.out"}
{"v": 1	"t": 1645594	"P": 1794.5	"F": 5487}
{"v": 1	"t": 1645614	"P": 1800.0	"F": 5518}
{"v": 1	"t": 1645635	"P": 1808.0	"F": 5366}
{"v": 1	"t": 1645655	"P": 1812.5	"F": 5347}
{"v": 1	"t": 1645675	"P": 1820.5	"F": 5401}
{"v": 1	"t": 1645695	"P": 1835.0	"F": 5432}
{"v": 1	"t": 1645716	"P": 1836.25	"F": 5390}
{"v": 1	"t": 1645736	"P": 1856.5	"F": 5384}
{"v": 1	"t": 1645756	"P": 1861.0	"F": 5208}
{"v": 1	"t": 1645777	"P": 1882.0	"F": 5561}
{"v": 1	"t": 1645797	"P": 1898.25	"F": 5489}
{"v": 1	"t": 1645817	"P": 1900.75	"F": 5670}
{"v": 1	"t": 1645838	"P": 1905.25	"F": 5544}
{"v": 1	"t": 1645858	"P": 1915.0	"F": 5626}
{"v": 1	"t": 1645878	"P": 1921.25	"F": 5520}
{"v": 1	"t": 1645899	"P": 1930.25	"F": 5542}
{"v": 1	"t": 1645919	"P": 1945.75	"F": 5484}
{"v": 1	"t": 1645939	"P": 1938.25	"F": 5297}
{"v": 1	"t": 1645959	"P": 1947.5	"F": 5254}
{"v": 1	"t": 1645980	"P": 1953.0	"F": 5245}
{"v": 1	"t": 1646000	"P": 1946.75	"F": 5426}
{"v": 1	"t": 1646020	"P": 1960.5	"F": 5289}
{"v": 1	"t": 1646041	"P": 1958.75	"F": 5323}
{"v": 1	"t": 1646061	"P": 1967.0	"F": 5550}
{"v": 1	"t": 1646081	"P": 1959.0	"F": 5170}
{"v": 1	"t": 1646102	"P": 1967.25	"F": 5391}
{"v": 1	"t": 1646122	"P": 1968.75	"F": 5154}
{"v": 1	"t": 1646143	"P": 1976.25	"F": 5476}
{"v": 1	"t": 1646163	"P": 1969.0	"F": 5400}
{"v": 1	"t": 1646183	"P": 1974.0	"F": 5650}
{"v": 1	"t": 1646204	"P": 1984.25	"F": 5401}
{"v": 1	"t": 1646224	"P": 1972.25	"F": 5418}
{"v": 1	"t": 1646244	"P": 1971.0	"F": 5213}
{"v": 1	"t": 1646264	"P": 1967.0	"F": 5657}
{"v": 1	"t": 1646285	"P": 1975.5	"F": 5353}
{"v": 1	"t": 1646305	"P": 1973.25	"F": 5451}
{"v": 1	"t": 1646325	"P": 1970.25	"F": 5437}
{"v": 1	"t": 1646346	"P": 1969.0	"F": 5402}
{"v": 1	"t": 1646366	"P": 1972.75	"F": 5660}
{"v": 1	"t": 1646386	"P": 1976.0	"F": 5448}
{"v": 1	"t": 1646407	"P": 1972.0	"F": 5540}
{"v": 1	"t": 1646427	"P": 1970.75	"F": 5578}
{"v": 1	"t": 1646447	"P": 1978.0	"F": 5587}
{"v": 1	"t": 1646468	"P": 1965.5	"F": 5569}
{"v": 1	"t": 1646488	"P": 1970.5	"F": 5543}
{"v": 1	"t": 1646508	"P": 1964.25	"F": 5501}
{"v": 1	"t": 1646529	"P": 1969.75	"F": 5674}
{"v": 1	"t": 1646549	"P": 1963.5	"F": 5506}
{"v": 1	"t": 1646569	"P": 1963.0	"F": 5497}
{"v": 1	"t": 1646589	"P": 1954.5	"F": 5502	"C": 45.34	"D": 3146	"sn": 54091779688249	"file": "/data/device_log/data0000.out"}
{"v": 1	"t": 1646610	"P": 1961.75	"F": 5459}
{"v": 1	"t": 1646630	"P": 1948.25	"F": 5451}
{"v": 1	"t": 1646651	"P": 1944.75	"F": 5476}
{"v": 1	"t": 1646671	"P": 1953.75	"F": 5571}
{"v": 1	"t": 1646692	"P": 1938.0	"F": 5462}
{"v": 1	"t": 1646712	"P": 1938.25	"F": 5372}
{"v": 1	"t": 1646732	"P": 1953.75	"F": 5367}
{"v": 1	"t": 1646752	"P": 1944.75	"F": 5594}
{"v": 1	"t": 1646773	"P": 1941.0	"F": 5526}
{"v": 1	"t": 1646793	"P": 1939.0	"F": 5455}
{"v": 1	"t": 1646813	"P": 1947.0	"F": 5513}
{"v": 1	"t": 1646834	"P": 1935.75	"F": 5350}
{"v": 1	"t": 1646854	"P": 1933.75	"F": 5444}
{"v": 1	"t": 1646874	"P": 1927.25	"F": 5475}
{"v": 1	"t": 1646895	"P": 1926.75	"F": 5411}
{"v": 1	"t": 1646915	"P": 1927.75	"F": 5614}
{"v": 1	"t": 1646935	"P": 1902.25	"F": 5642}
{"v": 1	"t": 1646956	"P": 1901.5	"F": 5743}
{"v": 1	"t": 1646976	"P": 1891.0	"F": 5746}
{"v": 1	"t": 1646996	"P": 1879.0	"F": 5496}
{"v": 1	"t": 1647016	"P": 1871.25	"F": 5567}
{"v": 1	"t": 1647037	"P": 1861.5	"F": 5483}
{"v": 1	"t": 1647057	"P": 1848.0	"F": 5612}
{"v": 1	"t": 1647077	"P": 1843.0	"F": 5398}
{"v": 1	"t": 1647098	"P": 1836.0	"F": 5520}
{"v": 1	"t": 1647118	"P": 1829.5	"F": 5493}
{"v": 1	"t": 1647138	"P": 1817.75	"F": 5463}
{"v": 1	"t": 1647159	"P": 1814.75	"F": 5740}
{"v": 1	"t": 1647179	"P": 1807.25	"F": 5456}
{"v": 1	"t": 1647200	"P": 1801.0	"F": 5463}
{"v": 1	"t": 1647220	"P": 1799.0	"F": 5296}
{"v": 1	"t": 1647241	"P": 1791.0	"F": 5339}
{"v": 1	"t": 1647261	"P": 1793.75	"F": 5493}
{"v": 1	"t": 1647281	"P": 1782.75	"F": 5463}
{"v": 1	"t": 1647302	"P": 1784.5	"F": 5527}
{"v": 1	"t": 1647322	"P": 1782.5	"F": 5256}
{"v": 1	"t": 1647342	"P": 1788.25	"F": 5437}
{"v": 1	"t": 1647362	"P": 1790.5	"F": 5493}
{"v": 1	"t": 1647383	"P": 1780.5	"F": 5605}
{"v": 1	"t": 1647403	"P": 1790.5	"F": 5604}
{"v": 1	"t": 1647423	"P": 1779.75	"F": 5447}
{"v": 1	"t": 1647444	"P": 1791.5	"F": 5498}
{"v": 1	"t": 1647464	"P": 1776.75	"F": 5525}
{"v": 1	"t": 1647484	"P": 1791.75	"F": 5400}
{"v": 1	"t": 1647505	"P": 1792.5	"F": 5422}
{"v": 1	"t": 1647525	"P": 1795.0	"F": 5379}
{"v": 1	"t": 1647545	"P": 1793.75	"F": 5682}
{"v": 1	"t": 1647566	"P": 1789.75	"F": 5353}
{"v": 1	"t": 1647586	"P": 1798.0	"F": 5487}
{"v": 1	"t": 1647606	"P": 1799.5	"F": 5382	"C": 45.31	"D": 3146	"sn": 54091779688249	"file": "/data/device_log/data0000.out"}
{"v": 1	"t": 1647627	"P": 1813.25	"F": 5464}
{"v": 1	"t": 1647647	"P": 1802.25	"F": 5193}
{"v": 1	"t": 1647667	"P": 1821.25	"F": 5499}
{"v": 1	"t": 1647688	"P": 1827.75	"F": 4964}
{"v": 1	"t": 1647708	"P": 1824.0	"F": 5500}
{"v": 1	"t": 1647728	"P": 1830.0	"F": 5712}
{"v": 1	"t": 1647749	"P": 1843.75	"F": 5311}
{"v": 1	"t": 1647769	"P": 1845.0	"F": 5488}
{"v": 1	"t": 1647789	"P": 1842.25	"F": 5628}
{"v": 1	"t": 1647810	"P": 1862.75	"F": 5501}
{"v": 1	"t": 1647830	"P": 1866.25	"F": 5272}
{"v": 1	"t": 1647850	"P": 1881.0	"F": 5464}
{"v": 1	"t": 1647871	"P": 1889.25	"F": 5271}
{"v": 1	"t": 1647891	"P": 1895.25	"F": 5277}
{"v": 1	"t": 1647911	"P": 1905.25	"F": 5328}
{"v": 1	"t": 1647932	"P": 1920.0	"F": 5591}
{"v": 1	"t": 1647952	"P": 1918.75	"F": 5599}
{"v": 1	"t": 1647972	"P": 1933.75	"F": 5457}
{"v": 1	"t": 1647993	"P": 1932.75	"F": 5665}
{"v": 1	"t": 1648013	"P": 1925.75	"F": 5398}
{"v": 1	"t": 1648033	"P": 1920.25	"F": 5408}
{"v": 1	"t": 1648053	"P": 1943.0	"F": 5379}
{"v": 1	"t": 1648074	"P": 1939.5	"F": 5251}
{"v": 1	"t": 1648094	"P": 1952.0	"F": 5474}
{"v": 1	"t": 1648114	"P": 1937.0	"F": 5416}
{"v": 1	"t": 1648135	"P": 1937.0	"F": 5308}
{"v": 1	"t": 1648155	"P": 1948.25	"F": 5330}
{"v": 1	"t": 1648175	"P": 1942.5	"F": 5517}
{"v": 1	"t": 1648196	"P": 1946.25	"F": 5540}
{"v": 1	"t": 1648216	"P": 1953.75	"F": 5594}
{"v": 1	"t": 1648236	"P": 1951.0	"F": 5456}
{"v": 1	"t": 1648257	"P": 1954.75	"F": 5526}
{"v": 1	"t": 1648277	"P": 1955.0	"F": 5595}
{"v": 1	"t": 1648297	"P": 1955.75	"F": 5533}
{"v": 1	"t": 1648318	"P": 1960.75	"F": 5580}
{"v": 1	"t": 1648338	"P": 1958.75	"F": 5437}
{"v": 1	"t": 1648359	"P": 1948.75	"F": 5576}
{"v": 1	"t": 1648379	"P": 1949.5	"F": 5553}
{"v": 1	"t": 1648400	"P": 1953.75	"F": 5267}
{"v": 1	"t": 1648420	"P": 1954.25	"F": 5486}
{"v": 1	"t": 1648440	"P": 1951.5	"F": 5533}
{"v": 1	"t": 1648461	"P": 1952.0	"F": 5584}
{"v": 1	"t": 1648481	"P": 1952.25	"F": 5339}
{"v": 1	"t": 1648502	"P": 1953.25	"F": 5653}
{"v": 1	"t": 1648522	"P": 1953.5	"F": 5469}
{"v": 1	"t": 1648543	"P": 1953.0	"F": 5584}
{"v": 1	"t": 1648563	"P": 1954.5	"F": 5590}
{"v": 1	"t": 1648584	"P": 1954.75	"F": 5555}
{"v": 1	"t": 1648604	"P": 1949.75	"F": 5668}
{"v": 1	"t": 1648624	"P": 1953.0	"F": 5222	"C": 45.295	"D": 3146	"sn": 54091779688249	"file": "/data/device_log/data0000.out"}
{"v": 1	"t": 1648645	"P": 1944.0	"F": 5593}
{"v": 1	"t": 1648665	"P": 1959.25	"F": 5470}
{"v": 1	"t": 1648685	"P": 1959.25	"F": 5746}
{"v": 1	"t": 1648705	"P": 1949.75	"F": 5596}
{"v": 1	"t": 1648726	"P": 1956.5	"F": 5599}
{"v": 1	"t": 1648746	"P": 1951.75	"F": 5466}
{"v": 1	"t": 1648766	"P": 1959.0	"F": 5628}
{"v": 1	"t": 1648787	"P": 1952.0	"F": 5456}
{"v": 1	"t": 1648807	"P": 1954.5	"F": 5640}
{"v": 1	"t": 1648827	"P": 1960.0	"F": 5471}
{"v": 1	"t": 1648848	"P": 1957.25	"F": 5545}
{"v": 1	"t": 1648868	"P": 1955.5	"F": 5298}
{"v": 1	"t": 1648888	"P": 1965.5	"F": 5538}
{"v": 1	"t": 1648908	"P": 1966.75	"F": 5380}
{"v": 1	"t": 1648929	"P": 1953.0	"F": 5699}
{"v": 1	"t": 1648949	"P": 1954.0	"F": 5483}
{"v": 1	"t": 1648969	"P": 1950.75	"F": 5516}
{"v": 1	"t": 1648990	"P": 1957.0	"F": 5572}
{"v": 1	"t": 1649010	"P": 1955.75	"F": 5635}
{"v": 1	"t": 1649030	"P": 1949.75	"F": 5505}
{"v": 1	"t": 1649051	"P": 1943.75	"F": 5603}
{"v": 1	"t": 1649071	"P": 1954.0	"F": 5334}
{"v": 1	"t": 1649091	"P": 1946.5	"F": 5692}
{"v": 1	"t": 1649112	"P": 1939.75	"F": 5566}
{"v": 1	"t": 1649132	"P": 1935.75	"F": 5470}
{"v": 1	"t": 1649152	"P": 1940.0	"F": 5589}
{"v": 1	"t": 1649173	"P": 1934.75	"F": 5622}
{"v": 1	"t": 1649193	"P": 1929.0	"F": 5657}
{"v": 1	"t": 1649213	"P": 1934.0	"F": 5454}
{"v": 1	"t": 1649234	"P": 1924.0	"F": 5630}
{"v": 1	"t": 1649254	"P": 1923.5	"F": 5405}
{"v": 1	"t": 1649274	"P": 1915.0	"F": 5343}
{"v": 1	"t": 1649295	"P": 1915.75	"F": 5396}
{"v": 1	"t": 1649315	"P": 1911.75	"F": 5693}
{"v": 1	"t": 1649335	"P": 1904.75	"F": 5650}
{"v": 1	"t": 1649355	"P": 1891.25	"F": 5705}
{"v": 1	"t": 1649376	"P": 1890.5	"F": 5594}
{"v": 1	"t": 1649396	"P": 1892.0	"F": 5519}
{"v": 1	"t": 1649416	"P": 1871.25	"F": 5620}
{"v": 1	"t": 1649437	"P": 1873.75	"F": 5684}
{"v": 1	"t": 1649457	"P": 1862.75	"F": 5549}
{"v": 1	"t": 1649477	"P": 1868.5	"F": 5855}
{"v": 1	"t": 1649498	"P": 1847.25	"F": 5630}
{"v": 1	"t": 1649518	"P": 1840.75	"F": 5859}
{"v": 1	"t": 1649538	"P": 1839.5	"F": 5525}
{"v": 1	"t": 1649559	"P": 1833.75	"F": 5559}
{"v": 1	"t": 1649579	"P": 1825.25	"F": 5488}
{"v": 1	"t": 1649599	"P": 1824.5	"F": 5672}
{"v": 1	"t": 1649619	"P": 1818.5	"F": 5563}
{"v": 1	"t": 1649640	"P": 1824.25	"F": 5595	"C": 45.3	"D": 3146	"sn": 54091779688249	"file": "/data/device_log/data0000.out"}
{"v": 1	"t": 1649660	"P": 1817.0	"F": 5706}
{"v": 1	"t": 1649681	"P": 1812.25	"F": 5754}
{"v": 1	"t": 1649701	"P": 1805.5	"F": 5340}
{"v": 1	"t": 1649721	"P": 1805.75	"F": 5240}
{"v": 1	"t": 1649742	"P": 1794.0	"F": 5608}
{"v": 1	"t": 1649762	"P": 1806.5	"F": 5569}
{"v": 1	"t": 1649782	"P": 1796.5	"F": 5736}
{"v": 1	"t": 1649803	"P": 1798.25	"F": 5484}
{"v": 1	"t": 1649823	"P": 1785.25	"F": 5586}
{"v": 1	"t": 1649843	"P": 1795.75	"F": 5625}
{"v": 1	"t": 1649864	"P": 1800.0	"F": 5701}
{"v": 1	"t": 1649884	"P": 1787.75	"F": 5718}
{"v": 1	"t": 1649904	"P": 1798.0	"F": 5710}
{"v": 1	"t": 1649924	"P": 1797.0	"F": 5795}
{"v": 1	"t": 1649945	"P": 1801.0	"F": 5621}
{"v": 1	"t": 1649965	"P": 1804.75	"F": 5809}
{"v": 1	"t": 1649985	"P": 1799.0	"F": 5618}
{"v": 1	"t": 1650006	"P": 1792.25	"F": 5622}
{"v": 1	"t": 1650026	"P": 1803.25	"F": 5526}
{"v": 1	"t": 1650046	"P": 1802.5	"F": 5780}
{"v": 1	"t": 1650067	"P": 1799.25	"F": 5534}
{"v": 1	"t": 1650087	"P": 1804.25	"F": 5647}
{"v": 1	"t": 1650107	"P": 1806.5	"F": 5647}
{"v": 1	"t": 1650127	"P": 1817.5	"F": 5621}
{"v": 1	"t": 1650148	"P": 1824.0	"F": 5707}
{"v": 1	"t": 1650168	"P": 1820.25	"F": 5509}
{"v": 1	"t": 1650188	"P": 1829.5	"F": 5633}
{"v": 1	"t": 1650209	"P": 1833.5	"F": 5713}
{"v": 1	"t": 1650229	"P": 1834.75	"F": 5765}
{"v": 1	"t": 1650250	"P": 1846.25	"F": 5522}
{"v": 1	"t": 1650270	"P": 1853.5	"F": 5704}
{"v": 1	"t": 1650290	"P": 1859.5	"F": 5606}
{"v": 1	"t": 1650311	"P": 1863.0	"F": 5645}
{"v": 1	"t": 1650331	"P": 1874.0	"F": 5514}
{"v": 1	"t": 1650351	"P": 1881.25	"F": 5691}
{"v": 1	"t": 1650372	"P": 1897.25	"F": 5641}
{"v": 1	"t": 1650392	"P": 1893.5	"F": 5548}
{"v": 1	"t": 1650412	"P": 1912.0	"F": 5813}
{"v": 1	"t": 1650433	"P": 1911.75	"F": 5582}
{"v": 1	"t": 1650453	"P": 1912.0	"F": 5491}
{"v": 1	"t": 1650473	"P": 1916.0	"F": 5353}
{"v": 1	"t": 1650493	"P": 1924.75	"F": 5462}
{"v": 1	"t": 1650514	"P": 1921.5	"F": 5703}
{"v": 1	"t": 1650534	"P": 1926.75	"F": 5563}
{"v": 1	"t": 1650554	"P": 1925.0	"F": 5651}
{"v": 1	"t": 1650575	"P": 1940.75	"F": 5596}
{"v": 1	"t": 1650595	"P": 1934.5	"F": 5600}
{"v": 1	"t": 1650615	"P": 1932.0	"F": 5731}
{"v": 1	"t": 1650636	"P": 1929.0	"F": 5662}
{"v": 1	"t": 1650656	"P": 1942.0	"F": 5675	"C": 45.305	"D": 3146	"sn": 54091779688249	"file": "/data/device_log/data0000.out"}
{"v": 1	"t": 1650676	"P": 1936.5	"F": 5495}
{"v": 1	"t": 1650697	"P": 1943.25	"F": 5353}
{"v": 1	"t": 1650717	"P": 1940.0	"F": 5679}
{"v": 1	"t": 1650737	"P": 1946.25	"F": 5512}
{"v": 1	"t": 1650758	"P": 1944.25	"F": 5689}
{"v": 1	"t": 1650778	"P": 1946.0	"F": 5572}
{"v": 1	"t": 1650799	"P": 1951.25	"F": 5634}
{"v": 1	"t": 1650819	"P": 1942.0	"F": 5631}
{"v": 1	"t": 1650839	"P": 1943.75	"F": 5771}
{"v": 1	"t": 1650859	"P": 1942.25	"F": 5461}
{"v": 1	"t": 1650880	"P": 1943.0	"F": 5547}
{"v": 1	"t": 1650900	"P": 1946.0	"F": 5813}
{"v": 1	"t": 1650920	"P": 1947.5	"F": 5749}
{"v": 1	"t": 1650941	"P": 1952.75	"F": 5742}
{"v": 1	"t": 1650961	"P": 1949.0	"F": 5713}
{"v": 1	"t": 1650981	"P": 1945.25	"F": 5593}
{"v": 1	"t": 1651002	"P": 1940.5	"F": 5511}
{"v": 1	"t": 1651022	"P": 1943.75	"F": 5579}
{"v": 1	"t": 1651042	"P": 1948.0	"F": 5779}
{"v": 1	"t": 1651062	"P": 1952.75	"F": 5813}
{"v": 1	"t": 1651083	"P": 1947.0	"F": 5608}
{"v": 1	"t": 1651103	"P": 1954.25	"F": 5875}
{"v": 1	"t": 1651123	"P": 1943.0	"F": 5650}
{"v": 1	"t": 1651144	"P": 1947.75	"F": 5726}
{"v": 1	"t": 1651164	"P": 1937.25	"F": 5658}
{"v": 1	"t": 1651184	"P": 1943.25	"F": 5692}
{"v": 1	"t": 1651205	"P": 1941.75	"F": 5942}
{"v": 1	"t": 1651225	"P": 1944.5	"F": 5608}
{"v": 1	"t": 1651245	"P": 1938.25	"F": 5549}
{"v": 1	"t": 1651266	"P": 1930.75	"F": 5539}
{"v": 1	"t": 1651286	"P": 1935.0	"F": 5631}
{"v": 1	"t": 1651306	"P": 1940.0	"F": 5643}
{"v": 1	"t": 1651327	"P": 1933.75	"F": 5606}
{"v": 1	"t": 1651347	"P": 1936.75	"F": 5606}
{"v": 1	"t": 1651368	"P": 1943.25	"F": 5588}
{"v": 1	"t": 1651388	"P": 1930.25	"F": 5740}
{"v": 1	"t": 1651408	"P": 1924.0	"F": 5621}
{"v": 1	"t": 1651428	"P": 1927.0	"F": 5776}
{"v": 1	"t": 1651449	"P": 1930.5	"F": 5570}
{"v": 1	"t": 1651469	"P": 1935.75	"F": 5744}
{"v": 1	"t": 1651489	"P": 1928.25	"F": 5667}
{"v": 1	"t": 1651510	"P": 1932.0	"F": 5710}
{"v": 1	"t": 1651530	"P": 1929.75	"F": 5577}
{"v": 1	"t": 1651550	"P": 1925.5	"F": 5649}
{"v": 1	"t": 1651571	"P": 1927.0	"F": 5509}
{"v": 1	"t": 1651591	"P": 1926.0	"F": 5538}
{"v": 1	"t": 1651611	"P": 1922.25	"F": 5752}
{"v": 1	"t": 1651631	"P": 1924.0	"F": 5568}
{"v": 1	"t": 1651652	"P": 1924.5	"F": 5498}
{"v": 1	"t": 1651672	"P": 1912.5	"F": 5538	"C": 45.315	"D": 3146	"sn": 54091779688249	"file": "/data/device_log/data0000.out"}
{"v": 1	"t": 1651692	"P": 1925.75	"F": 5712}
{"v": 1	"t": 1651713	"P": 1917.0	"F": 5652}
{"v": 1	"t": 1651733	"P": 1908.25	"F": 5626}
{"v": 1	"t": 1651753	"P": 1912.5	"F": 5649}
{"v": 1	"t": 1651774	"P": 1908.0	"F": 5682}
{"v": 1	"t": 1651794	"P": 1910.75	"F": 5562}
{"v": 1	"t": 1651814	"P": 1907.0	"F": 5761}
{"v": 1	"t": 1651835	"P": 1899.0	"F": 5814}
{"v": 1	"t": 1651855	"P": 1899.0	"F": 5652}
{"v": 1	"t": 1651876	"P": 1880.5	"F": 5608}
{"v": 1	"t": 1651896	"P": 1883.5	"F": 5649}
{"v": 1	"t": 1651916	"P": 1882.0	"F": 5703}
{"v": 1	"t": 1651937	"P": 1875.0	"F": 5892}
{"v": 1	"t": 1651957	"P": 1872.25	"F": 5578}
{"v": 1	"t": 1651978	"P": 1861.5	"F": 5713}
{"v": 1	"t": 1651998	"P": 1849.0	"F": 5668}
{"v": 1	"t": 1652019	"P": 1848.75	"F": 5670}
{"v": 1	"t": 1652039	"P": 1837.75	"F": 5544}
{"v": 1	"t": 1652060	"P": 1835.0	"F": 5798}
{"v": 1	"t": 1652080	"P": 1833.75	"F": 5733}
{"v": 1	"t": 1652101	"P": 1821.25	"F": 5536}
{"v": 1	"t": 1652121	"P": 1832.75	"F": 5818}
{"v": 1	"t": 1652142	"P": 1814.75	"F": 5782}
{"v": 1	"t": 1652162	"P": 1814.0	"F": 5450}
{"v": 1	"t": 1652182	"P": 1808.75	"F": 5834}
{"v": 1	"t": 1652203	"P": 1803.75	"F": 5464}
{"v": 1	"t": 1652223	"P": 1797.75	"F": 5757}
{"v": 1	"t": 1652243	"P": 1792.25	"F": 5518}
{"v": 1	"t": 1652263	"P": 1806.5	"F": 5967}
{"v": 1	"t": 1652284	"P": 1797.75	"F": 5744}
{"v": 1	"t": 1652304	"P": 1799.75	"F": 5740}
{"v": 1	"t": 1652324	"P": 1794.75	"F": 5614}
{"v": 1	"t": 1652345	"P": 1800.0	"F": 5658}
{"v": 1	"t": 1652365	"P": 1795.0	"F": 5716}
{"v": 1	"t": 1652385	"P": 1790.5	"F": 5662}
{"v": 1	"t": 1652406	"P": 1800.25	"F": 5714}
{"v": 1	"t": 1652426	"P": 1802.0	"F": 5618}
{"v": 1	"t": 1652446	"P": 1802.5	"F": 5780}
{"v": 1	"t": 1652467	"P": 1796.75	"F": 5587}
{"v": 1	"t": 1652487	"P": 1796.5	"F": 5641}
{"v": 1	"t": 1652507	"P": 1805.5	"F": 5730}
{"v": 1	"t": 1652527	"P": 1807.75	"F": 5673}
{"v": 1	"t": 1652548	"P": 1807.5	"F": 5506}
{"v": 1	"t": 1652568	"P": 1810.25	"F": 5723}
{"v": 1	"t": 1652588	"P": 1811.5	"F": 5751}
{"v": 1	"t": 1652609	"P": 1811.25	"F": 5529}
{"v": 1	"t": 1652629	"P": 1817.5	"F": 5792}
{"v": 1	"t": 1652649	"P": 1803.0	"F": 5760}
{"v": 1	"t": 1652670	"P": 1818.5	"F": 5656}
{"v": 1	"t": 1652690	"P": 1818.0	"F": 5789	"C": 45.355	"D": 3146	"sn": 54091779688249	"file": "/data/device_log/data0000.out"}
{"v": 1	"t": 1652711	"P": 1814.5	"F": 5686}
{"v": 1	"t": 1652731	"P": 1823.25	"F": 5764}
{"v": 1	"t": 1652751	"P": 1826.0	"F": 5368}
{"v": 1	"t": 1652772	"P": 1824.25	"F": 5555}
{"v": 1	"t": 1652792	"P": 1823.75	"F": 5758}
{"v": 1	"t": 1652812	"P": 1840.5	"F": 5571}
{"v": 1	"t": 1652833	"P": 1841.75	"F": 5864}
{"v": 1	"t": 1652853	"P": 1835.25	"F": 5679}
{"v": 1	"t": 1652873	"P": 1855.25	"F": 5695}
{"v": 1	"t": 1652893	"P": 1857.75	"F": 5760}
{"v": 1	"t": 1652914	"P": 1872.0	"F": 5455}
{"v": 1	"t": 1652934	"P": 1872.5	"F": 5569}
{"v": 1	"t": 1652954	"P": 1880.0	"F": 5576}
{"v": 1	"t": 1652975	"P": 1885.5	"F": 5537}
{"v": 1	"t": 1652995	"P": 1888.5	"F": 5557}
{"v": 1	"t": 1653015	"P": 1897.0	"F": 5588}
{"v": 1	"t": 1653036	"P": 1906.25	"F": 5644}
{"v": 1	"t": 1653056	"P": 1915.75	"F": 5530}
{"v": 1	"t": 1653076	"P": 1917.25	"F": 5346}
{"v": 1	"t": 1653097	"P": 1915.75	"F": 5639}
{"v": 1	"t": 1653117	"P": 1919.0	"F": 5706}
{"v": 1	"t": 1653137	"P": 1926.75	"F": 5795}
{"v": 1	"t": 1653157	"P": 1931.25	"F": 5638}
{"v": 1	"t": 1653178	"P": 1936.25	"F": 5695}
{"v": 1	"t": 1653198	"P": 1928.0	"F": 5730}
{"v": 1	"t": 1653218	"P": 1935.5	"F": 5765}
{"v": 1	"t": 1653239	"P": 1935.75	"F": 5580}
{"v": 1	"t": 1653259	"P": 1943.75	"F": 5500}
{"v": 1	"t": 1653280	"P": 1943.5	"F": 5644}
{"v": 1	"t": 1653300	"P": 1946.5	"F": 5713}
{"v": 1	"t": 1653320	"P": 1938.25	"F": 5681}
{"v": 1	"t": 1653341	"P": 1938.0	"F": 5513}
{"v": 1	"t": 1653361	"P": 1944.25	"F": 5699}
{"v": 1	"t": 1653381	"P": 1942.0	"F": 5451}
{"v": 1	"t": 1653402	"P": 1933.25	"F": 5816}
{"v": 1	"t": 1653422	"P": 1940.75	"F": 5454}
{"v": 1	"t": 1653442	"P": 1953.25	"F": 5608}
{"v": 1	"t": 1653462	"P": 1945.5	"F": 5531}
{"v": 1	"t": 1653483	"P": 1939.0	"F": 5567}
{"v": 1	"t": 1653503	"P": 1942.25	"F": 5730}
{"v": 1	"t": 1653523	"P": 1952.5	"F": 5690}
{"v": 1	"t": 1653544	"P": 1948.75	"F": 5639}
{"v": 1	"t": 1653564	"P": 1950.5	"F": 5616}
{"v": 1	"t": 1653584	"P": 1953.0	"F": 5631}
{"v": 1	"t": 1653605	"P": 1948.5	"F": 5673}
{"v": 1	"t": 1653625	"P": 1956.25	"F": 5539}
{"v": 1	"t": 1653645	"P": 1947.0	"F": 5748}
{"v": 1	"t": 1653666	"P": 1945.0	"F": 5502}
{"v": 1	"t": 1653686	"P": 1950.5	"F": 5690}
{"v": 1	"t": 1653706	"P": 1949.0	"F": 5366	"C": 45.37	"D": 3146	"sn": 54091779688249	"file": "/data/device_log/data0000.out"}
{"v": 1	"t": 1653726	"P": 1955.75	"F": 5412}
{"v": 1	"t": 1653747	"P": 1951.25	"F": 5552}
{"v": 1	"t": 1653767	"P": 1956.75	"F": 5751}
{"v": 1	"t": 1653787	"P": 1957.75	"F": 5555}
{"v": 1	"t": 1653808	"P": 1951.25	"F": 5608}
{"v": 1	"t": 1653828	"P": 1963.25	"F": 5860}
{"v": 1	"t": 1653849	"P": 1958.75	"F": 5553}
{"v": 1	"t": 1653869	"P": 1958.0	"F": 5723}
{"v": 1	"t": 1653889	"P": 1966.5	"F": 5528}
{"v": 1	"t": 1653910	"P": 1957.0	"F": 5707}
{"v": 1	"t": 1653930	"P": 1952.25	"F": 5621}
{"v": 1	"t": 1653950	"P": 1954.75	"F": 5650}
{"v": 1	"t": 1653970	"P": 1947.0	"F": 5664}
{"v": 1	"t": 1653991	"P": 1948.25	"F": 5712}
{"v": 1	"t": 1654011	"P": 1960.75	"F": 5632}
{"v": 1	"t": 1654031	"P": 1954.5	"F": 5436}
{"v": 1	"t": 1654052	"P": 1950.0	"F": 5502}
{"v": 1	"t": 1654072	"P": 1951.25	"F": 5641}
{"v": 1	"t": 1654092	"P": 1961.75	"F": 5703}
{"v": 1	"t": 1654113	"P": 1952.25	"F": 5415}
{"v": 1	"t": 1654133	"P": 1945.5	"F": 5804}
{"v": 1	"t": 1654153	"P": 1956.25	"F": 5551}
{"v": 1	"t": 1654174	"P": 1943.0	"F": 5508}
{"v": 1	"t": 1654194	"P": 1946.0	"F": 5726}
{"v": 1	"t": 1654214	"P": 1943.0	"F": 5426}
{"v": 1	"t": 1654234	"P": 1943.25	"F": 5690}
{"v": 1	"t": 1654255	"P": 1943.25	"F": 5661}
{"v": 1	"t": 1654275	"P": 1935.25	"F": 5634}
{"v": 1	"t": 1654295	"P": 1935.5	"F": 5676}
{"v": 1	"t": 1654316	"P": 1944.75	"F": 5880}
{"v": 1	"t": 1654336	"P": 1934.0	"F": 5522}
{"v": 1	"t": 1654357	"P": 1939.0	"F": 5788}
{"v": 1	"t": 1654377	"P": 1928.75	"F": 5568}
{"v": 1	"t": 1654397	"P": 1937.25	"F": 5955}
{"v": 1	"t": 1654418	"P": 1917.5	"F": 5500}
{"v": 1	"t": 1654438	"P": 1919.0	"F": 5788}
{"v": 1	"t": 1654458	"P": 1916.5	"F": 5666}
{"v": 1	"t": 1654479	"P": 1906.25	"F": 5663}
{"v": 1	"t": 1654499	"P": 1898.5	"F": 5547}
{"v": 1	"t": 1654520	"P": 1901.0	"F": 5478}
{"v": 1	"t": 1654540	"P": 1880.75	"F": 5848}
{"v": 1	"t": 1654560	"P": 1876.25	"F": 5728}
{"v": 1	"t": 1654581	"P": 1876.25	"F": 5972}
{"v": 1	"t": 1654601	"P": 1864.25	"F": 5952}
{"v": 1	"t": 1654622	"P": 1849.75	"F": 5775}
{"v": 1	"t": 1654642	"P": 1850.5	"F": 5958}
{"v": 1	"t": 1654662	"P": 1847.5	"F": 5742}
{"v": 1	"t": 1654683	"P": 1840.25	"F": 5657}
{"v": 1	"t": 1654703	"P": 1831.0	"F": 5611}
{"v": 1	"t": 1654723	"P": 1818.0	"F": 5722	"C": 45.355	"D": 3146	"sn": 54091779688249	"file": "/data/device_log/data0000.out"}
{"v": 1	"t": 1654744	"P": 1824.5	"F": 5806}
{"v": 1	"t": 1654764	"P": 1812.25	"F": 5811}
{"v": 1	"t": 1654784	"P": 1813.0	"F": 5700}
{"v": 1	"t": 1654805	"P": 1815.5	"F": 5794}
{"v": 1	"t": 1654825	"P": 1811.25	"F": 5822}
{"v": 1	"t": 1654846	"P": 1806.0	"F": 5569}
{"v": 1	"t": 1654866	"P": 1805.0	"F": 5778}
{"v": 1	"t": 1654887	"P": 1797.75	"F": 5610}
{"v": 1	"t": 1654907	"P": 1795.5	"F": 5702}
{"v": 1	"t": 1654927	"P": 1800.0	"F": 5585}
{"v": 1	"t": 1654948	"P": 1793.5	"F": 5449}
{"v": 1	"t": 1654968	"P": 1787.5	"F": 5585}
{"v": 1	"t": 1654988	"P": 1793.0	"F": 5757}
{"v": 1	"t": 1655009	"P": 1786.75	"F": 5858}
{"v": 1	"t": 1655029	"P": 1791.75	"F": 5620}
{"v": 1	"t": 1655049	"P": 1787.25	"F": 5753}
{"v": 1	"t": 1655069	"P": 1784.25	"F": 5632}
{"v": 1	"t": 1655090	"P": 1788.75	"F": 5406}
{"v": 1	"t": 1655110	"P": 1795.75	"F": 5726}
{"v": 1	"t": 1655130	"P": 1793.75	"F": 5598}
{"v": 1	"t": 1655151	"P": 1794.5	"F": 5792}
{"v": 1	"t": 1655171	"P": 1796.5	"F": 5441}
{"v": 1	"t": 1655191	"P": 1801.75	"F": 5814}
{"v": 1	"t": 1655212	"P": 1791.75	"F": 5594}
{"v": 1	"t": 1655232	"P": 1802.5	"F": 5533}
{"v": 1	"t": 1655252	"P": 1806.0	"F": 5734}
{"v": 1	"t": 1655272	"P": 1803.5	"F": 5639}
{"v": 1	"t": 1655293	"P": 1821.5	"F": 5457}
{"v": 1	"t": 1655313	"P": 1812.75	"F": 5606}
{"v": 1	"t": 1655333	"P": 1831.25	"F": 5772}
{"v": 1	"t": 1655354	"P": 1832.75	"F": 5654}
{"v": 1	"t": 1655374	"P": 1854.0	"F": 5820}
{"v": 1	"t": 1655394	"P": 1838.0	"F": 5262}
{"v": 1	"t": 1655415	"P": 1858.0	"F": 5738}
{"v": 1	"t": 1655435	"P": 1860.75	"F": 5741}
{"v": 1	"t": 1655456	"P": 1868.75	"F": 5673}
{"v": 1	"t": 1655476	"P": 1874.0	"F": 5758}
{"v": 1	"t": 1655497	"P": 1881.0	"F": 5405}
{"v": 1	"t": 1655517	"P": 1893.0	"F": 5550}
{"v": 1	"t": 1655538	"P": 1896.0	"F": 5355}
{"v": 1	"t": 1655558	"P": 1899.5	"F": 5708}
{"v": 1	"t": 1655578	"P": 1918.0	"F": 5627}
{"v": 1	"t": 1655599	"P": 1912.0	"F": 5845}
{"v": 1	"t": 1655619	"P": 1916.75	"F": 5657}
{"v": 1	"t": 1655640	"P": 1915.25	"F": 5540}
{"v": 1	"t": 1655660	"P": 1929.25	"F": 5753}
{"v": 1	"t": 1655681	"P": 1925.5	"F": 5613}
{"v": 1	"t": 1655701	"P": 1930.0	"F": 5788}
{"v": 1	"t": 1655721	"P": 1929.0	"F": 5649}
{"v": 1	"t": 1655741	"P": 1925.75	"F": 5540	"C": 45.345	"D": 3146	"sn": 54091779688249	"file": "/data/device_log/data0000.out"}
{"v": 1	"t": 1655762	"P": 1939.25	"F": 5507}
{"v": 1	"t": 1655782	"P": 1934.0	"F": 5781}
{"v": 1	"t": 1655802	"P": 1941.5	"F": 5579}
{"v": 1	"t": 1655823	"P": 1942.0	"F": 5441}
{"v": 1	"t": 1655843	"P": 1940.25	"F": 5398}
{"v": 1	"t": 1655863	"P": 1939.75	"F": 5597}
{"v": 1	"t": 1655884	"P": 1932.5	"F": 5317}
{"v": 1	"t": 1655904	"P": 1937.75	"F": 5493}
{"v": 1	"t": 1655924	"P": 1938.25	"F": 5426}
{"v": 1	"t": 1655945	"P": 1947.25	"F": 5698}
{"v": 1	"t": 1655965	"P": 1933.5	"F": 5666}
{"v": 1	"t": 1655985	"P": 1949.5	"F": 5738}
{"v": 1	"t": 1656005	"P": 1945.25	"F": 5567}
{"v": 1	"t": 1656026	"P": 1938.0	"F": 5659}
{"v": 1	"t": 1656046	"P": 1943.25	"F": 5882}
{"v": 1	"t": 1656066	"P": 1942.0	"F": 5561}
{"v": 1	"t": 1656087	"P": 1944.25	"F": 5803}
{"v": 1	"t": 1656107	"P": 1946.0	"F": 5707}
{"v": 1	"t": 1656127	"P": 1942.5	"F": 5575}
{"v": 1	"t": 1656148	"P": 1941.5	"F": 5692}
{"v": 1	"t": 1656168	"P": 1949.0	"F": 5611}
{"v": 1	"t": 1656188	"P": 1947.75	"F": 5745}
{"v": 1	"t": 1656209	"P": 1954.25	"F": 5730}
{"v": 1	"t": 1656229	"P": 1958.0	"F": 5690}
{"v": 1	"t": 1656249	"P": 1961.25	"F": 5613}
{"v": 1	"t": 1656270	"P": 1948.5	"F": 5746}
{"v": 1	"t": 1656290	"P": 1962.25	"F": 5640}
{"v": 1	"t": 1656310	"P": 1952.25	"F": 5469}
{"v": 1	"t": 1656331	"P": 1958.75	"F": 5612}
{"v": 1	"t": 1656351	"P": 1964.75	"F": 5460}
{"v": 1	"t": 1656371	"P": 1960.0	"F": 5630}
{"v": 1	"t": 1656392	"P": 1953.0	"F": 5617}
{"v": 1	"t": 1656412	"P": 1962.75	"F": 5542}
{"v": 1	"t": 1656432	"P": 1961.25	"F": 5674}
{"v": 1	"t": 1656452	"P": 1956.0	"F": 5655}
{"v": 1	"t": 1656473	"P": 1951.5	"F": 5592}
{"v": 1	"t": 1656493	"P": 1954.25	"F": 5630}
{"v": 1	"t": 1656513	"P": 1954.25	"F": 5526}
{"v": 1	"t": 1656534	"P": 1952.5	"F": 5612}
{"v": 1	"t": 1656554	"P": 1956.5	"F": 5523}
{"v": 1	"t": 1656574	"P": 1960.0	"F": 5512}
{"v": 1	"t": 1656595	"P": 1949.25	"F": 5808}
{"v": 1	"t": 1656615	"P": 1951.0	"F": 5582}
{"v": 1	"t": 1656635	"P": 1948.25	"F": 5583}
{"v": 1	"t": 1656656	"P": 1946.0	"F": 5626}
{"v": 1	"t": 1656676	"P": 1937.75	"F": 5712}
{"v": 1	"t": 1656696	"P": 1938.25	"F": 5710}
{"v": 1	"t": 1656716	"P": 1919.5	"F": 5575}
{"v": 1	"t": 1656737	"P": 1917.5	"F": 5628}
{"v": 1	"t": 1656757	"P": 1904.25	"F": 5644	"C": 45.36	"D": 3146	"sn": 54091779688249	"file": "/data/device_log/data0000.out"}
{"v": 1	"t": 1656778	"P": 1900.0	"F": 5717}
{"v": 1	"t": 1656798	"P": 1888.75	"F": 5512}
{"v": 1	"t": 1656818	"P": 1884.25	"F": 5751}
{"v": 1	"t": 1656839	"P": 1875.0	"F": 5570}
{"v": 1	"t": 1656859	"P": 1877.5	"F": 5651}
{"v": 1	"t": 1656879	"P": 1855.0	"F": 5672}
{"v": 1	"t": 1656900	"P": 1852.25	"F": 5554}
{"v": 1	"t": 1656920	"P": 1851.0	"F": 5803}
{"v": 1	"t": 1656940	"P": 1834.25	"F": 5746}
{"v": 1	"t": 1656961	"P": 1830.0	"F": 5785}
{"v": 1	"t": 1656981	"P": 1823.0	"F": 5654}
{"v": 1	"t": 1657001	"P": 1813.75	"F": 5753}
{"v": 1	"t": 1657021	"P": 1813.25	"F": 5563}
{"v": 1	"t": 1657042	"P": 1810.25	"F": 5719}
{"v": 1	"t": 1657062	"P": 1798.25	"F": 5490}
{"v": 1	"t": 1657082	"P": 1804.5	"F": 5827}
{"v": 1	"t": 1657103	"P": 1795.25	"F": 5538}
{"v": 1	"t": 1657123	"P": 1792.5	"F": 5779}
{"v": 1	"t": 1657143	"P": 1791.25	"F": 5625}
{"v": 1	"t": 1657164	"P": 1792.75	"F": 5645}
{"v": 1	"t": 1657184	"P": 1788.5	"F": 5558}
{"v": 1	"t": 1657204	"P": 1785.25	"F": 5681}
{"v": 1	"t": 1657225	"P": 1780.75	"F": 5480}
{"v": 1	"t": 1657245	"P": 1786.0	"F": 5599}
{"v": 1	"t": 1657265	"P": 1786.25	"F": 5699}
{"v": 1	"t": 1657285	"P": 1785.0	"F": 5420}
{"v": 1	"t": 1657306	"P": 1793.25	"F": 5649}
{"v": 1	"t": 1657326	"P": 1791.25	"F": 5617}
{"v": 1	"t": 1657347	"P": 1794.25	"F": 5620}
{"v": 1	"t": 1657367	"P": 1795.0	"F": 5725}
{"v": 1	"t": 1657387	"P": 1786.0	"F": 5605}
{"v": 1	"t": 1657408	"P": 1780.0	"F": 5588}
{"v": 1	"t": 1657428	"P": 1797.75	"F": 5929}
{"v": 1	"t": 1657448	"P": 1781.5	"F": 5671}
{"v": 1	"t": 1657469	"P": 1804.75	"F": 5625}
{"v": 1	"t": 1657489	"P": 1798.5	"F": 5729}
{"v": 1	"t": 1657509	"P": 1795.75	"F": 5552}
{"v": 1	"t": 1657530	"P": 1803.5	"F": 5678}
{"v": 1	"t": 1657550	"P": 1818.0	"F": 5710}
{"v": 1	"t": 1657570	"P": 1817.0	"F": 5742}
{"v": 1	"t": 1657591	"P": 1837.0	"F": 5515}
{"v": 1	"t": 1657611	"P": 1837.0	"F": 5376}
{"v": 1	"t": 1657631	"P": 1841.75	"F": 5533}
{"v": 1	"t": 1657651	"P": 1844.5	"F": 5358}
{"v": 1	"t": 1657672	"P": 1861.5	"F": 5582}
{"v": 1	"t": 1657692	"P": 1865.0	"F": 5670}
{"v": 1	"t": 1657712	"P": 1881.5	"F": 5723}
{"v": 1	"t": 1657733	"P": 1875.5	"F": 5687}
{"v": 1	"t": 1657753	"P": 1894.5	"F": 5650}
{"v": 1	"t": 1657773	"P": 1892.5	"F": 5367	"C": 45.365	"D": 3146	"sn": 54091779688249	"file": "/data/device_log/data0000.out"}
{"v": 1	"t": 1657794	"P": 1903.25	"F": 5512}
{"v": 1	"t": 1657814	"P": 1903.0	"F": 5648}
{"v": 1	"t": 1657834	"P": 1914.25	"F": 5488}
{"v": 1	"t": 1657855	"P": 1919.25	"F": 5633}
{"v": 1	"t": 1657875	"P": 1923.5	"F": 5623}
{"v": 1	"t": 1657896	"P": 1933.5	"F": 5595}
{"v": 1	"t": 1657916	"P": 1922.5	"F": 5563}
{"v": 1	"t": 1657936	"P": 1936.0	"F": 5614}
{"v": 1	"t": 1657957	"P": 1933.0	"F": 5555}
{"v": 1	"t": 1657977	"P": 1943.0	"F": 5749}
{"v": 1	"t": 1657997	"P": 1955.25	"F": 5597}
{"v": 1	"t": 1658018	"P": 1941.5	"F": 5525}
{"v": 1	"t": 1658038	"P": 1945.0	"F": 5740}
{"v": 1	"t": 1658058	"P": 1951.75	"F": 5270}
{"v": 1	"t": 1658078	"P": 1963.25	"F": 5462}
{"v": 1	"t": 1658099	"P": 1957.5	"F": 5513}
{"v": 1	"t": 1658119	"P": 1963.75	"F": 5667}
{"v": 1	"t": 1658139	"P": 1963.5	"F": 5694}
{"v": 1	"t": 1658160	"P": 1966.25	"F": 5746}
{"v": 1	"t": 1658180	"P": 1961.75	"F": 5516}
{"v": 1	"t": 1658200	"P": 1957.0	"F": 5722}
{"v": 1	"t": 1658221	"P": 1959.75	"F": 5688}
{"v": 1	"t": 1658241	"P": 1962.5	"F": 5700}
{"v": 1	"t": 1658261	"P": 1961.5	"F": 5691}
{"v": 1	"t": 1658282	"P": 1953.0	"F": 5582}
{"v": 1	"t": 1658302	"P": 1960.0	"F": 5746}
{"v": 1	"t": 1658322	"P": 1954.25	"F": 5740}
{"v": 1	"t": 1658342	"P": 1960.25	"F": 5676}
{"v": 1	"t": 1658363	"P": 1962.5	"F": 5692}
{"v": 1	"t": 1658383	"P": 1961.0	"F": 5749}
{"v": 1	"t": 1658404	"P": 1963.0	"F": 5673}
{"v": 1	"t": 1658424	"P": 1959.25	"F": 5791}
{"v": 1	"t": 1658444	"P": 1959.5	"F": 5535}
{"v": 1	"t": 1658465	"P": 1966.25	"F": 5730}
{"v": 1	"t": 1658485	"P": 1967.25	"F": 5776}
{"v": 1	"t": 1658505	"P": 1967.5	"F": 5660}
{"v": 1	"t": 1658526	"P": 1965.5	"F": 5749}
{"v": 1	"t": 1658546	"P": 1966.5	"F": 5682}
{"v": 1	"t": 1658566	"P": 1964.25	"F": 5665}
{"v": 1	"t": 1658587	"P": 1970.5	"F": 5594}
{"v": 1	"t": 1658607	"P": 1966.5	"F": 5633}
{"v": 1	"t": 1658627	"P": 1960.5	"F": 5490}
{"v": 1	"t": 1658647	"P": 1970.5	"F": 5885}
{"v": 1	"t": 1658668	"P": 1954.75	"F": 5857}
{"v": 1	"t": 1658688	"P": 1964.0	"F": 5597}
{"v": 1	"t": 1658708	"P": 1962.0	"F": 5621}
{"v": 1	"t": 1658729	"P": 1960.0	"F": 5707}
{"v": 1	"t": 1658749	"P": 1956.75	"F": 5846}
{"v": 1	"t": 1658769	"P": 1947.25	"F": 5602}
{"v": 1	"t": 1658790	"P": 1957.25	"F": 5730	"C": 45.325	"D": 3146	"sn": 54091779688249	"file": "/data/device_log/data0000.out"}
{"v": 1	"t": 1658810	"P": 1957.25	"F": 5753}
{"v": 1	"t": 1658830	"P": 1946.5	"F": 5657}
{"v": 1	"t": 1658851	"P": 1946.0	"F": 5828}
{"v": 1	"t": 1658871	"P": 1953.5	"F": 5577}
{"v": 1	"t": 1658891	"P": 1940.5	"F": 5597}
{"v": 1	"t": 1658911	"P": 1937.0	"F": 5635}
{"v": 1	"t": 1658932	"P": 1935.75	"F": 5765}
{"v": 1	"t": 1658952	"P": 1922.75	"F": 5890}
{"v": 1	"t": 1658973	"P": 1911.75	"F": 5765}
{"v": 1	"t": 1658993	"P": 1910.0	"F": 5682}
{"v": 1	"t": 1659014	"P": 1903.0	"F": 5793}
{"v": 1	"t": 1659034	"P": 1892.5	"F": 5803}
{"v": 1	"t": 1659055	"P": 1889.0	"F": 5814}
{"v": 1	"t": 1659075	"P": 1872.5	"F": 5618}
{"v": 1	"t": 1659096	"P": 1862.0	"F": 5698}
{"v": 1	"t": 1659116	"P": 1860.5	"F": 5764}
{"v": 1	"t": 1659136	"P": 1845.75	"F": 5773}
{"v": 1	"t": 1659157	"P": 1830.5	"F": 5710}
{"v": 1	"t": 1659177	"P": 1828.0	"F": 5696}
{"v": 1	"t": 1659197	"P": 1829.0	"F": 5610}
{"v": 1	"t": 1659218	"P": 1821.5	"F": 5846}
{"v": 1	"t": 1659238	"P": 1800.25	"F": 5989}
{"v": 1	"t": 1659258	"P": 1815.0	"F": 5825}
{"v": 1	"t": 1659279	"P": 1803.0	"F": 5786}
{"v": 1	"t": 1659299	"P": 1806.75	"F": 5784}
{"v": 1	"t": 1659319	"P": 1797.75	"F": 5729}
{"v": 1	"t": 1659340	"P": 1800.0	"F": 5884}
{"v": 1	"t": 1659360	"P": 1797.75	"F": 6008}
{"v": 1	"t": 1659380	"P": 1786.0	"F": 5779}
{"v": 1	"t": 1659401	"P": 1794.25	"F": 5896}
{"v": 1	"t": 1659421	"P": 1797.25	"F": 5782}
{"v": 1	"t": 1659441	"P": 1792.25	"F": 5564}
{"v": 1	"t": 1659462	"P": 1790.5	"F": 5734}
{"v": 1	"t": 1659482	"P": 1795.25	"F": 5606}
{"v": 1	"t": 1659502	"P": 1797.25	"F": 5652}
{"v": 1	"t": 1659523	"P": 1796.75	"F": 5780}
{"v": 1	"t": 1659543	"P": 1797.75	"F": 5513}
{"v": 1	"t": 1659563	"P": 1800.0	"F": 5700}
{"v": 1	"t": 1659583	"P": 1804.5	"F": 5844}
{"v": 1	"t": 1659604	"P": 1810.75	"F": 5886}
{"v": 1	"t": 1659624	"P": 1804.0	"F": 5814}
{"v": 1	"t": 1659645	"P": 1811.25	"F": 5746}
{"v": 1	"t": 1659665	"P": 1809.0	"F": 5770}
{"v": 1	"t": 1659685	"P": 1809.25	"F": 5917}
{"v": 1	"t": 1659706	"P": 1822.0	"F": 5665}
{"v": 1	"t": 1659726	"P": 1814.0	"F": 5551}
{"v": 1	"t": 1659746	"P": 1817.25	"F": 5896}
{"v": 1	"t": 1659767	"P": 1831.5	"F": 5801}
{"v": 1	"t": 1659787	"P": 1829.5	"F": 5796}
{"v": 1	"t": 1659807	"P": 1856.25	"F": 5825	"C": 45.295	"D": 3146	"sn": 54091779688249	"file": "/data/device_log/data0000.out"}
{"v": 1	"t": 1659828	"P": 1839.0	"F": 5660}
{"v": 1	"t": 1659848	"P": 1851.5	"F": 5926}
{"v": 1	"t": 1659868	"P": 1858.25	"F": 5774}
{"v": 1	"t": 1659888	"P": 1861.5	"F": 5613}
{"v": 1	"t": 1659909	"P": 1875.0	"F": 5685}
{"v": 1	"t": 1659929	"P": 1872.75	"F": 5775}
{"v": 1	"t": 1659949	"P": 1884.0	"F": 5697}
{"v": 1	"t": 1659970	"P": 1889.75	"F": 5719}
{"v": 1	"t": 1659990	"P": 1885.25	"F": 5551}
{"v": 1	"t": 1660010	"P": 1897.5	"F": 5530}
{"v": 1	"t": 1660031	"P": 1906.25	"F": 5687}
{"v": 1	"t": 1660051	"P": 1905.25	"F": 5854}
{"v": 1	"t": 1660071	"P": 1910.25	"F": 5734}
{"v": 1	"t": 1660092	"P": 1915.25	"F": 5690}
{"v": 1	"t": 1660112	"P": 1918.75	"F": 5507}
{"v": 1	"t": 1660132	"P": 1927.75	"F": 5683}
{"v": 1	"t": 1660153	"P": 1927.75	"F": 5609}
{"v": 1	"t": 1660173	"P": 1943.75	"F": 5766}
{"v": 1	"t": 1660193	"P": 1939.75	"F": 5625}
{"v": 1	"t": 1660214	"P": 1943.75	"F": 5826}
{"v": 1	"t": 1660234	"P": 1940.5	"F": 5877}
{"v": 1	"t": 1660255	"P": 1948.75	"F": 5662}
{"v": 1	"t": 1660275	"P": 1950.5	"F": 5443}
{"v": 1	"t": 1660295	"P": 1945.0	"F": 5563}
{"v": 1	"t": 1660315	"P": 1949.5	"F": 5730}
{"v": 1	"t": 1660336	"P": 1951.5	"F": 5563}
{"v": 1	"t": 1660356	"P": 1963.5	"F": 5693}
{"v": 1	"t": 1660376	"P": 1956.25	"F": 5504}
{"v": 1	"t": 1660397	"P": 1947.0	"F": 5575}
{"v": 1	"t": 1660417	"P": 1955.25	"F": 5696}
{"v": 1	"t": 1660437	"P": 1952.0	"F": 5744}
{"v": 1	"t": 1660458	"P": 1962.75	"F": 5649}
{"v": 1	"t": 1660478	"P": 1956.0	"F": 5681}
{"v": 1	"t": 1660498	"P": 1960.75	"F": 5582}
{"v": 1	"t": 1660518	"P": 1955.5	"F": 5299}
{"v": 1	"t": 1660539	"P": 1965.75	"F": 5581}
{"v": 1	"t": 1660559	"P": 1959.0	"F": 5625}
{"v": 1	"t": 1660579	"P": 1960.75	"F": 5703}
{"v": 1	"t": 1660600	"P": 1963.25	"F": 5515}
{"v": 1	"t": 1660620	"P": 1964.25	"F": 5636}
{"v": 1	"t": 1660640	"P": 1960.0	"F": 5604}
{"v": 1	"t": 1660661	"P": 1964.0	"F": 5507}
{"v": 1	"t": 1660681	"P": 1971.5	"F": 5613}
{"v": 1	"t": 1660701	"P": 1964.25	"F": 5596}
{"v": 1	"t": 1660722	"P": 1966.0	"F": 5600}
{"v": 1	"t": 1660742	"P": 1975.25	"F": 5544}
{"v": 1	"t": 1660763	"P": 1963.75	"F": 5487}
{"v": 1	"t": 1660783	"P": 1956.75	"F": 5515}
{"v": 1	"t": 1660803	"P": 1970.25	"F": 5646}
{"v": 1	"t": 1660824	"P": 1968.0	"F": 5378	"C": 45.335	"D": 3146	"sn": 54091779688249	"file": "/data/device_log/data0000.out"}
{"v": 1	"t": 1660844	"P": 1961.5	"F": 5693}
{"v": 1	"t": 1660864	"P": 1965.5	"F": 5474}
{"v": 1	"t": 1660884	"P": 1959.25	"F": 5547}
{"v": 1	"t": 1660905	"P": 1961.5	"F": 5698}
{"v": 1	"t": 1660925	"P": 1979.0	"F": 5647}
{"v": 1	"t": 1660945	"P": 1959.0	"F": 5402}
{"v": 1	"t": 1660966	"P": 1968.25	"F": 5670}
{"v": 1	"t": 1660986	"P": 1970.0	"F": 5438}
{"v": 1	"t": 1661006	"P": 1957.0	"F": 5542}
{"v": 1	"t": 1661027	"P": 1969.75	"F": 5653}
{"v": 1	"t": 1661047	"P": 1961.75	"F": 5691}
{"v": 1	"t": 1661067	"P": 1964.5	"F": 5567}
{"v": 1	"t": 1661088	"P": 1958.25	"F": 5439}
{"v": 1	"t": 1661108	"P": 1956.75	"F": 5678}
{"v": 1	"t": 1661128	"P": 1954.75	"F": 5582}
{"v": 1	"t": 1661148	"P": 1960.0	"F": 5712}
{"v": 1	"t": 1661169	"P": 1957.0	"F": 5511}
{"v": 1	"t": 1661189	"P": 1954.5	"F": 5498}
{"v": 1	"t": 1661209	"P": 1947.0	"F": 5623}
{"v": 1	"t": 1661230	"P": 1944.75	"F": 5470}
{"v": 1	"t": 1661250	"P": 1938.0	"F": 5841}
{"v": 1	"t": 1661271	"P": 1923.75	"F": 5576}
{"v": 1	"t": 1661291	"P": 1929.25	"F": 5758}
{"v": 1	"t": 1661311	"P": 1921.75	"F": 5768}
{"v": 1	"t": 1661332	"P": 1908.5	"F": 5415}
{"v": 1	"t": 1661352	"P": 1899.25	"F": 5516}
{"v": 1	"t": 1661372	"P": 1887.0	"F": 5437}
{"v": 1	"t": 1661393	"P": 1884.75	"F": 5372}
{"v": 1	"t": 1661413	"P": 1867.5	"F": 5600}
{"v": 1	"t": 1661433	"P": 1868.25	"F": 5524}
{"v": 1	"t": 1661454	"P": 1851.0	"F": 5575}
{"v": 1	"t": 1661474	"P": 1842.5	"F": 5634}
{"v": 1	"t": 1661494	"P": 1847.0	"F": 5828}
{"v": 1	"t": 1661514	"P": 1833.0	"F": 5664}
{"v": 1	"t": 1661535	"P": 1831.0	"F": 5820}
{"v": 1	"t": 1661555	"P": 1811.75	"F": 5361}
{"v": 1	"t": 1661575	"P": 1812.5	"F": 5596}
{"v": 1	"t": 1661596	"P": 1813.5	"F": 5650}
{"v": 1	"t": 1661616	"P": 1798.5	"F": 5604}
{"v": 1	"t": 1661636	"P": 1803.5	"F": 5694}
{"v": 1	"t": 1661657	"P": 1789.5	"F": 5523}
{"v": 1	"t": 1661677	"P": 1791.5	"F": 5125}
{"v": 1	"t": 1661697	"P": 1787.5	"F": 5603}
{"v": 1	"t": 1661718	"P": 1784.5	"F": 5598}
{"v": 1	"t": 1661738	"P": 1781.75	"F": 5501}
{"v": 1	"t": 1661758	"P": 1787.5	"F": 5720}
{"v": 1	"t": 1661778	"P": 1784.75	"F": 5622}
{"v": 1	"t": 1661799	"P": 1785.75	"F": 5682}
{"v": 1	"t": 1661819	"P": 1783.25	"F": 5582}
{"v": 1	"t": 1661840	"P": 1785.75	"F": 5595	"C": 45.325	"D": 3146	"sn": 54091779688249	"file": "/data/device_log/data0000.out"}
{"v": 1	"t": 1661860	"P": 1783.75	"F": 5846}
{"v": 1	"t": 1661881	"P": 1786.5	"F": 5437}
{"v": 1	"t": 1661901	"P": 1789.5	"F": 5236}
{"v": 1	"t": 1661921	"P": 1798.5	"F": 5782}
{"v": 1	"t": 1661941	"P": 1790.75	"F": 5169}
{"v": 1	"t": 1661962	"P": 1791.0	"F": 5587}
{"v": 1	"t": 1661982	"P": 1795.25	"F": 5581}
{"v": 1	"t": 1662002	"P": 1805.75	"F": 5407}
{"v": 1	"t": 1662023	"P": 1800.0	"F": 5455}
{"v": 1	"t": 1662043	"P": 1804.25	"F": 5538}
{"v": 1	"t": 1662063	"P": 1809.25	"F": 5668}
{"v": 1	"t": 1662084	"P": 1819.75	"F": 5355}
{"v": 1	"t": 1662104	"P": 1826.0	"F": 5423}
{"v": 1	"t": 1662124	"P": 1825.25	"F": 5321}
{"v": 1	"t": 1662145	"P": 1834.0	"F": 5384}
{"v": 1	"t": 1662165	"P": 1850.5	"F": 5210}
{"v": 1	"t": 1662185	"P": 1849.75	"F": 5482}
{"v": 1	"t": 1662205	"P": 1855.75	"F": 5586}
{"v": 1	"t": 1662226	"P": 1860.0	"F": 5245}
{"v": 1	"t": 1662246	"P": 1883.75	"F": 5448}
{"v": 1	"t": 1662266	"P": 1878.5	"F": 5187}
{"v": 1	"t": 1662287	"P": 1886.25	"F": 5023}
{"v": 1	"t": 1662307	"P": 1889.25	"F": 5423}
{"v": 1	"t": 1662327	"P": 1906.5	"F": 5526}
{"v": 1	"t": 1662348	"P": 1910.0	"F": 5368}
{"v": 1	"t": 1662368	"P": 1916.0	"F": 5611}
{"v": 1	"t": 1662388	"P": 1916.25	"F": 5100}
{"v": 1	"t": 1662409	"P": 1922.25	"F": 5566}
{"v": 1	"t": 1662429	"P": 1919.5	"F": 5419}
{"v": 1	"t": 1662450	"P": 1923.0	"F": 5732}
{"v": 1	"t": 1662470	"P": 1934.5	"F": 5571}
{"v": 1	"t": 1662491	"P": 1943.25	"F": 5567}
{"v": 1	"t": 1662511	"P": 1941.5	"F": 5526}
{"v": 1	"t": 1662532	"P": 1932.25	"F": 5612}
{"v": 1	"t": 1662552	"P": 1947.0	"F": 5624}
{"v": 1	"t": 1662573	"P": 1946.25	"F": 5686}
{"v": 1	"t": 1662593	"P": 1951.75	"F": 5629}
{"v": 1	"t": 1662613	"P": 1957.5	"F": 5377}
{"v": 1	"t": 1662633	"P": 1956.5	"F": 5562}
{"v": 1	"t": 1662654	"P": 1950.5	"F": 5491}
{"v": 1	"t": 1662674	"P": 1947.0	"F": 5646}
{"v": 1	"t": 1662694	"P": 1958.0	"F": 5490}
{"v": 1	"t": 1662715	"P": 1961.0	"F": 5561}
{"v": 1	"t": 1662735	"P": 1954.0	"F": 5618}
{"v": 1	"t": 1662755	"P": 1956.75	"F": 5463}
{"v": 1	"t": 1662776	"P": 1954.75	"F": 5599}
{"v": 1	"t": 1662796	"P": 1957.0	"F": 5551}
{"v": 1	"t": 1662816	"P": 1959.75	"F": 5420}
{"v": 1	"t": 1662836	"P": 1955.0	"F": 5549}
{"v": 1	"t": 1662857	"P": 1960.75	"F": 5764	"C": 45.33	"D": 3146	"sn": 54091779688249	"file": "/data/device_log/data0000.out"}
{"v": 1	"t": 1662877	"P": 1956.75	"F": 5367}
{"v": 1	"t": 1662897	"P": 1952.25	"F": 5486}
{"v": 1	"t": 1662918	"P": 1952.5	"F": 5579}
{"v": 1	"t": 1662938	"P": 1952.5	"F": 5467}
{"v": 1	"t": 1662958	"P": 1957.75	"F": 5610}
{"v": 1	"t": 1662979	"P": 1960.25	"F": 5382}
{"v": 1	"t": 1662999	"P": 1956.25	"F": 5424}
{"v": 1	"t": 1663019	"P": 1954.0	"F": 5633}
{"v": 1	"t": 1663039	"P": 1952.0	"F": 5536}
{"v": 1	"t": 1663060	"P": 1950.75	"F": 5655}
{"v": 1	"t": 1663080	"P": 1949.0	"F": 5598}
{"v": 1	"t": 1663101	"P": 1952.0	"F": 5571}
{"v": 1	"t": 1663121	"P": 1951.0	"F": 5591}
{"v": 1	"t": 1663141	"P": 1944.0	"F": 5710}
{"v": 1	"t": 1663162	"P": 1945.25	"F": 5637}
{"v": 1	"t": 1663182	"P": 1949.75	"F": 5670}
{"v": 1	"t": 1663202	"P": 1958.5	"F": 5664}
{"v": 1	"t": 1663223	"P": 1945.75	"F": 5778}
{"v": 1	"t": 1663243	"P": 1942.0	"F": 5530}
{"v": 1	"t": 1663263	"P": 1948.0	"F": 5574}
{"v": 1	"t": 1663284	"P": 1949.25	"F": 5520}
{"v": 1	"t": 1663304	"P": 1945.75	"F": 5603}
{"v": 1	"t": 1663324	"P": 1951.5	"F": 5551}
{"v": 1	"t": 1663345	"P": 1952.75	"F": 5577}
{"v": 1	"t": 1663365	"P": 1946.75	"F": 5821}
{"v": 1	"t": 1663385	"P": 1953.25	"F": 5704}
{"v": 1	"t": 1663405	"P": 1931.5	"F": 5563}
{"v": 1	"t": 1663426	"P": 1939.75	"F": 5301}
{"v": 1	"t": 1663446	"P": 1947.75	"F": 5426}
{"v": 1	"t": 1663466	"P": 1941.0	"F": 5382}
{"v": 1	"t": 1663487	"P": 1941.25	"F": 5591}
{"v": 1	"t": 1663507	"P": 1943.5	"F": 5690}
{"v": 1	"t": 1663527	"P": 1950.25	"F": 5609}
{"v": 1	"t": 1663548	"P": 1942.25	"F": 5681}
{"v": 1	"t": 1663568	"P": 1942.0	"F": 5608}
{"v": 1	"t": 1663588	"P": 1938.5	"F": 5767}
{"v": 1	"t": 1663608	"P": 1939.0	"F": 5618}
{"v": 1	"t": 1663629	"P": 1932.75	"F": 5717}
{"v": 1	"t": 1663649	"P": 1934.0	"F": 5728}
{"v": 1	"t": 1663670	"P": 1925.5	"F": 5753}
{"v": 1	"t": 1663690	"P": 1917.0	"F": 5413}
{"v": 1	"t": 1663710	"P": 1896.25	"F": 5663}
{"v": 1	"t": 1663731	"P": 1901.25	"F": 5552}
{"v": 1	"t": 1663751	"P": 1899.0	"F": 5749}
{"v": 1	"t": 1663771	"P": 1882.5	"F": 5591}
{"v": 1	"t": 1663792	"P": 1876.25	"F": 5573}
{"v": 1	"t": 1663812	"P": 1871.5	"F": 5684}
{"v": 1	"t": 1663832	"P": 1863.75	"F": 5674}
{"v": 1	"t": 1663853	"P": 1853.75	"F": 5575}
{"v": 1	"t": 1663873	"P": 1832.5	"F": 5705	"C": 45.305	"D": 3146	"sn": 54091779688249	"file": "/data/device_log/data0000.out"}
{"v": 1	"t": 1663893	"P": 1838.25	"F": 5943}
{"v": 1	"t": 1663914	"P": 1823.75	"F": 5743}
{"v": 1	"t": 1663934	"P": 1825.5	"F": 5631}
{"v": 1	"t": 1663954	"P": 1793.0	"F": 5625}
{"v": 1	"t": 1663974	"P": 1806.0	"F": 5836}
{"v": 1	"t": 1663995	"P": 1799.5	"F": 5581}
{"v": 1	"t": 1664015	"P": 1792.75	"F": 5592}
{"v": 1	"t": 1664035	"P": 1789.75	"F": 5531}
{"v": 1	"t": 1664056	"P": 1786.0	"F": 5667}
{"v": 1	"t": 1664076	"P": 1788.0	"F": 5724}
{"v": 1	"t": 1664096	"P": 1787.25	"F": 5690}
{"v": 1	"t": 1664117	"P": 1780.5	"F": 5445}
{"v": 1	"t": 1664137	"P": 1788.0	"F": 5784}
{"v": 1	"t": 1664157	"P": 1777.5	"F": 5697}
{"v": 1	"t": 1664178	"P": 1781.0	"F": 5387}
{"v": 1	"t": 1664198	"P": 1787.0	"F": 5632}
{"v": 1	"t": 1664218	"P": 1788.25	"F": 5581}
{"v": 1	"t": 1664239	"P": 1785.5	"F": 5553}
{"v": 1	"t": 1664259	"P": 1785.75	"F": 5740}
{"v": 1	"t": 1664280	"P": 1797.5	"F": 5696}
{"v": 1	"t": 1664300	"P": 1795.5	"F": 5498}
{"v": 1	"t": 1664320	"P": 1797.25	"F": 5408}
{"v": 1	"t": 1664340	"P": 1797.0	"F": 5590}
{"v": 1	"t": 1664361	"P": 1808.0	"F": 5634}
{"v": 1	"t": 1664381	"P": 1808.5	"F": 5476}
{"v": 1	"t": 1664401	"P": 1807.0	"F": 5467}
{"v": 1	"t": 1664422	"P": 1815.5	"F": 5623}
{"v": 1	"t": 1664442	"P": 1829.75	"F": 5502}
{"v": 1	"t": 1664462	"P": 1840.5	"F": 5600}
{"v": 1	"t": 1664483	"P": 1846.25	"F": 5570}
{"v": 1	"t": 1664503	"P": 1845.5	"F": 5606}
{"v": 1	"t": 1664523	"P": 1852.0	"F": 5407}
{"v": 1	"t": 1664544	"P": 1875.5	"F": 5625}
{"v": 1	"t": 1664564	"P": 1874.25	"F": 5657}
{"v": 1	"t": 1664584	"P": 1873.5	"F": 5808}
{"v": 1	"t": 1664604	"P": 1878.0	"F": 5672}
{"v": 1	"t": 1664625	"P": 1896.25	"F": 5477}
{"v": 1	"t": 1664645	"P": 1897.5	"F": 5618}
{"v": 1	"t": 1664665	"P": 1897.5	"F": 5571}
{"v": 1	"t": 1664686	"P": 1911.75	"F": 5590}
{"v": 1	"t": 1664706	"P": 1912.25	"F": 5536}
{"v": 1	"t": 1664726	"P": 1918.0	"F": 5756}
{"v": 1	"t": 1664747	"P": 1917.5	"F": 5546}
{"v": 1	"t": 1664767	"P": 1923.0	"F": 5722}
{"v": 1	"t": 1664787	"P": 1926.25	"F": 5394}
{"v": 1	"t": 1664808	"P": 1929.75	"F": 5679}
{"v": 1	"t": 1664828	"P": 1932.75	"F": 5540}
{"v": 1	"t": 1664848	"P": 1929.75	"F": 5449}
{"v": 1	"t": 1664869	"P": 1939.0	"F": 5365}
{"v": 1	"t": 1664889	"P": 1942.5	"F": 5518	"C": 45.285	"D": 3146	"sn": 54091779688249	"file": "/data/device_log/data0000.out"}
{"v": 1	"t": 1664909	"P": 1936.5	"F": 5435}
{"v": 1	"t": 1664930	"P": 1942.25	"F": 5737}
{"v": 1	"t": 1664950	"P": 1946.25	"F": 5616}
{"v": 1	"t": 1664970	"P": 1946.75	"F": 5675}
{"v": 1	"t": 1664991	"P": 1938.0	"F": 5598}
{"v": 1	"t": 1665011	"P": 1944.75	"F": 5448}
{"v": 1	"t": 1665031	"P": 1950.5	"F": 5154}
{"v": 1	"t": 1665051	"P": 1941.0	"F": 5762}
{"v": 1	"t": 1665072	"P": 1948.5	"F": 5640}
{"v": 1	"t": 1665092	"P": 1955.5	"F": 5601}
{"v": 1	"t": 1665112	"P": 1942.5	"F": 5375}
{"v": 1	"t": 1665133	"P": 1952.75	"F": 5624}
{"v": 1	"t": 1665153	"P": 1943.75	"F": 5475}
{"v": 1	"t": 1665173	"P": 1951.0	"F": 5287}
{"v": 1	"t": 1665194	"P": 1942.5	"F": 5646}
{"v": 1	"t": 1665214	"P": 1944.5	"F": 5483}
{"v": 1	"t": 1665234	"P": 1943.0	"F": 5743}
{"v": 1	"t": 1665255	"P": 1947.75	"F": 5641}
{"v": 1	"t": 1665275	"P": 1947.5	"F": 5609}
{"v": 1	"t": 1665296	"P": 1936.25	"F": 5513}
{"v": 1	"t": 1665316	"P": 1947.0	"F": 5790}
{"v": 1	"t": 1665336	"P": 1938.25	"F": 5744}
{"v": 1	"t": 1665357	"P": 1947.75	"F": 5493}
{"v": 1	"t": 1665377	"P": 1948.0	"F": 5777}
{"v": 1	"t": 1665397	"P": 1950.75	"F": 5419}
{"v": 1	"t": 1665418	"P": 1941.0	"F": 5532}
{"v": 1	"t": 1665438	"P": 1938.25	"F": 5329}
{"v": 1	"t": 1665458	"P": 1952.0	"F": 5530}
{"v": 1	"t": 1665479	"P": 1950.0	"F": 5510}
{"v": 1	"t": 1665499	"P": 1943.75	"F": 5498}
{"v": 1	"t": 1665519	"P": 1942.75	"F": 5552}
{"v": 1	"t": 1665539	"P": 1941.5	"F": 5397}
{"v": 1	"t": 1665560	"P": 1940.75	"F": 5446}
{"v": 1	"t": 1665580	"P": 1942.0	"F": 5697}
{"v": 1	"t": 1665600	"P": 1928.75	"F": 5186}
{"v": 1	"t": 1665621	"P": 1942.25	"F": 5589}
{"v": 1	"t": 1665641	"P": 1932.75	"F": 5758}
{"v": 1	"t": 1665661	"P": 1935.5	"F": 5480}
{"v": 1	"t": 1665682	"P": 1938.75	"F": 5678}
{"v": 1	"t": 1665702	"P": 1935.5	"F": 5485}
{"v": 1	"t": 1665722	"P": 1933.5	"F": 5690}
{"v": 1	"t": 1665743	"P": 1939.5	"F": 5722}
{"v": 1	"t": 1665763	"P": 1930.25	"F": 5425}
{"v": 1	"t": 1665783	"P": 1938.75	"F": 5890}
{"v": 1	"t": 1665803	"P": 1935.25	"F": 5416}
{"v": 1	"t": 1665824	"P": 1937.0	"F": 5436}
{"v": 1	"t": 1665845	"P": 1929.0	"F": 5373}
{"v": 1	"t": 1665865	"P": 1936.5	"F": 5664}
{"v": 1	"t": 1665886	"P": 1934.5	"F": 5642}
{"v": 1	"t": 1665906	"P": 1931.25	"F": 5609	"C": 45.295	"D": 3146	"sn": 54091779688249	"file": "/data/device_log/data0000.out"}
{"v": 1	"t": 1665927	"P": 1929.0	"F": 5507}
{"v": 1	"t": 1665947	"P": 1926.75	"F": 5548}
{"v": 1	"t": 1665967	"P": 1926.75	"F": 5667}
{"v": 1	"t": 1665988	"P": 1924.75	"F": 5657}
{"v": 1	"t": 1666008	"P": 1921.5	"F": 5673}
{"v": 1	"t": 1666029	"P": 1919.5	"F": 5639}
{"v": 1	"t": 1666049	"P": 1921.5	"F": 5592}
{"v": 1	"t": 1666069	"P": 1911.25	"F": 5621}
{"v": 1	"t": 1666090	"P": 1914.25	"F": 5696}
{"v": 1	"t": 1666110	"P": 1918.25	"F": 5582}
{"v": 1	"t": 1666130	"P": 1907.5	"F": 5283}
{"v": 1	"t": 1666151	"P": 1905.0	"F": 5619}
{"v": 1	"t": 1666171	"P": 1900.75	"F": 5582}
{"v": 1	"t": 1666191	"P": 1886.25	"F": 5465}
{"v": 1	"t": 1666211	"P": 1886.25	"F": 5664}
{"v": 1	"t": 1666232	"P": 1872.75	"F": 5693}
{"v": 1	"t": 1666252	"P": 1870.0	"F": 5801}
{"v": 1	"t": 1666272	"P": 1861.5	"F": 5575}
{"v": 1	"t": 1666293	"P": 1866.0	"F": 5525}
{"v": 1	"t": 1666313	"P": 1843.25	"F": 5627}
{"v": 1	"t": 1666333	"P": 1832.5	"F": 5606}
{"v": 1	"t": 1666354	"P": 1840.75	"F": 5791}
{"v": 1	"t": 1666374	"P": 1823.75	"F": 5790}
{"v": 1	"t": 1666394	"P": 1815.5	"F": 5808}
{"v": 1	"t": 1666414	"P": 1811.75	"F": 5763}
{"v": 1	"t": 1666435	"P": 1811.5	"F": 5707}
{"v": 1	"t": 1666455	"P": 1798.0	"F": 5496}
{"v": 1	"t": 1666475	"P": 1787.0	"F": 5499}
{"v": 1	"t": 1666496	"P": 1790.0	"F": 5630}
{"v": 1	"t": 1666516	"P": 1794.0	"F": 5685}
{"v": 1	"t": 1666537	"P": 1789.5	"F": 5614}
{"v": 1	"t": 1666557	"P": 1795.25	"F": 5764}
{"v": 1	"t": 1666577	"P": 1775.5	"F": 5750}
{"v": 1	"t": 1666598	"P": 1776.0	"F": 5665}
{"v": 1	"t": 1666618	"P": 1770.5	"F": 5715}
{"v": 1	"t": 1666638	"P": 1778.5	"F": 5793}
{"v": 1	"t": 1666658	"P": 1780.0	"F": 5471}
{"v": 1	"t": 1666679	"P": 1783.75	"F": 5752}
{"v": 1	"t": 1666699	"P": 1779.25	"F": 5658}
{"v": 1	"t": 1666719	"P": 1784.0	"F": 5693}
{"v": 1	"t": 1666740	"P": 1788.25	"F": 5758}
{"v": 1	"t": 1666760	"P": 1787.25	"F": 5574}
{"v": 1	"t": 1666780	"P": 1783.25	"F": 5646}
{"v": 1	"t": 1666801	"P": 1785.75	"F": 5749}
{"v": 1	"t": 1666821	"P": 1794.0	"F": 5525}
{"v": 1	"t": 1666841	"P": 1802.25	"F": 5658}
{"v": 1	"t": 1666862	"P": 1787.0	"F": 5461}
{"v": 1	"t": 1666882	"P": 1796.25	"F": 5604}
{"v": 1	"t": 1666902	"P": 1802.25	"F": 5547}
{"v": 1	"t": 1666923	"P": 1802.25	"F": 5542	"C": 45.355	"D": 3145	"sn": 54091779688249	"file": "/data/device_log/data0000.out"}
{"v": 1	"t": 1666943	"P": 1820.5	"F": 5529}
{"v": 1	"t": 1666963	"P": 1825.0	"F": 5641}
{"v": 1	"t": 1666984	"P": 1840.75	"F": 5570}
{"v": 1	"t": 1667004	"P": 1845.5	"F": 5610}
{"v": 1	"t": 1667024	"P": 1862.25	"F": 5408}
{"v": 1	"t": 1667044	"P": 1869.0	"F": 5637}
{"v": 1	"t": 1667065	"P": 1877.75	"F": 5622}
{"v": 1	"t": 1667085	"P": 1886.5	"F": 5408}
{"v": 1	"t": 1667106	"P": 1886.25	"F": 5657}
{"v": 1	"t": 1667126	"P": 1902.25	"F": 5372}
{"v": 1	"t": 1667146	"P": 1910.5	"F": 5547}
{"v": 1	"t": 1667167	"P": 1918.75	"F": 5650}
{"v": 1	"t": 1667187	"P": 1931.5	"F": 5749}
{"v": 1	"t": 1667207	"P": 1931.75	"F": 5510}
{"v": 1	"t": 1667228	"P": 1932.75	"F": 5613}
{"v": 1	"t": 1667248	"P": 1946.25	"F": 5616}
{"v": 1	"t": 1667268	"P": 1936.75	"F": 5491}
{"v": 1	"t": 1667289	"P": 1960.0	"F": 5539}
{"v": 1	"t": 1667309	"P": 1943.5	"F": 5621}
{"v": 1	"t": 1667329	"P": 1949.75	"F": 5616}
{"v": 1	"t": 1667349	"P": 1948.0	"F": 5606}
{"v": 1	"t": 1667370	"P": 1951.0	"F": 5524}
{"v": 1	"t": 1667390	"P": 1947.75	"F": 4873}
{"v": 1	"t": 1667410	"P": 1946.5	"F": 5680}
{"v": 1	"t": 1667431	"P": 1943.75	"F": 5587}
{"v": 1	"t": 1667451	"P": 1948.0	"F": 5626}
{"v": 1	"t": 1667471	"P": 1951.5	"F": 5657}
{"v": 1	"t": 1667492	"P": 1947.25	"F": 5603}
{"v": 1	"t": 1667512	"P": 1950.25	"F": 5702}
{"v": 1	"t": 1667532	"P": 1948.25	"F": 5664}
{"v": 1	"t": 1667553	"P": 1949.0	"F": 5642}
{"v": 1	"t": 1667573	"P": 1946.5	"F": 5906}
{"v": 1	"t": 1667593	"P": 1944.75	"F": 5613}
{"v": 1	"t": 1667614	"P": 1957.75	"F": 5645}
{"v": 1	"t": 1667634	"P": 1943.0	"F": 5563}
{"v": 1	"t": 1667655	"P": 1953.75	"F": 5231}
{"v": 1	"t": 1667675	"P": 1954.75	"F": 5550}
{"v": 1	"t": 1667695	"P": 1946.75	"F": 5528}
{"v": 1	"t": 1667716	"P": 1947.25	"F": 5520}
{"v": 1	"t": 1667736	"P": 1949.0	"F": 5593}
{"v": 1	"t": 1667756	"P": 1948.0	"F": 5754}
{"v": 1	"t": 1667777	"P": 1938.25	"F": 5567}
{"v": 1	"t": 1667797	"P": 1943.25	"F": 5533}
{"v": 1	"t": 1667817	"P": 1945.25	"F": 5513}
{"v": 1	"t": 1667838	"P": 1942.25	"F": 5580}
{"v": 1	"t": 1667858	"P": 1942.5	"F": 5380}
{"v": 1	"t": 1667878	"P": 1939.75	"F": 5619}
{"v": 1	"t": 1667898	"P": 1947.75	"F": 5401}
{"v": 1	"t": 1667919	"P": 1947.25	"F": 5537}
{"v": 1	"t": 1667939	"P": 1936.5	"F": 5587	"C": 45.29	"D": 3145	"sn": 54091779688249	"file": "/data/device_log/data0000.out"}
{"v": 1	"t": 1667959	"P": 1934.25	"F": 5617}
{"v": 1	"t": 1667980	"P": 1948.5	"F": 5656}
{"v": 1	"t": 1668000	"P": 1936.5	"F": 5694}
{"v": 1	"t": 1668020	"P": 1945.25	"F": 5717}
{"v": 1	"t": 1668041	"P": 1945.0	"F": 5553}
{"v": 1	"t": 1668061	"P": 1944.0	"F": 5590}
{"v": 1	"t": 1668081	"P": 1944.25	"F": 5729}
{"v": 1	"t": 1668102	"P": 1941.25	"F": 5624}
{"v": 1	"t": 1668122	"P": 1938.75	"F": 5501}
{"v": 1	"t": 1668142	"P": 1942.25	"F": 5631}
{"v": 1	"t": 1668163	"P": 1942.0	"F": 5736}
{"v": 1	"t": 1668183	"P": 1923.5	"F": 5627}
{"v": 1	"t": 1668203	"P": 1936.75	"F": 5450}
{"v": 1	"t": 1668224	"P": 1936.25	"F": 5615}
{"v": 1	"t": 1668244	"P": 1931.5	"F": 5566}
{"v": 1	"t": 1668264	"P": 1928.25	"F": 5552}
{"v": 1	"t": 1668285	"P": 1931.75	"F": 5463}
{"v": 1	"t": 1668305	"P": 1926.25	"F": 5611}
{"v": 1	"t": 1668325	"P": 1918.25	"F": 5574}
{"v": 1	"t": 1668346	"P": 1914.75	"F": 5592}
{"v": 1	"t": 1668366	"P": 1923.0	"F": 5692}
{"v": 1	"t": 1668386	"P": 1909.25	"F": 5707}
{"v": 1	"t": 1668407	"P": 1900.5	"F": 5691}
{"v": 1	"t": 1668427	"P": 1906.0	"F": 5699}
{"v": 1	"t": 1668447	"P": 1896.75	"F": 5795}
{"v": 1	"t": 1668468	"P": 1891.0	"F": 5385}
{"v": 1	"t": 1668488	"P": 1879.5	"F": 5659}
{"v": 1	"t": 1668508	"P": 1875.25	"F": 5880}
{"v": 1	"t": 1668528	"P": 1873.0	"F": 5782}
{"v": 1	"t": 1668549	"P": 1863.25	"F": 5736}
{"v": 1	"t": 1668569	"P": 1850.75	"F": 5795}
{"v": 1	"t": 1668589	"P": 1851.25	"F": 5740}
{"v": 1	"t": 1668610	"P": 1840.25	"F": 5753}
{"v": 1	"t": 1668630	"P": 1837.0	"F": 5786}
{"v": 1	"t": 1668650	"P": 1827.25	"F": 5690}
{"v": 1	"t": 1668671	"P": 1822.5	"F": 5643}
{"v": 1	"t": 1668691	"P": 1818.75	"F": 5506}
{"v": 1	"t": 1668711	"P": 1820.75	"F": 5524}
{"v": 1	"t": 1668732	"P": 1806.75	"F": 5656}
{"v": 1	"t": 1668752	"P": 1806.0	"F": 5631}
{"v": 1	"t": 1668773	"P": 1808.25	"F": 5417}
{"v": 1	"t": 1668793	"P": 1798.75	"F": 5423}
{"v": 1	"t": 1668813	"P": 1802.0	"F": 5679}
{"v": 1	"t": 1668834	"P": 1810.5	"F": 5538}
{"v": 1	"t": 1668854	"P": 1793.25	"F": 5697}
{"v": 1	"t": 1668874	"P": 1795.75	"F": 5512}
{"v": 1	"t": 1668894	"P": 1791.25	"F": 5625}
{"v": 1	"t": 1668915	"P": 1808.75	"F": 5561}
{"v": 1	"t": 1668935	"P": 1800.75	"F": 5681}
{"v": 1	"t": 1668955	"P": 1791.25	"F": 5714	"C": 45.32	"D": 3145	"sn": 54091779688249	"file": "/data/device_log/data0000.out"}
{"v": 1	"t": 1668976	"P": 1789.25	"F": 5729}
{"v": 1	"t": 1668996	"P": 1797.5	"F": 5561}
{"v": 1	"t": 1669016	"P": 1799.25	"F": 5521}
{"v": 1	"t": 1669037	"P": 1790.75	"F": 5603}
{"v": 1	"t": 1669057	"P": 1802.0	"F": 5761}
{"v": 1	"t": 1669077	"P": 1806.0	"F": 5649}
{"v": 1	"t": 1669098	"P": 1796.5	"F": 5505}
{"v": 1	"t": 1669118	"P": 1807.75	"F": 5657}
{"v": 1	"t": 1669138	"P": 1795.5	"F": 5719}
{"v": 1	"t": 1669158	"P": 1812.75	"F": 5466}
{"v": 1	"t": 1669179	"P": 1815.5	"F": 5707}
{"v": 1	"t": 1669199	"P": 1799.75	"F": 5649}
{"v": 1	"t": 1669219	"P": 1809.0	"F": 5249}
{"v": 1	"t": 1669240	"P": 1820.25	"F": 5623}
{"v": 1	"t": 1669260	"P": 1816.5	"F": 5605}
{"v": 1	"t": 1669280	"P": 1824.0	"F": 5691}
{"v": 1	"t": 1669301	"P": 1833.0	"F": 5677}
{"v": 1	"t": 1669321	"P": 1846.75	"F": 5614}
{"v": 1	"t": 1669342	"P": 1848.25	"F": 5547}
{"v": 1	"t": 1669362	"P": 1865.25	"F": 5604}
{"v": 1	"t": 1669383	"P": 1867.75	"F": 5373}
{"v": 1	"t": 1669403	"P": 1880.0	"F": 5719}
{"v": 1	"t": 1669424	"P": 1889.0	"F": 5601}
{"v": 1	"t": 1669444	"P": 1894.25	"F": 5613}
{"v": 1	"t": 1669464	"P": 1907.5	"F": 5695}
{"v": 1	"t": 1669485	"P": 1910.5	"F": 5666}
{"v": 1	"t": 1669505	"P": 1925.75	"F": 5643}
{"v": 1	"t": 1669526	"P": 1930.0	"F": 5713}
{"v": 1	"t": 1669546	"P": 1927.5	"F": 5617}
{"v": 1	"t": 1669566	"P": 1942.75	"F": 5484}
{"v": 1	"t": 1669586	"P": 1940.0	"F": 5513}
{"v": 1	"t": 1669607	"P": 1931.0	"F": 5600}
{"v": 1	"t": 1669627	"P": 1945.5	"F": 5582}
{"v": 1	"t": 1669647	"P": 1948.0	"F": 5582}
{"v": 1	"t": 1669668	"P": 1954.5	"F": 5548}
{"v": 1	"t": 1669688	"P": 1947.75	"F": 5500}
{"v": 1	"t": 1669708	"P": 1952.5	"F": 5416}
{"v": 1	"t": 1669729	"P": 1951.75	"F": 5570}
{"v": 1	"t": 1669749	"P": 1954.5	"F": 5413}
{"v": 1	"t": 1669769	"P": 1954.5	"F": 5431}
{"v": 1	"t": 1669790	"P": 1960.0	"F": 5782}
{"v": 1	"t": 1669810	"P": 1964.25	"F": 5462}
{"v": 1	"t": 1669830	"P": 1963.0	"F": 5444}
{"v": 1	"t": 1669851	"P": 1957.5	"F": 5628}
{"v": 1	"t": 1669871	"P": 1963.75	"F": 5593}
{"v": 1	"t": 1669891	"P": 1971.75	"F": 5554}
{"v": 1	"t": 1669911	"P": 1958.75	"F": 5635}
{"v": 1	"t": 1669932	"P": 1964.25	"F": 5576}
{"v": 1	"t": 1669952	"P": 1957.5	"F": 5600}
{"v": 1	"t": 1669972	"P": 1966.25	"F": 5778	"C": 45.355	"D": 3145	"sn": 54091779688249	"file": "/data/device_log/data0000.out"}
{"v": 1	"t": 1669993	"P": 1957.25	"F": 5601}
{"v": 1	"t": 1670013	"P": 1958.75	"F": 5608}
{"v": 1	"t": 1670034	"P": 1963.75	"F": 5644}
{"v": 1	"t": 1670054	"P": 1953.75	"F": 5573}
{"v": 1	"t": 1670074	"P": 1959.5	"F": 5593}
{"v": 1	"t": 1670095	"P": 1963.0	"F": 5520}
{"v": 1	"t": 1670115	"P": 1959.0	"F": 5623}
{"v": 1	"t": 1670135	"P": 1957.0	"F": 5864}
{"v": 1	"t": 1670155	"P": 1958.75	"F": 5787}
{"v": 1	"t": 1670176	"P": 1958.25	"F": 5551}
{"v": 1	"t": 1670196	"P": 1963.0	"F": 5777}
{"v": 1	"t": 1670216	"P": 1957.5	"F": 5600}
{"v": 1	"t": 1670237	"P": 1950.25	"F": 5575}
{"v": 1	"t": 1670257	"P": 1952.5	"F": 5310}
{"v": 1	"t": 1670277	"P": 1957.25	"F": 5615}
{"v": 1	"t": 1670298	"P": 1955.25	"F": 5727}
{"v": 1	"t": 1670318	"P": 1945.25	"F": 5692}
{"v": 1	"t": 1670338	"P": 1953.0	"F": 5582}
{"v": 1	"t": 1670359	"P": 1948.25	"F": 5862}
{"v": 1	"t": 1670379	"P": 1957.0	"F": 5320}
{"v": 1	"t": 1670399	"P": 1948.25	"F": 5467}
{"v": 1	"t": 1670419	"P": 1941.0	"F": 5617}
{"v": 1	"t": 1670440	"P": 1943.5	"F": 5580}
{"v": 1	"t": 1670460	"P": 1952.5	"F": 5570}
{"v": 1	"t": 1670480	"P": 1942.25	"F": 5706}
{"v": 1	"t": 1670501	"P": 1933.25	"F": 5607}
{"v": 1	"t": 1670521	"P": 1939.0	"F": 5396}
{"v": 1	"t": 1670541	"P": 1943.0	"F": 5499}
{"v": 1	"t": 1670562	"P": 1939.25	"F": 5537}
{"v": 1	"t": 1670582	"P": 1943.25	"F": 5552}
{"v": 1	"t": 1670603	"P": 1928.25	"F": 5458}
{"v": 1	"t": 1670623	"P": 1927.0	"F": 5728}
{"v": 1	"t": 1670643	"P": 1935.5	"F": 5659}
{"v": 1	"t": 1670664	"P": 1929.5	"F": 5614}
{"v": 1	"t": 1670684	"P": 1919.75	"F": 5784}
{"v": 1	"t": 1670704	"P": 1919.0	"F": 5514}
{"v": 1	"t": 1670724	"P": 1909.75	"F": 5513}
{"v": 1	"t": 1670745	"P": 1909.75	"F": 5720}
{"v": 1	"t": 1670765	"P": 1903.5	"F": 5516}
{"v": 1	"t": 1670785	"P": 1889.0	"F": 5739}
{"v": 1	"t": 1670806	"P": 1874.25	"F": 5302}
{"v": 1	"t": 1670826	"P": 1875.5	"F": 5896}
{"v": 1	"t": 1670846	"P": 1862.75	"F": 5596}
{"v": 1	"t": 1670867	"P": 1856.75	"F": 5497}
{"v": 1	"t": 1670887	"P": 1851.25	"F": 5739}
{"v": 1	"t": 1670907	"P": 1844.5	"F": 5688}
{"v": 1	"t": 1670927	"P": 1835.0	"F": 5681}
{"v": 1	"t": 1670948	"P": 1826.5	"F": 5647}
{"v": 1	"t": 1670968	"P": 1808.25	"F": 5827}
{"v": 1	"t": 1670988	"P": 1816.5	"F": 5680	"C": 45.32	"D": 3145	"sn": 54091779688249	"file": "/data/device_log/data0000.out"}
{"v": 1	"t": 1671009	"P": 1812.0	"F": 5470}
{"v": 1	"t": 1671029	"P": 1798.25	"F": 5770}
{"v": 1	"t": 1671049	"P": 1811.25	"F": 5826}
{"v": 1	"t": 1671070	"P": 1802.5	"F": 5742}
{"v": 1	"t": 1671090	"P": 1804.5	"F": 5798}
{"v": 1	"t": 1671111	"P": 1788.0	"F": 5692}
{"v": 1	"t": 1671131	"P": 1789.0	"F": 5490}
{"v": 1	"t": 1671151	"P": 1791.0	"F": 5777}
{"v": 1	"t": 1671172	"P": 1788.25	"F": 5579}
{"v": 1	"t": 1671192	"P": 1795.5	"F": 5716}
{"v": 1	"t": 1671212	"P": 1790.0	"F": 5652}
{"v": 1	"t": 1671233	"P": 1794.75	"F": 5600}
{"v": 1	"t": 1671253	"P": 1789.75	"F": 5738}
{"v": 1	"t": 1671273	"P": 1806.0	"F": 5559}
{"v": 1	"t": 1671293	"P": 1803.25	"F": 5449}
{"v": 1	"t": 1671314	"P": 1802.5	"F": 5599}
{"v": 1	"t": 1671334	"P": 1798.25	"F": 5639}
{"v": 1	"t": 1671354	"P": 1800.75	"F": 5752}
{"v": 1	"t": 1671375	"P": 1810.75	"F": 5595}
{"v": 1	"t": 1671395	"P": 1802.0	"F": 5874}
{"v": 1	"t": 1671415	"P": 1803.5	"F": 5656}
{"v": 1	"t": 1671436	"P": 1806.5	"F": 5754}
{"v": 1	"t": 1671456	"P": 1813.0	"F": 5873}
{"v": 1	"t": 1671476	"P": 1819.5	"F": 5513}
{"v": 1	"t": 1671497	"P": 1818.25	"F": 5689}
{"v": 1	"t": 1671517	"P": 1816.25	"F": 5535}
{"v": 1	"t": 1671537	"P": 1820.25	"F": 5647}
{"v": 1	"t": 1671557	"P": 1823.5	"F": 5537}
{"v": 1	"t": 1671578	"P": 1832.75	"F": 5582}
{"v": 1	"t": 1671598	"P": 1830.75	"F": 5692}
{"v": 1	"t": 1671618	"P": 1852.0	"F": 5645}
{"v": 1	"t": 1671639	"P": 1848.25	"F": 5639}
{"v": 1	"t": 1671659	"P": 1862.25	"F": 5466}
{"v": 1	"t": 1671680	"P": 1873.5	"F": 5607}
{"v": 1	"t": 1671700	"P": 1881.75	"F": 5654}
{"v": 1	"t": 1671720	"P": 1886.75	"F": 5294}
{"v": 1	"t": 1671741	"P": 1893.5	"F": 5510}
{"v": 1	"t": 1671761	"P": 1893.0	"F": 5642}
{"v": 1	"t": 1671781	"P": 1899.5	"F": 5662}
{"v": 1	"t": 1671802	"P": 1911.25	"F": 5587}
{"v": 1	"t": 1671822	"P": 1921.5	"F": 5653}
{"v": 1	"t": 1671842	"P": 1925.25	"F": 5644}
{"v": 1	"t": 1671862	"P": 1928.5	"F": 5488}
{"v": 1	"t": 1671883	"P": 1933.25	"F": 5711}
{"v": 1	"t": 1671903	"P": 1933.0	"F": 5618}
{"v": 1	"t": 1671923	"P": 1945.25	"F": 5583}
{"v": 1	"t": 1671944	"P": 1936.25	"F": 5570}
{"v": 1	"t": 1671964	"P": 1941.75	"F": 5431}
{"v": 1	"t": 1671984	"P": 1934.25	"F": 5552}
{"v": 1	"t": 1672005	"P": 1950.0	"F": 5505	"C": 45.33	"D": 3145	"sn": 54091779688249	"file": "/data/device_log/data0000.out"}
{"v": 1	"t": 1672025	"P": 1949.75	"F": 5765}
{"v": 1	"t": 1672045	"P": 1952.25	"F": 5664}
{"v": 1	"t": 1672066	"P": 1958.5	"F": 5586}
{"v": 1	"t": 1672086	"P": 1955.25	"F": 5620}
{"v": 1	"t": 1672106	"P": 1958.25	"F": 5568}
{"v": 1	"t": 1672127	"P": 1958.75	"F": 5573}
{"v": 1	"t": 1672147	"P": 1961.5	"F": 5578}
{"v": 1	"t": 1672167	"P": 1971.75	"F": 5476}
{"v": 1	"t": 1672188	"P": 1962.75	"F": 5579}
{"v": 1	"t": 1672208	"P": 1965.0	"F": 5759}
{"v": 1	"t": 1672228	"P": 1965.25	"F": 5673}
{"v": 1	"t": 1672249	"P": 1973.5	"F": 5591}
{"v": 1	"t": 1672269	"P": 1965.25	"F": 5576}
{"v": 1	"t": 1672289	"P": 1965.0	"F": 5686}
{"v": 1	"t": 1672310	"P": 1961.5	"F": 5261}
{"v": 1	"t": 1672330	"P": 1964.25	"F": 5639}
{"v": 1	"t": 1672350	"P": 1958.5	"F": 5503}
{"v": 1	"t": 1672371	"P": 1964.0	"F": 5563}
{"v": 1	"t": 1672391	"P": 1960.0	"F": 5507}
{"v": 1	"t": 1672411	"P": 1971.25	"F": 5706}
{"v": 1	"t": 1672432	"P": 1958.5	"F": 5674}
{"v": 1	"t": 1672452	"P": 1962.75	"F": 5582}
{"v": 1	"t": 1672472	"P": 1953.25	"F": 5614}
{"v": 1	"t": 1672492	"P": 1966.0	"F": 5697}
{"v": 1	"t": 1672513	"P": 1957.75	"F": 5626}
{"v": 1	"t": 1672533	"P": 1951.75	"F": 5715}
{"v": 1	"t": 1672553	"P": 1958.0	"F": 5579}
{"v": 1	"t": 1672574	"P": 1960.25	"F": 5651}
{"v": 1	"t": 1672594	"P": 1956.75	"F": 5601}
{"v": 1	"t": 1672614	"P": 1953.25	"F": 5611}
{"v": 1	"t": 1672635	"P": 1964.5	"F": 5374}
{"v": 1	"t": 1672655	"P": 1960.0	"F": 5778}
{"v": 1	"t": 1672675	"P": 1959.25	"F": 5724}
{"v": 1	"t": 1672696	"P": 1957.25	"F": 5477}
{"v": 1	"t": 1672716	"P": 1951.0	"F": 5624}
{"v": 1	"t": 1672736	"P": 1951.0	"F": 5575}
{"v": 1	"t": 1672757	"P": 1953.75	"F": 5686}
{"v": 1	"t": 1672777	"P": 1948.75	"F": 5410}
{"v": 1	"t": 1672798	"P": 1953.25	"F": 5888}
{"v": 1	"t": 1672818	"P": 1932.25	"F": 5797}
{"v": 1	"t": 1672839	"P": 1938.5	"F": 5878}
{"v": 1	"t": 1672859	"P": 1931.0	"F": 5795}
{"v": 1	"t": 1672879	"P": 1926.25	"F": 5699}
{"v": 1	"t": 1672900	"P": 1910.75	"F": 5519}
{"v": 1	"t": 1672920	"P": 1915.5	"F": 5438}
{"v": 1	"t": 1672940	"P": 1901.5	"F": 5725}
{"v": 1	"t": 1672961	"P": 1893.0	"F": 5416}
{"v": 1	"t": 1672981	"P": 1880.75	"F": 5743}
{"v": 1	"t": 1673001	"P": 1870.75	"F": 5649}
{"v": 1	"t": 1673021	"P": 1865.5	"F": 5537	"C": 45.35	"D": 3145	"sn": 54091779688249	"file": "/data/device_log/data0000.out"}
{"v": 1	"t": 1673042	"P": 1847.5	"F": 5577}
{"v": 1	"t": 1673062	"P": 1849.0	"F": 5663}
{"v": 1	"t": 1673082	"P": 1847.75	"F": 5545}
{"v": 1	"t": 1673103	"P": 1830.25	"F": 5423}
{"v": 1	"t": 1673123	"P": 1816.5	"F": 5910}
{"v": 1	"t": 1673143	"P": 1823.0	"F": 5857}
{"v": 1	"t": 1673164	"P": 1808.75	"F": 5790}
{"v": 1	"t": 1673184	"P": 1808.75	"F": 5741}
{"v": 1	"t": 1673204	"P": 1800.5	"F": 5575}
{"v": 1	"t": 1673225	"P": 1798.0	"F": 5483}
{"v": 1	"t": 1673245	"P": 1802.0	"F": 5508}
{"v": 1	"t": 1673265	"P": 1791.0	"F": 5976}
{"v": 1	"t": 1673285	"P": 1790.0	"F": 5568}
{"v": 1	"t": 1673306	"P": 1780.5	"F": 5554}
{"v": 1	"t": 1673326	"P": 1793.0	"F": 5636}
{"v": 1	"t": 1673347	"P": 1790.75	"F": 5501}
{"v": 1	"t": 1673367	"P": 1791.75	"F": 5568}
{"v": 1	"t": 1673387	"P": 1786.0	"F": 5834}
{"v": 1	"t": 1673408	"P": 1782.25	"F": 5710}
{"v": 1	"t": 1673428	"P": 1781.5	"F": 5690}
{"v": 1	"t": 1673448	"P": 1789.5	"F": 5567}
{"v": 1	"t": 1673469	"P": 1784.0	"F": 5656}
{"v": 1	"t": 1673489	"P": 1787.5	"F": 5522}
{"v": 1	"t": 1673510	"P": 1789.0	"F": 5608}
{"v": 1	"t": 1673530	"P": 1791.0	"F": 5635}
{"v": 1	"t": 1673550	"P": 1800.75	"F": 5711}
{"v": 1	"t": 1673571	"P": 1801.0	"F": 5616}
{"v": 1	"t": 1673591	"P": 1809.75	"F": 5680}
{"v": 1	"t": 1673611	"P": 1798.25	"F": 5636}
{"v": 1	"t": 1673632	"P": 1801.5	"F": 5548}
{"v": 1	"t": 1673652	"P": 1813.25	"F": 5717}
{"v": 1	"t": 1673673	"P": 1824.5	"F": 5682}
{"v": 1	"t": 1673693	"P": 1824.25	"F": 5641}
{"v": 1	"t": 1673713	"P": 1831.0	"F": 5664}
{"v": 1	"t": 1673734	"P": 1835.75	"F": 5615}
{"v": 1	"t": 1673754	"P": 1852.5	"F": 5550}
{"v": 1	"t": 1673774	"P": 1856.25	"F": 5532}
{"v": 1	"t": 1673795	"P": 1860.25	"F": 5727}
{"v": 1	"t": 1673815	"P": 1870.0	"F": 5669}
{"v": 1	"t": 1673835	"P": 1870.0	"F": 5663}
{"v": 1	"t": 1673856	"P": 1879.0	"F": 5707}
{"v": 1	"t": 1673877	"P": 1871.25	"F": 5411}
{"v": 1	"t": 1673897	"P": 1890.75	"F": 5843}
{"v": 1	"t": 1673917	"P": 1892.75	"F": 5589}
{"v": 1	"t": 1673937	"P": 1895.5	"F": 5795}
{"v": 1	"t": 1673958	"P": 1907.0	"F": 5691}
{"v": 1	"t": 1673978	"P": 1914.5	"F": 5586}
{"v": 1	"t": 1673999	"P": 1914.0	"F": 5363}
{"v": 1	"t": 1674019	"P": 1922.25	"F": 5627}
{"v": 1	"t": 1674039	"P": 1914.25	"F": 5627	"C": 45.315	"D": 3145	"sn": 54091779688249	"file": "/data/device_log/data0000.out"}
{"v": 1	"t": 1674060	"P": 1927.5	"F": 5599}
{"v": 1	"t": 1674080	"P": 1933.75	"F": 5553}
{"v": 1	"t": 1674100	"P": 1926.5	"F": 5691}
{"v": 1	"t": 1674121	"P": 1941.75	"F": 5726}
{"v": 1	"t": 1674141	"P": 1938.0	"F": 5569}
{"v": 1	"t": 1674162	"P": 1946.0	"F": 5576}
{"v": 1	"t": 1674182	"P": 1944.0	"F": 5603}
{"v": 1	"t": 1674202	"P": 1949.0	"F": 5543}
{"v": 1	"t": 1674223	"P": 1959.25	"F": 5671}
{"v": 1	"t": 1674243	"P": 1950.75	"F": 5548}
{"v": 1	"t": 1674263	"P": 1953.25	"F": 5642}
{"v": 1	"t": 1674284	"P": 1953.0	"F": 5621}
{"v": 1	"t": 1674304	"P": 1963.75	"F": 5625}
{"v": 1	"t": 1674324	"P": 1958.25	"F": 5630}
{"v": 1	"t": 1674345	"P": 1967.0	"F": 5581}
{"v": 1	"t": 1674365	"P": 1966.25	"F": 5568}
{"v": 1	"t": 1674386	"P": 1964.75	"F": 5581}
{"v": 1	"t": 1674406	"P": 1970.5	"F": 5452}
{"v": 1	"t": 1674426	"P": 1964.25	"F": 5728}
{"v": 1	"t": 1674447	"P": 1960.0	"F": 5626}
{"v": 1	"t": 1674467	"P": 1964.75	"F": 5425}
{"v": 1	"t": 1674487	"P": 1972.75	"F": 5423}
{"v": 1	"t": 1674508	"P": 1960.5	"F": 5716}
{"v": 1	"t": 1674528	"P": 1971.5	"F": 5861}
{"v": 1	"t": 1674549	"P": 1963.75	"F": 5677}
{"v": 1	"t": 1674569	"P": 1968.5	"F": 5623}
{"v": 1	"t": 1674589	"P": 1963.0	"F": 5868}
{"v": 1	"t": 1674610	"P": 1969.0	"F": 5653}
{"v": 1	"t": 1674630	"P": 1967.25	"F": 5448}
{"v": 1	"t": 1674651	"P": 1965.0	"F": 5534}
{"v": 1	"t": 1674671	"P": 1974.25	"F": 5643}
{"v": 1	"t": 1674691	"P": 1963.0	"F": 5462}
{"v": 1	"t": 1674712	"P": 1971.75	"F": 5510}
{"v": 1	"t": 1674732	"P": 1969.75	"F": 5729}
{"v": 1	"t": 1674752	"P": 1961.25	"F": 5443}
{"v": 1	"t": 1674773	"P": 1962.5	"F": 5851}
{"v": 1	"t": 1674793	"P": 1962.5	"F": 5563}
{"v": 1	"t": 1674814	"P": 1959.5	"F": 5646}
{"v": 1	"t": 1674834	"P": 1965.25	"F": 5617}
{"v": 1	"t": 1674854	"P": 1951.75	"F": 5557}
{"v": 1	"t": 1674875	"P": 1956.25	"F": 5604}
{"v": 1	"t": 1674895	"P": 1949.0	"F": 5746}
{"v": 1	"t": 1674915	"P": 1949.5	"F": 5678}
{"v": 1	"t": 1674936	"P": 1957.25	"F": 5701}
{"v": 1	"t": 1674956	"P": 1959.25	"F": 5799}
{"v": 1	"t": 1674977	"P": 1946.5	"F": 5822}
{"v": 1	"t": 1674997	"P": 1938.0	"F": 5608}
{"v": 1	"t": 1675017	"P": 1935.5	"F": 5550}
{"v": 1	"t": 1675038	"P": 1931.5	"F": 5475}
{"v": 1	"t": 1675058	"P": 1920.75	"F": 5553	"C": 45.32	"D": 3145	"sn": 54091779688249	"file": "/data/device_log/data0000.out"}
{"v": 1	"t": 1675078	"P": 1909.5	"F": 5478}
{"v": 1	"t": 1675099	"P": 1908.75	"F": 5722}
{"v": 1	"t": 1675119	"P": 1876.75	"F": 5581}
{"v": 1	"t": 1675140	"P": 1872.75	"F": 5678}
{"v": 1	"t": 1675160	"P": 1864.75	"F": 5742}
{"v": 1	"t": 1675181	"P": 1851.75	"F": 5656}
{"v": 1	"t": 1675201	"P": 1841.75	"F": 5692}
{"v": 1	"t": 1675221	"P": 1839.25	"F": 5490}
{"v": 1	"t": 1675241	"P": 1828.75	"F": 5588}
{"v": 1	"t": 1675262	"P": 1822.0	"F": 5739}
{"v": 1	"t": 1675282	"P": 1822.0	"F": 5555}
{"v": 1	"t": 1675302	"P": 1813.25	"F": 5622}
{"v": 1	"t": 1675323	"P": 1810.75	"F": 5806}
{"v": 1	"t": 1675343	"P": 1804.75	"F": 5773}
{"v": 1	"t": 1675363	"P": 1800.75	"F": 5774}
{"v": 1	"t": 1675384	"P": 1807.25	"F": 5565}
{"v": 1	"t": 1675404	"P": 1798.5	"F": 5750}
{"v": 1	"t": 1675424	"P": 1796.5	"F": 5591}
{"v": 1	"t": 1675444	"P": 1791.25	"F": 5798}
{"v": 1	"t": 1675465	"P": 1790.5	"F": 5771}
{"v": 1	"t": 1675485	"P": 1789.0	"F": 5511}
{"v": 1	"t": 1675505	"P": 1790.75	"F": 5848}
{"v": 1	"t": 1675526	"P": 1791.0	"F": 5731}
{"v": 1	"t": 1675546	"P": 1790.75	"F": 5635}
{"v": 1	"t": 1675566	"P": 1794.25	"F": 5733}
{"v": 1	"t": 1675587	"P": 1773.25	"F": 5721}
{"v": 1	"t": 1675607	"P": 1786.5	"F": 5701}
{"v": 1	"t": 1675627	"P": 1786.0	"F": 5634}
{"v": 1	"t": 1675647	"P": 1789.75	"F": 5801}
{"v": 1	"t": 1675668	"P": 1794.25	"F": 5442}
{"v": 1	"t": 1675688	"P": 1782.25	"F": 5653}
{"v": 1	"t": 1675708	"P": 1793.5	"F": 5614}
{"v": 1	"t": 1675729	"P": 1792.0	"F": 5811}
{"v": 1	"t": 1675749	"P": 1798.75	"F": 5710}
{"v": 1	"t": 1675769	"P": 1799.25	"F": 5916}
{"v": 1	"t": 1675789	"P": 1810.25	"F": 5585}
{"v": 1	"t": 1675810	"P": 1818.0	"F": 5404}
{"v": 1	"t": 1675830	"P": 1820.75	"F": 5351}
{"v": 1	"t": 1675851	"P": 1831.5	"F": 5538}
{"v": 1	"t": 1675871	"P": 1850.25	"F": 5701}
{"v": 1	"t": 1675892	"P": 1855.25	"F": 5566}
{"v": 1	"t": 1675912	"P": 1854.25	"F": 5584}
{"v": 1	"t": 1675932	"P": 1863.5	"F": 5435}
{"v": 1	"t": 1675952	"P": 1878.5	"F": 5635}
{"v": 1	"t": 1675973	"P": 1873.25	"F": 5562}
{"v": 1	"t": 1675993	"P": 1874.25	"F": 5769}
{"v": 1	"t": 1676013	"P": 1892.0	"F": 5494}
{"v": 1	"t": 1676034	"P": 1899.75	"F": 5602}
{"v": 1	"t": 1676054	"P": 1899.5	"F": 5388}
{"v": 1	"t": 1676074	"P": 1900.0	"F": 5666	"C": 45.285	"D": 3145	"sn": 54091779688249	"file": "/data/device_log/data0000.out"}
{"v": 1	"t": 1676095	"P": 1901.5	"F": 5575}
{"v": 1	"t": 1676115	"P": 1904.0	"F": 5438}
{"v": 1	"t": 1676135	"P": 1904.75	"F": 5574}
{"v": 1	"t": 1676155	"P": 1913.0	"F": 5715}
{"v": 1	"t": 1676176	"P": 1918.0	"F": 5519}
{"v": 1	"t": 1676196	"P": 1928.0	"F": 5426}
{"v": 1	"t": 1676216	"P": 1938.5	"F": 5603}
{"v": 1	"t": 1676237	"P": 1930.25	"F": 5711}
{"v": 1	"t": 1676257	"P": 1931.25	"F": 5672}
{"v": 1	"t": 1676277	"P": 1936.75	"F": 5743}
{"v": 1	"t": 1676297	"P": 1944.5	"F": 5512}
{"v": 1	"t": 1676318	"P": 1939.25	"F": 5687}
{"v": 1	"t": 1676338	"P": 1950.75	"F": 5468}
{"v": 1	"t": 1676358	"P": 1954.25	"F": 5612}
{"v": 1	"t": 1676379	"P": 1952.75	"F": 5337}
{"v": 1	"t": 1676399	"P": 1952.5	"F": 5450}
{"v": 1	"t": 1676419	"P": 1950.25	"F": 5701}
{"v": 1	"t": 1676440	"P": 1966.25	"F": 5672}
{"v": 1	"t": 1676460	"P": 1959.5	"F": 5581}
{"v": 1	"t": 1676480	"P": 1960.25	"F": 5561}
{"v": 1	"t": 1676501	"P": 1963.25	"F": 5717}
{"v": 1	"t": 1676521	"P": 1969.5	"F": 5530}
{"v": 1	"t": 1676541	"P": 1972.25	"F": 5442}
{"v": 1	"t": 1676562	"P": 1976.25	"F": 5666}
{"v": 1	"t": 1676582	"P": 1978.25	"F": 5708}
{"v": 1	"t": 1676602	"P": 1966.75	"F": 5574}
{"v": 1	"t": 1676622	"P": 1977.0	"F": 5713}
{"v": 1	"t": 1676643	"P": 1979.5	"F": 5740}
{"v": 1	"t": 1676663	"P": 1973.5	"F": 5646}
{"v": 1	"t": 1676683	"P": 1977.5	"F": 5592}
{"v": 1	"t": 1676704	"P": 1970.75	"F": 5528}
{"v": 1	"t": 1676724	"P": 1974.75	"F": 5688}
{"v": 1	"t": 1676744	"P": 1967.25	"F": 5537}
{"v": 1	"t": 1676764	"P": 1976.0	"F": 5590}
{"v": 1	"t": 1676785	"P": 1977.25	"F": 5649}
{"v": 1	"t": 1676805	"P": 1973.25	"F": 5495}
{"v": 1	"t": 1676825	"P": 1963.75	"F": 5812}
{"v": 1	"t": 1676846	"P": 1963.25	"F": 5590}
{"v": 1	"t": 1676866	"P": 1964.0	"F": 5855}
{"v": 1	"t": 1676886	"P": 1975.0	"F": 5425}
{"v": 1	"t": 1676907	"P": 1956.75	"F": 5612}
{"v": 1	"t": 1676927	"P": 1970.75	"F": 5534}
{"v": 1	"t": 1676947	"P": 1960.5	"F": 5692}
{"v": 1	"t": 1676967	"P": 1962.25	"F": 5523}
{"v": 1	"t": 1676988	"P": 1957.75	"F": 5586}
{"v": 1	"t": 1677008	"P": 1962.25	"F": 5456}
{"v": 1	"t": 1677028	"P": 1955.25	"F": 5803}
{"v": 1	"t": 1677049	"P": 1953.75	"F": 5563}
{"v": 1	"t": 1677069	"P": 1958.25	"F": 5828}
{"v": 1	"t": 1677089	"P": 1952.25	"F": 5698	"C": 45.305	"D": 3145	"sn": 54091779688249	"file": "/data/device_log/data0000.out"}
{"v": 1	"t": 1677110	"P": 1954.5	"F": 5630}
{"v": 1	"t": 1677130	"P": 1939.75	"F": 5672}
{"v": 1	"t": 1677150	"P": 1941.0	"F": 5830}
{"v": 1	"t": 1677170	"P": 1914.0	"F": 5767}
{"v": 1	"t": 1677191	"P": 1924.5	"F": 5417}
{"v": 1	"t": 1677211	"P": 1921.75	"F": 5624}
{"v": 1	"t": 1677231	"P": 1908.5	"F": 5704}
{"v": 1	"t": 1677252	"P": 1896.75	"F": 5672}
{"v": 1	"t": 1677272	"P": 1900.25	"F": 5502}
{"v": 1	"t": 1677292	"P": 1894.0	"F": 5552}
{"v": 1	"t": 1677313	"P": 1869.75	"F": 5565}
{"v": 1	"t": 1677333	"P": 1868.25	"F": 5640}
{"v": 1	"t": 1677353	"P": 1851.0	"F": 5720}
{"v": 1	"t": 1677374	"P": 1855.0	"F": 5984}
{"v": 1	"t": 1677394	"P": 1839.5	"F": 5656}
{"v": 1	"t": 1677414	"P": 1823.0	"F": 5605}
{"v": 1	"t": 1677434	"P": 1824.25	"F": 5710}
{"v": 1	"t": 1677455	"P": 1822.75	"F": 5791}
{"v": 1	"t": 1677475	"P": 1812.5	"F": 5481}
{"v": 1	"t": 1677495	"P": 1810.0	"F": 5465}
{"v": 1	"t": 1677516	"P": 1804.5	"F": 5734}
{"v": 1	"t": 1677536	"P": 1791.0	"F": 5883}
{"v": 1	"t": 1677556	"P": 1800.75	"F": 5789}
{"v": 1	"t": 1677576	"P": 1794.0	"F": 5836}
{"v": 1	"t": 1677597	"P": 1787.5	"F": 5702}
{"v": 1	"t": 1677617	"P": 1795.5	"F": 5581}
{"v": 1	"t": 1677637	"P": 1789.75	"F": 5615}
{"v": 1	"t": 1677658	"P": 1793.25	"F": 5785}
{"v": 1	"t": 1677678	"P": 1781.0	"F": 5612}
{"v": 1	"t": 1677698	"P": 1779.25	"F": 5636}
{"v": 1	"t": 1677719	"P": 1778.5	"F": 5788}
{"v": 1	"t": 1677739	"P": 1789.75	"F": 5742}
{"v": 1	"t": 1677759	"P": 1777.25	"F": 5763}
{"v": 1	"t": 1677779	"P": 1777.25	"F": 5657}
{"v": 1	"t": 1677800	"P": 1782.75	"F": 5557}
{"v": 1	"t": 1677820	"P": 1788.0	"F": 5917}
{"v": 1	"t": 1677840	"P": 1777.25	"F": 5783}
{"v": 1	"t": 1677861	"P": 1784.0	"F": 5573}
{"v": 1	"t": 1677881	"P": 1786.0	"F": 5656}
{"v": 1	"t": 1677901	"P": 1789.75	"F": 5641}
{"v": 1	"t": 1677922	"P": 1801.75	"F": 5704}
{"v": 1	"t": 1677942	"P": 1791.25	"F": 5470}
{"v": 1	"t": 1677962	"P": 1804.75	"F": 5585}
{"v": 1	"t": 1677983	"P": 1817.0	"F": 5707}
{"v": 1	"t": 1678003	"P": 1820.5	"F": 5516}
{"v": 1	"t": 1678023	"P": 1829.25	"F": 5808}
{"v": 1	"t": 1678043	"P": 1848.25	"F": 5783}
{"v": 1	"t": 1678064	"P": 1847.25	"F": 5618}
{"v": 1	"t": 1678084	"P": 1855.25	"F": 5530}
{"v": 1	"t": 1678104	"P": 1860.5	"F": 5660	"C": 45.31	"D": 3145	"sn": 54091779688249	"file": "/data/device_log/data0000.out"}
{"v": 1	"t": 1678125	"P": 1864.0	"F": 5600}
{"v": 1	"t": 1678145	"P": 1874.75	"F": 5778}
{"v": 1	"t": 1678165	"P": 1875.25	"F": 5813}
{"v": 1	"t": 1678186	"P": 1881.75	"F": 5462}
{"v": 1	"t": 1678206	"P": 1888.5	"F": 5484}
{"v": 1	"t": 1678226	"P": 1894.5	"F": 5754}
{"v": 1	"t": 1678246	"P": 1893.75	"F": 5831}
{"v": 1	"t": 1678267	"P": 1899.75	"F": 5608}
{"v": 1	"t": 1678287	"P": 1907.0	"F": 5467}
{"v": 1	"t": 1678307	"P": 1913.0	"F": 5536}
{"v": 1	"t": 1678328	"P": 1905.25	"F": 5689}
{"v": 1	"t": 1678348	"P": 1905.25	"F": 5414}
{"v": 1	"t": 1678368	"P": 1914.75	"F": 5720}
{"v": 1	"t": 1678389	"P": 1918.75	"F": 5763}
{"v": 1	"t": 1678409	"P": 1920.75	"F": 5627}
{"v": 1	"t": 1678429	"P": 1921.25	"F": 5522}
{"v": 1	"t": 1678449	"P": 1925.5	"F": 5637}
{"v": 1	"t": 1678470	"P": 1929.75	"F": 5790}
{"v": 1	"t": 1678490	"P": 1933.0	"F": 5527}
{"v": 1	"t": 1678510	"P": 1928.0	"F": 5714}
{"v": 1	"t": 1678531	"P": 1930.25	"F": 5527}
{"v": 1	"t": 1678551	"P": 1939.25	"F": 5734}
{"v": 1	"t": 1678571	"P": 1950.75	"F": 5441}
{"v": 1	"t": 1678592	"P": 1938.0	"F": 5740}
{"v": 1	"t": 1678612	"P": 1942.75	"F": 5550}
{"v": 1	"t": 1678632	"P": 1951.5	"F": 5430}
{"v": 1	"t": 1678653	"P": 1960.25	"F": 5648}
{"v": 1	"t": 1678673	"P": 1949.0	"F": 5765}
{"v": 1	"t": 1678693	"P": 1960.5	"F": 5724}
{"v": 1	"t": 1678713	"P": 1955.5	"F": 5573}
{"v": 1	"t": 1678734	"P": 1958.5	"F": 5489}
{"v": 1	"t": 1678754	"P": 1948.0	"F": 5702}
{"v": 1	"t": 1678774	"P": 1961.75	"F": 5767}
{"v": 1	"t": 1678795	"P": 1956.75	"F": 5545}
{"v": 1	"t": 1678815	"P": 1958.75	"F": 5779}
{"v": 1	"t": 1678835	"P": 1961.25	"F": 5491}
{"v": 1	"t": 1678856	"P": 1962.0	"F": 5532}
{"v": 1	"t": 1678876	"P": 1974.0	"F": 5533}
{"v": 1	"t": 1678896	"P": 1969.5	"F": 5606}
{"v": 1	"t": 1678916	"P": 1962.25	"F": 5648}
{"v": 1	"t": 1678937	"P": 1966.25	"F": 5851}
{"v": 1	"t": 1678957	"P": 1966.75	"F": 5551}
{"v": 1	"t": 1678977	"P": 1959.5	"F": 5645}
{"v": 1	"t": 1678998	"P": 1965.5	"F": 5682}
{"v": 1	"t": 1679018	"P": 1963.0	"F": 5663}
{"v": 1	"t": 1679038	"P": 1963.75	"F": 5567}
{"v": 1	"t": 1679059	"P": 1966.5	"F": 5552}
{"v": 1	"t": 1679079	"P": 1958.75	"F": 5366}
{"v": 1	"t": 1679099	"P": 1960.0	"F": 5395}
{"v": 1	"t": 1679119	"P": 1956.25	"F": 5607	"C": 45.31	"D": 3145	"sn": 54091779688249	"file": "/data/device_log/data0000.out"}
{"v": 1	"t": 1679140	"P": 1954.0	"F": 5701}
{"v": 1	"t": 1679160	"P": 1953.25	"F": 5456}
{"v": 1	"t": 1679180	"P": 1952.75	"F": 5564}
{"v": 1	"t": 1679201	"P": 1964.75	"F": 5416}
{"v": 1	"t": 1679221	"P": 1968.25	"F": 5591}
{"v": 1	"t": 1679241	"P": 1962.75	"F": 5708}
{"v": 1	"t": 1679262	"P": 1959.25	"F": 5333}
{"v": 1	"t": 1679282	"P": 1961.5	"F": 5613}
{"v": 1	"t": 1679302	"P": 1960.75	"F": 5690}
{"v": 1	"t": 1679323	"P": 1951.25	"F": 5489}
{"v": 1	"t": 1679343	"P": 1957.25	"F": 5570}
{"v": 1	"t": 1679363	"P": 1964.25	"F": 5680}
{"v": 1	"t": 1679384	"P": 1956.25	"F": 5719}
{"v": 1	"t": 1679404	"P": 1958.25	"F": 5833}
{"v": 1	"t": 1679424	"P": 1955.25	"F": 5753}
{"v": 1	"t": 1679445	"P": 1959.0	"F": 5508}
{"v": 1	"t": 1679465	"P": 1955.75	"F": 5777}
{"v": 1	"t": 1679485	"P": 1947.25	"F": 5620}
{"v": 1	"t": 1679506	"P": 1954.75	"F": 5552}
{"v": 1	"t": 1679526	"P": 1941.0	"F": 5434}
{"v": 1	"t": 1679546	"P": 1949.0	"F": 5750}
{"v": 1	"t": 1679567	"P": 1939.25	"F": 5618}
{"v": 1	"t": 1679587	"P": 1941.5	"F": 5859}
{"v": 1	"t": 1679607	"P": 1929.5	"F": 5537}
{"v": 1	"t": 1679628	"P": 1936.25	"F": 5663}
{"v": 1	"t": 1679648	"P": 1906.25	"F": 5808}
{"v": 1	"t": 1679668	"P": 1918.25	"F": 5608}
{"v": 1	"t": 1679689	"P": 1902.25	"F": 5750}
{"v": 1	"t": 1679709	"P": 1898.5	"F": 5691}
{"v": 1	"t": 1679729	"P": 1884.25	"F": 5799}
{"v": 1	"t": 1679749	"P": 1870.5	"F": 5772}
{"v": 1	"t": 1679770	"P": 1860.0	"F": 5774}
{"v": 1	"t": 1679790	"P": 1849.5	"F": 5823}
{"v": 1	"t": 1679810	"P": 1840.0	"F": 5600}
{"v": 1	"t": 1679831	"P": 1829.75	"F": 5611}
{"v": 1	"t": 1679851	"P": 1825.25	"F": 5654}
{"v": 1	"t": 1679871	"P": 1808.5	"F": 5600}
{"v": 1	"t": 1679892	"P": 1812.25	"F": 5459}
{"v": 1	"t": 1679912	"P": 1797.0	"F": 5553}
{"v": 1	"t": 1679932	"P": 1797.75	"F": 5693}
{"v": 1	"t": 1679952	"P": 1795.5	"F": 5654}
{"v": 1	"t": 1679973	"P": 1784.25	"F": 5734}
{"v": 1	"t": 1679993	"P": 1787.0	"F": 5763}
{"v": 1	"t": 1680013	"P": 1797.5	"F": 5716}
{"v": 1	"t": 1680034	"P": 1795.0	"F": 5421}
{"v": 1	"t": 1680054	"P": 1792.25	"F": 5643}
{"v": 1	"t": 1680074	"P": 1785.0	"F": 5562}
{"v": 1	"t": 1680095	"P": 1785.25	"F": 5578}
{"v": 1	"t": 1680115	"P": 1795.0	"F": 5638}
{"v": 1	"t": 1680135	"P": 1786.0	"F": 5714	"C": 45.3	"D": 3145	"sn": 54091779688249	"file": "/data/device_log/data0000.out"}
{"v": 1	"t": 1680155	"P": 1787.25	"F": 5498}
{"v": 1	"t": 1680176	"P": 1796.25	"F": 5781}
{"v": 1	"t": 1680196	"P": 1797.0	"F": 5664}
{"v": 1	"t": 1680216	"P": 1798.5	"F": 5675}
{"v": 1	"t": 1680237	"P": 1795.0	"F": 5738}
{"v": 1	"t": 1680257	"P": 1793.25	"F": 5655}
{"v": 1	"t": 1680277	"P": 1804.75	"F": 5703}
{"v": 1	"t": 1680297	"P": 1801.75	"F": 5678}
{"v": 1	"t": 1680318	"P": 1801.75	"F": 5731}
{"v": 1	"t": 1680338	"P": 1801.5	"F": 5743}
{"v": 1	"t": 1680358	"P": 1805.5	"F": 5263}
{"v": 1	"t": 1680379	"P": 1813.25	"F": 5676}
{"v": 1	"t": 1680399	"P": 1816.5	"F": 5602}
{"v": 1	"t": 1680419	"P": 1821.5	"F": 5730}
{"v": 1	"t": 1680440	"P": 1828.25	"F": 5482}
{"v": 1	"t": 1680460	"P": 1831.0	"F": 5648}
{"v": 1	"t": 1680480	"P": 1840.75	"F": 5715}
{"v": 1	"t": 1680501	"P": 1851.0	"F": 5710}
{"v": 1	"t": 1680521	"P": 1867.0	"F": 5557}
{"v": 1	"t": 1680541	"P": 1863.75	"F": 5675}
{"v": 1	"t": 1680561	"P": 1871.75	"F": 5617}
{"v": 1	"t": 1680582	"P": 1878.75	"F": 5657}
{"v": 1	"t": 1680602	"P": 1889.75	"F": 5692}
{"v": 1	"t": 1680622	"P": 1895.25	"F": 5776}
{"v": 1	"t": 1680643	"P": 1896.0	"F": 5779}
{"v": 1	"t": 1680663	"P": 1908.5	"F": 5512}
{"v": 1	"t": 1680683	"P": 1898.75	"F": 5567}
{"v": 1	"t": 1680704	"P": 1908.5	"F": 5699}
{"v": 1	"t": 1680724	"P": 1917.25	"F": 5837}
{"v": 1	"t": 1680744	"P": 1925.0	"F": 5636}
{"v": 1	"t": 1680764	"P": 1919.0	"F": 5410}
{"v": 1	"t": 1680785	"P": 1929.75	"F": 5726}
{"v": 1	"t": 1680805	"P": 1938.5	"F": 5604}
{"v": 1	"t": 1680825	"P": 1938.25	"F": 5440}
{"v": 1	"t": 1680846	"P": 1934.5	"F": 5360}
{"v": 1	"t": 1680866	"P": 1939.75	"F": 5253}
{"v": 1	"t": 1680886	"P": 1954.25	"F": 5449}
{"v": 1	"t": 1680907	"P": 1950.0	"F": 5599}
{"v": 1	"t": 1680927	"P": 1950.75	"F": 5764}
{"v": 1	"t": 1680947	"P": 1947.25	"F": 5598}
{"v": 1	"t": 1680967	"P": 1951.0	"F": 5590}
{"v": 1	"t": 1680988	"P": 1958.5	"F": 5701}
{"v": 1	"t": 1681008	"P": 1955.75	"F": 5495}
{"v": 1	"t": 1681028	"P": 1952.75	"F": 5608}
{"v": 1	"t": 1681049	"P": 1970.75	"F": 5513}
{"v": 1	"t": 1681069	"P": 1963.75	"F": 5460}
{"v": 1	"t": 1681089	"P": 1954.5	"F": 5850}
{"v": 1	"t": 1681110	"P": 1972.0	"F": 5681}
{"v": 1	"t": 1681130	"P": 1971.25	"F": 5627}
{"v": 1	"t": 1681150	"P": 1965.5	"F": 5471	"C": 45.295	"D": 3145	"sn": 54091779688249	"file": "/data/device_log/data0000.out"}
{"v": 1	"t": 1681171	"P": 1974.5	"F": 5467}
{"v": 1	"t": 1681191	"P": 1971.25	"F": 5675}
{"v": 1	"t": 1681211	"P": 1973.5	"F": 5578}
{"v": 1	"t": 1681232	"P": 1983.5	"F": 5474}
{"v": 1	"t": 1681252	"P": 1966.75	"F": 5523}
{"v": 1	"t": 1681272	"P": 1974.0	"F": 5583}
{"v": 1	"t": 1681292	"P": 1974.0	"F": 5497}
{"v": 1	"t": 1681313	"P": 1974.5	"F": 5393}
{"v": 1	"t": 1681333	"P": 1968.25	"F": 5444}
{"v": 1	"t": 1681353	"P": 1970.5	"F": 5851}
{"v": 1	"t": 1681374	"P": 1972.5	"F": 5537}
{"v": 1	"t": 1681394	"P": 1968.0	"F": 5586}
{"v": 1	"t": 1681414	"P": 1965.5	"F": 5546}
{"v": 1	"t": 1681435	"P": 1966.25	"F": 5586}
{"v": 1	"t": 1681455	"P": 1976.5	"F": 5641}
{"v": 1	"t": 1681475	"P": 1965.25	"F": 5331}
{"v": 1	"t": 1681495	"P": 1961.5	"F": 5477}
{"v": 1	"t": 1681516	"P": 1972.25	"F": 5715}
{"v": 1	"t": 1681536	"P": 1964.0	"F": 5560}
{"v": 1	"t": 1681556	"P": 1965.5	"F": 5595}
{"v": 1	"t": 1681577	"P": 1967.0	"F": 5446}
{"v": 1	"t": 1681597	"P": 1959.5	"F": 5473}
{"v": 1	"t": 1681617	"P": 1966.75	"F": 5562}
{"v": 1	"t": 1681638	"P": 1961.75	"F": 5408}
{"v": 1	"t": 1681658	"P": 1966.5	"F": 5665}
{"v": 1	"t": 1681678	"P": 1959.25	"F": 5715}
{"v": 1	"t": 1681698	"P": 1971.75	"F": 5680}
{"v": 1	"t": 1681719	"P": 1967.0	"F": 5506}
{"v": 1	"t": 1681739	"P": 1955.5	"F": 5706}
{"v": 1	"t": 1681759	"P": 1964.25	"F": 5747}
{"v": 1	"t": 1681780	"P": 1972.25	"F": 5736}
{"v": 1	"t": 1681800	"P": 1967.25	"F": 5556}
{"v": 1	"t": 1681820	"P": 1958.75	"F": 5487}
{"v": 1	"t": 1681841	"P": 1965.5	"F": 5510}
{"v": 1	"t": 1681861	"P": 1953.5	"F": 5615}
{"v": 1	"t": 1681881	"P": 1958.5	"F": 5438}
{"v": 1	"t": 1681902	"P": 1953.0	"F": 5817}
{"v": 1	"t": 1681922	"P": 1945.25	"F": 5486}
{"v": 1	"t": 1681942	"P": 1939.0	"F": 5306}
{"v": 1	"t": 1681962	"P": 1926.5	"F": 5560}
{"v": 1	"t": 1681983	"P": 1928.25	"F": 5731}
{"v": 1	"t": 1682003	"P": 1903.75	"F": 5496}
{"v": 1	"t": 1682023	"P": 1906.0	"F": 5728}
{"v": 1	"t": 1682044	"P": 1892.25	"F": 5763}
{"v": 1	"t": 1682064	"P": 1880.25	"F": 5878}
{"v": 1	"t": 1682084	"P": 1869.25	"F": 5587}
{"v": 1	"t": 1682105	"P": 1865.75	"F": 5677}
{"v": 1	"t": 1682125	"P": 1854.5	"F": 5626}
{"v": 1	"t": 1682145	"P": 1853.25	"F": 5614}
{"v": 1	"t": 1682165	"P": 1832.25	"F": 5221	"C": 45.265	"D": 3145	"sn": 54091779688249	"file": "/data/device_log/data0000.out"}
{"v": 1	"t": 1682186	"P": 1830.0	"F": 5706}
{"v": 1	"t": 1682206	"P": 1822.5	"F": 5768}
{"v": 1	"t": 1682226	"P": 1823.0	"F": 5519}
{"v": 1	"t": 1682247	"P": 1814.0	"F": 5658}
{"v": 1	"t": 1682267	"P": 1797.75	"F": 5392}
{"v": 1	"t": 1682287	"P": 1809.0	"F": 5637}
{"v": 1	"t": 1682307	"P": 1802.75	"F": 5714}
{"v": 1	"t": 1682328	"P": 1797.25	"F": 5696}
{"v": 1	"t": 1682348	"P": 1793.5	"F": 5627}
{"v": 1	"t": 1682368	"P": 1794.25	"F": 5738}
{"v": 1	"t": 1682389	"P": 1792.5	"F": 5764}
{"v": 1	"t": 1682409	"P": 1781.25	"F": 5561}
{"v": 1	"t": 1682429	"P": 1778.0	"F": 5608}
{"v": 1	"t": 1682450	"P": 1786.25	"F": 5788}
{"v": 1	"t": 1682470	"P": 1781.0	"F": 5665}
{"v": 1	"t": 1682490	"P": 1774.0	"F": 5605}
{"v": 1	"t": 1682511	"P": 1771.75	"F": 5805}
{"v": 1	"t": 1682531	"P": 1780.5	"F": 5646}
{"v": 1	"t": 1682551	"P": 1783.5	"F": 5679}
{"v": 1	"t": 1682572	"P": 1768.5	"F": 5742}
{"v": 1	"t": 1682592	"P": 1789.25	"F": 5497}
{"v": 1	"t": 1682612	"P": 1783.75	"F": 5781}
{"v": 1	"t": 1682632	"P": 1788.0	"F": 5628}
{"v": 1	"t": 1682653	"P": 1789.25	"F": 5707}
{"v": 1	"t": 1682673	"P": 1786.5	"F": 5774}
{"v": 1	"t": 1682693	"P": 1791.0	"F": 5770}
{"v": 1	"t": 1682714	"P": 1796.75	"F": 5475}
{"v": 1	"t": 1682734	"P": 1795.25	"F": 5647}
{"v": 1	"t": 1682754	"P": 1807.75	"F": 5742}
{"v": 1	"t": 1682774	"P": 1815.75	"F": 5597}
{"v": 1	"t": 1682795	"P": 1831.5	"F": 5773}
{"v": 1	"t": 1682815	"P": 1834.75	"F": 5660}
{"v": 1	"t": 1682835	"P": 1841.0	"F": 5548}
{"v": 1	"t": 1682856	"P": 1854.5	"F": 5662}
{"v": 1	"t": 1682876	"P": 1867.5	"F": 5704}
{"v": 1	"t": 1682896	"P": 1866.5	"F": 5471}
{"v": 1	"t": 1682917	"P": 1877.5	"F": 5572}
{"v": 1	"t": 1682937	"P": 1889.0	"F": 5799}
{"v": 1	"t": 1682957	"P": 1890.75	"F": 5580}
{"v": 1	"t": 1682977	"P": 1896.0	"F": 5745}
{"v": 1	"t": 1682998	"P": 1906.25	"F": 5724}
{"v": 1	"t": 1683018	"P": 1898.75	"F": 5506}
{"v": 1	"t": 1683038	"P": 1905.5	"F": 5567}
{"v": 1	"t": 1683059	"P": 1911.25	"F": 5748}
{"v": 1	"t": 1683079	"P": 1917.75	"F": 5610}
{"v": 1	"t": 1683099	"P": 1912.5	"F": 5547}
{"v": 1	"t": 1683120	"P": 1916.0	"F": 5793}
{"v": 1	"t": 1683140	"P": 1932.5	"F": 5644}
{"v": 1	"t": 1683160	"P": 1933.25	"F": 5468}
{"v": 1	"t": 1683180	"P": 1937.25	"F": 5664	"C": 45.305	"D": 3145	"sn": 54091779688249	"file": "/data/device_log/data0000.out"}
{"v": 1	"t": 1683201	"P": 1932.75	"F": 5519}
{"v": 1	"t": 1683221	"P": 1945.0	"F": 5554}
{"v": 1	"t": 1683241	"P": 1938.0	"F": 5729}
{"v": 1	"t": 1683262	"P": 1949.5	"F": 5553}
{"v": 1	"t": 1683282	"P": 1952.25	"F": 5624}
{"v": 1	"t": 1683302	"P": 1951.0	"F": 5452}
{"v": 1	"t": 1683323	"P": 1945.75	"F": 5662}
{"v": 1	"t": 1683343	"P": 1946.75	"F": 5671}
{"v": 1	"t": 1683363	"P": 1958.0	"F": 5702}
{"v": 1	"t": 1683384	"P": 1958.25	"F": 5463}
{"v": 1	"t": 1683404	"P": 1959.25	"F": 5226}
{"v": 1	"t": 1683424	"P": 1955.75	"F": 5424}
{"v": 1	"t": 1683445	"P": 1972.5	"F": 5266}
{"v": 1	"t": 1683465	"P": 1962.5	"F": 5594}
{"v": 1	"t": 1683485	"P": 1966.0	"F": 5610}
{"v": 1	"t": 1683506	"P": 1964.25	"F": 5614}
{"v": 1	"t": 1683526	"P": 1963.25	"F": 5577}
{"v": 1	"t": 1683547	"P": 1963.75	"F": 5325}
{"v": 1	"t": 1683567	"P": 1965.75	"F": 5611}
{"v": 1	"t": 1683587	"P": 1969.5	"F": 5664}
{"v": 1	"t": 1683608	"P": 1966.75	"F": 5752}
{"v": 1	"t": 1683628	"P": 1962.75	"F": 5612}
{"v": 1	"t": 1683648	"P": 1961.25	"F": 5812}
{"v": 1	"t": 1683668	"P": 1972.5	"F": 5671}
{"v": 1	"t": 1683689	"P": 1977.25	"F": 5751}
{"v": 1	"t": 1683709	"P": 1968.0	"F": 5669}
{"v": 1	"t": 1683729	"P": 1961.5	"F": 5647}
{"v": 1	"t": 1683750	"P": 1970.5	"F": 5729}
{"v": 1	"t": 1683770	"P": 1962.75	"F": 5430}
{"v": 1	"t": 1683790	"P": 1970.75	"F": 5695}
{"v": 1	"t": 1683811	"P": 1960.25	"F": 5415}
{"v": 1	"t": 1683831	"P": 1969.75	"F": 5452}
{"v": 1	"t": 1683851	"P": 1960.0	"F": 5743}
{"v": 1	"t": 1683872	"P": 1961.0	"F": 5678}
{"v": 1	"t": 1683892	"P": 1957.25	"F": 5611}
{"v": 1	"t": 1683912	"P": 1959.5	"F": 5275}
{"v": 1	"t": 1683932	"P": 1954.5	"F": 5314}
{"v": 1	"t": 1683953	"P": 1955.0	"F": 5535}
{"v": 1	"t": 1683973	"P": 1961.75	"F": 5705}
{"v": 1	"t": 1683993	"P": 1954.25	"F": 5362}
{"v": 1	"t": 1684014	"P": 1956.75	"F": 5627}
{"v": 1	"t": 1684034	"P": 1950.25	"F": 5598}
{"v": 1	"t": 1684054	"P": 1945.5	"F": 5753}
{"v": 1	"t": 1684075	"P": 1950.75	"F": 5590}
{"v": 1	"t": 1684095	"P": 1940.75	"F": 5714}
{"v": 1	"t": 1684115	"P": 1938.75	"F": 5570}
{"v": 1	"t": 1684135	"P": 1925.25	"F": 5684}
{"v": 1	"t": 1684156	"P": 1924.25	"F": 5565}
{"v": 1	"t": 1684176	"P": 1904.25	"F": 5571}
{"v": 1	"t": 1684196	"P": 1896.25	"F": 5698	"C": 45.295	"D": 3145	"sn": 54091779688249	"file": "/data/device_log/data0000.out"}
{"v": 1	"t": 1684217	"P": 1891.5	"F": 5786}
{"v": 1	"t": 1684237	"P": 1875.5	"F": 5910}
{"v": 1	"t": 1684257	"P": 1871.75	"F": 5766}
{"v": 1	"t": 1684277	"P": 1862.5	"F": 5670}
{"v": 1	"t": 1684298	"P": 1848.25	"F": 5632}
{"v": 1	"t": 1684318	"P": 1835.75	"F": 5645}
{"v": 1	"t": 1684338	"P": 1831.25	"F": 5724}
{"v": 1	"t": 1684359	"P": 1829.25	"F": 6034}
{"v": 1	"t": 1684379	"P": 1805.5	"F": 5580}
{"v": 1	"t": 1684399	"P": 1810.0	"F": 5417}
{"v": 1	"t": 1684420	"P": 1802.25	"F": 5736}
{"v": 1	"t": 1684440	"P": 1802.5	"F": 5571}
{"v": 1	"t": 1684460	"P": 1802.0	"F": 5420}
{"v": 1	"t": 1684481	"P": 1791.25	"F": 5696}
{"v": 1	"t": 1684501	"P": 1783.75	"F": 5592}
{"v": 1	"t": 1684521	"P": 1791.0	"F": 5623}
{"v": 1	"t": 1684541	"P": 1790.5	"F": 5766}
{"v": 1	"t": 1684562	"P": 1783.5	"F": 5713}
{"v": 1	"t": 1684582	"P": 1784.5	"F": 5721}
{"v": 1	"t": 1684602	"P": 1792.0	"F": 5568}
{"v": 1	"t": 1684623	"P": 1783.75	"F": 5648}
{"v": 1	"t": 1684643	"P": 1787.75	"F": 5674}
{"v": 1	"t": 1684663	"P": 1781.5	"F": 5608}
{"v": 1	"t": 1684684	"P": 1792.0	"F": 5510}
{"v": 1	"t": 1684704	"P": 1789.5	"F": 5611}
{"v": 1	"t": 1684724	"P": 1776.5	"F": 5517}
{"v": 1	"t": 1684744	"P": 1790.75	"F": 5774}
{"v": 1	"t": 1684765	"P": 1793.75	"F": 5679}
{"v": 1	"t": 1684785	"P": 1788.5	"F": 5686}
{"v": 1	"t": 1684805	"P": 1801.75	"F": 5878}
{"v": 1	"t": 1684826	"P": 1799.0	"F": 5468}
{"v": 1	"t": 1684846	"P": 1810.75	"F": 5750}
{"v": 1	"t": 1684866	"P": 1807.0	"F": 5512}
{"v": 1	"t": 1684887	"P": 1802.75	"F": 5641}
{"v": 1	"t": 1684907	"P": 1820.0	"F": 5410}
{"v": 1	"t": 1684927	"P": 1834.75	"F": 5788}
{"v": 1	"t": 1684947	"P": 1833.5	"F": 5609}
{"v": 1	"t": 1684968	"P": 1845.5	"F": 5534}
{"v": 1	"t": 1684988	"P": 1845.75	"F": 5500}
{"v": 1	"t": 1685008	"P": 1859.75	"F": 5461}
{"v": 1	"t": 1685029	"P": 1878.25	"F": 5633}
{"v": 1	"t": 1685049	"P": 1881.25	"F": 5606}
{"v": 1	"t": 1685069	"P": 1881.25	"F": 5581}
{"v": 1	"t": 1685089	"P": 1886.0	"F": 5496}
{"v": 1	"t": 1685110	"P": 1893.75	"F": 5712}
{"v": 1	"t": 1685130	"P": 1892.5	"F": 5543}
{"v": 1	"t": 1685150	"P": 1907.5	"F": 5454}
{"v": 1	"t": 1685171	"P": 1905.25	"F": 5418}
{"v": 1	"t": 1685191	"P": 1915.0	"F": 5445}
{"v": 1	"t": 1685211	"P": 1914.25	"F": 5699	"C": 45.325	"D": 3145	"sn": 54091779688249	"file": "/data/device_log/data0000.out"}
{"v": 1	"t": 1685232	"P": 1922.5	"F": 5627}
{"v": 1	"t": 1685252	"P": 1921.5	"F": 5622}
{"v": 1	"t": 1685272	"P": 1926.25	"F": 5682}
{"v": 1	"t": 1685293	"P": 1924.75	"F": 5555}
{"v": 1	"t": 1685313	"P": 1931.25	"F": 5463}
{"v": 1	"t": 1685333	"P": 1934.25	"F": 5739}
{"v": 1	"t": 1685353	"P": 1936.0	"F": 5729}
{"v": 1	"t": 1685374	"P": 1935.75	"F": 5837}
{"v": 1	"t": 1685394	"P": 1937.0	"F": 5571}
{"v": 1	"t": 1685414	"P": 1939.0	"F": 5690}
{"v": 1	"t": 1685435	"P": 1938.0	"F": 5417}
{"v": 1	"t": 1685455	"P": 1943.25	"F": 5584}
{"v": 1	"t": 1685475	"P": 1947.25	"F": 5621}
{"v": 1	"t": 1685496	"P": 1933.25	"F": 5625}
{"v": 1	"t": 1685516	"P": 1953.75	"F": 5575}
{"v": 1	"t": 1685536	"P": 1950.5	"F": 5683}
{"v": 1	"t": 1685556	"P": 1950.75	"F": 5474}
{"v": 1	"t": 1685577	"P": 1947.0	"F": 5639}
{"v": 1	"t": 1685597	"P": 1943.5	"F": 5786}
{"v": 1	"t": 1685617	"P": 1952.25	"F": 5719}
{"v": 1	"t": 1685638	"P": 1951.0	"F": 5507}
{"v": 1	"t": 1685658	"P": 1943.5	"F": 5731}
{"v": 1	"t": 1685678	"P": 1953.75	"F": 5828}
{"v": 1	"t": 1685698	"P": 1959.0	"F": 5732}
{"v": 1	"t": 1685719	"P": 1952.0	"F": 5507}
{"v": 1	"t": 1685739	"P": 1954.25	"F": 5572}
{"v": 1	"t": 1685759	"P": 1951.25	"F": 5607}
{"v": 1	"t": 1685780	"P": 1952.0	"F": 5466}
{"v": 1	"t": 1685800	"P": 1954.25	"F": 5681}
{"v": 1	"t": 1685820	"P": 1947.0	"F": 5549}
{"v": 1	"t": 1685841	"P": 1941.25	"F": 5809}
{"v": 1	"t": 1685861	"P": 1952.75	"F": 5616}
{"v": 1	"t": 1685881	"P": 1948.25	"F": 5613}
{"v": 1	"t": 1685902	"P": 1953.5	"F": 5359}
{"v": 1	"t": 1685922	"P": 1941.25	"F": 5680}
{"v": 1	"t": 1685942	"P": 1946.75	"F": 5421}
{"v": 1	"t": 1685963	"P": 1944.25	"F": 5606}
{"v": 1	"t": 1685983	"P": 1939.75	"F": 5553}
{"v": 1	"t": 1686003	"P": 1937.75	"F": 5731}
{"v": 1	"t": 1686023	"P": 1941.5	"F": 5474}
{"v": 1	"t": 1686044	"P": 1941.5	"F": 5682}
{"v": 1	"t": 1686064	"P": 1934.5	"F": 5543}
{"v": 1	"t": 1686084	"P": 1931.75	"F": 5416}
{"v": 1	"t": 1686105	"P": 1940.75	"F": 5731}
{"v": 1	"t": 1686125	"P": 1929.75	"F": 5707}
{"v": 1	"t": 1686145	"P": 1941.0	"F": 5600}
{"v": 1	"t": 1686165	"P": 1924.0	"F": 5718}
{"v": 1	"t": 1686186	"P": 1934.75	"F": 5341}
{"v": 1	"t": 1686206	"P": 1935.0	"F": 5287}
{"v": 1	"t": 1686226	"P": 1930.25	"F": 5608	"C": 45.29	"D": 3145	"sn": 54091779688249	"file": "/data/device_log/data0000.out"}
{"v": 1	"t": 1686247	"P": 1923.0	"F": 5442}
{"v": 1	"t": 1686267	"P": 1922.75	"F": 5654}
{"v": 1	"t": 1686287	"P": 1915.75	"F": 5502}
{"v": 1	"t": 1686308	"P": 1904.25	"F": 5584}
{"v": 1	"t": 1686328	"P": 1898.5	"F": 5716}
{"v": 1	"t": 1686348	"P": 1898.0	"F": 5842}
{"v": 1	"t": 1686368	"P": 1884.5	"F": 5635}
{"v": 1	"t": 1686389	"P": 1884.0	"F": 5813}
{"v": 1	"t": 1686409	"P": 1867.75	"F": 5735}
{"v": 1	"t": 1686429	"P": 1867.25	"F": 5417}
{"v": 1	"t": 1686450	"P": 1856.5	"F": 5437}
{"v": 1	"t": 1686470	"P": 1858.25	"F": 5733}
{"v": 1	"t": 1686490	"P": 1844.25	"F": 5658}
{"v": 1	"t": 1686511	"P": 1840.0	"F": 5861}
{"v": 1	"t": 1686531	"P": 1835.0	"F": 5748}
{"v": 1	"t": 1686551	"P": 1828.25	"F": 5795}
{"v": 1	"t": 1686572	"P": 1821.0	"F": 5640}
{"v": 1	"t": 1686592	"P": 1815.75	"F": 5734}
{"v": 1	"t": 1686612	"P": 1817.75	"F": 5603}
{"v": 1	"t": 1686632	"P": 1813.75	"F": 5788}
{"v": 1	"t": 1686653	"P": 1804.0	"F": 5707}
{"v": 1	"t": 1686673	"P": 1804.25	"F": 5417}
{"v": 1	"t": 1686693	"P": 1804.25	"F": 5618}
{"v": 1	"t": 1686714	"P": 1796.75	"F": 5678}
{"v": 1	"t": 1686734	"P": 1802.5	"F": 5771}
{"v": 1	"t": 1686754	"P": 1796.75	"F": 5691}
{"v": 1	"t": 1686775	"P": 1798.75	"F": 5753}
{"v": 1	"t": 1686795	"P": 1804.0	"F": 5556}
{"v": 1	"t": 1686815	"P": 1802.75	"F": 5879}
{"v": 1	"t": 1686835	"P": 1799.25	"F": 5745}
{"v": 1	"t": 1686856	"P": 1805.25	"F": 5570}
{"v": 1	"t": 1686876	"P": 1807.25	"F": 5713}
{"v": 1	"t": 1686896	"P": 1802.75	"F": 5358}
{"v": 1	"t": 1686917	"P": 1811.25	"F": 5512}
{"v": 1	"t": 1686937	"P": 1809.0	"F": 5641}
{"v": 1	"t": 1686957	"P": 1817.25	"F": 5612}
{"v": 1	"t": 1686977	"P": 1814.0	"F": 5752}
{"v": 1	"t": 1686998	"P": 1821.0	"F": 5836}
{"v": 1	"t": 1687018	"P": 1820.75	"F": 5742}
{"v": 1	"t": 1687038	"P": 1820.5	"F": 5665}
{"v": 1	"t": 1687059	"P": 1833.25	"F": 5456}
{"v": 1	"t": 1687079	"P": 1837.0	"F": 5621}
{"v": 1	"t": 1687099	"P": 1833.5	"F": 5601}
{"v": 1	"t": 1687120	"P": 1853.25	"F": 5740}
{"v": 1	"t": 1687140	"P": 1855.5	"F": 5678}
{"v": 1	"t": 1687160	"P": 1856.0	"F": 5328}
{"v": 1	"t": 1687181	"P": 1868.25	"F": 5720}
{"v": 1	"t": 1687201	"P": 1877.0	"F": 5498}
{"v": 1	"t": 1687221	"P": 1883.0	"F": 5668}
{"v": 1	"t": 1687242	"P": 1887.75	"F": 5652	"C": 45.295	"D": 3145	"sn": 54091779688249	"file": "/data/device_log/data0000.out"}
{"v": 1	"t": 1687262	"P": 1897.0	"F": 5544}
{"v": 1	"t": 1687282	"P": 1911.0	"F": 5674}
{"v": 1	"t": 1687303	"P": 1913.75	"F": 5665}
{"v": 1	"t": 1687323	"P": 1913.5	"F": 5611}
{"v": 1	"t": 1687343	"P": 1925.25	"F": 5377}
{"v": 1	"t": 1687364	"P": 1928.5	"F": 5515}
{"v": 1	"t": 1687384	"P": 1936.5	"F": 5638}
{"v": 1	"t": 1687404	"P": 1934.0	"F": 5705}
{"v": 1	"t": 1687424	"P": 1940.5	"F": 5547}
{"v": 1	"t": 1687445	"P": 1953.0	"F": 5584}
{"v": 1	"t": 1687465	"P": 1949.5	"F": 5508}
{"v": 1	"t": 1687485	"P": 1951.75	"F": 5628}
{"v": 1	"t": 1687506	"P": 1953.25	"F": 5515}
{"v": 1	"t": 1687526	"P": 1950.0	"F": 5684}
{"v": 1	"t": 1687546	"P": 1967.0	"F": 5398}
{"v": 1	"t": 1687567	"P": 1966.5	"F": 5562}
{"v": 1	"t": 1687587	"P": 1959.5	"F": 5625}
{"v": 1	"t": 1687607	"P": 1963.75	"F": 5582}
{"v": 1	"t": 1687628	"P": 1959.25	"F": 5628}
{"v": 1	"t": 1687648	"P": 1965.5	"F": 5625}
{"v": 1	"t": 1687668	"P": 1966.25	"F": 5695}
{"v": 1	"t": 1687689	"P": 1974.5	"F": 5489}
{"v": 1	"t": 1687709	"P": 1964.0	"F": 5842}
{"v": 1	"t": 1687729	"P": 1965.75	"F": 5632}
{"v": 1	"t": 1687750	"P": 1976.5	"F": 5725}
{"v": 1	"t": 1687770	"P": 1977.75	"F": 5517}
{"v": 1	"t": 1687790	"P": 1975.5	"F": 5609}
{"v": 1	"t": 1687810	"P": 1970.5	"F": 5684}
{"v": 1	"t": 1687831	"P": 1969.0	"F": 5612}
{"v": 1	"t": 1687851	"P": 1976.0	"F": 5425}
{"v": 1	"t": 1687871	"P": 1971.0	"F": 5708}
{"v": 1	"t": 1687892	"P": 1970.5	"F": 5531}
{"v": 1	"t": 1687912	"P": 1972.5	"F": 5754}
{"v": 1	"t": 1687932	"P": 1973.25	"F": 5656}
{"v": 1	"t": 1687953	"P": 1971.25	"F": 5774}
{"v": 1	"t": 1687973	"P": 1964.5	"F": 5609}
{"v": 1	"t": 1687993	"P": 1961.0	"F": 5645}
{"v": 1	"t": 1688014	"P": 1957.75	"F": 5585}
{"v": 1	"t": 1688034	"P": 1967.0	"F": 5777}
{"v": 1	"t": 1688054	"P": 1954.5	"F": 5546}
{"v": 1	"t": 1688074	"P": 1947.25	"F": 5700}
{"v": 1	"t": 1688095	"P": 1956.75	"F": 5684}
{"v": 1	"t": 1688115	"P": 1945.25	"F": 5661}
{"v": 1	"t": 1688135	"P": 1942.25	"F": 5535}
{"v": 1	"t": 1688156	"P": 1933.0	"F": 5722}
{"v": 1	"t": 1688176	"P": 1932.0	"F": 5621}
{"v": 1	"t": 1688196	"P": 1937.25	"F": 5646}
{"v": 1	"t": 1688216	"P": 1922.75	"F": 5845}
{"v": 1	"t": 1688237	"P": 1920.5	"F": 5489}
{"v": 1	"t": 1688257	"P": 1910.25	"F": 5642	"C": 45.315	"D": 3145	"sn": 54091779688249	"file": "/data/device_log/data0000.out"}
{"v": 1	"t": 1688277	"P": 1900.5	"F": 5507}
{"v": 1	"t": 1688298	"P": 1890.0	"F": 5635}
{"v": 1	"t": 1688318	"P": 1888.25	"F": 5705}
{"v": 1	"t": 1688338	"P": 1886.75	"F": 5539}
{"v": 1	"t": 1688359	"P": 1862.0	"F": 5620}
{"v": 1	"t": 1688379	"P": 1853.5	"F": 5629}
{"v": 1	"t": 1688399	"P": 1846.25	"F": 5739}
{"v": 1	"t": 1688420	"P": 1846.25	"F": 5662}
{"v": 1	"t": 1688440	"P": 1848.25	"F": 5795}
{"v": 1	"t": 1688460	"P": 1828.0	"F": 5614}
{"v": 1	"t": 1688480	"P": 1831.25	"F": 5713}
{"v": 1	"t": 1688501	"P": 1822.75	"F": 5853}
{"v": 1	"t": 1688521	"P": 1815.5	"F": 5694}
{"v": 1	"t": 1688541	"P": 1811.5	"F": 5811}
{"v": 1	"t": 1688562	"P": 1805.5	"F": 5653}
{"v": 1	"t": 1688582	"P": 1812.5	"F": 5635}
{"v": 1	"t": 1688602	"P": 1807.0	"F": 5834}
{"v": 1	"t": 1688623	"P": 1795.0	"F": 5455}
{"v": 1	"t": 1688643	"P": 1802.5	"F": 5881}
{"v": 1	"t": 1688663	"P": 1802.0	"F": 5652}
{"v": 1	"t": 1688683	"P": 1798.0	"F": 5649}
{"v": 1	"t": 1688704	"P": 1804.5	"F": 5695}
{"v": 1	"t": 1688724	"P": 1789.25	"F": 5589}
{"v": 1	"t": 1688744	"P": 1794.0	"F": 5630}
{"v": 1	"t": 1688765	"P": 1804.75	"F": 5737}
{"v": 1	"t": 1688785	"P": 1798.75	"F": 5703}
{"v": 1	"t": 1688805	"P": 1798.0	"F": 5659}
{"v": 1	"t": 1688826	"P": 1793.75	"F": 5753}
{"v": 1	"t": 1688846	"P": 1808.75	"F": 5754}
{"v": 1	"t": 1688866	"P": 1806.75	"F": 5705}
{"v": 1	"t": 1688887	"P": 1813.25	"F": 5741}
{"v": 1	"t": 1688907	"P": 1814.5	"F": 5699}
{"v": 1	"t": 1688927	"P": 1832.25	"F": 5752}
{"v": 1	"t": 1688947	"P": 1837.25	"F": 5729}
{"v": 1	"t": 1688968	"P": 1843.75	"F": 5591}
{"v": 1	"t": 1688988	"P": 1857.25	"F": 5743}
{"v": 1	"t": 1689008	"P": 1864.5	"F": 5540}
{"v": 1	"t": 1689029	"P": 1876.75	"F": 5592}
{"v": 1	"t": 1689049	"P": 1881.25	"F": 5321}
{"v": 1	"t": 1689069	"P": 1878.5	"F": 5555}
{"v": 1	"t": 1689089	"P": 1893.75	"F": 5895}
{"v": 1	"t": 1689110	"P": 1892.5	"F": 5755}
{"v": 1	"t": 1689130	"P": 1908.0	"F": 5478}
{"v": 1	"t": 1689150	"P": 1917.0	"F": 5526}
{"v": 1	"t": 1689171	"P": 1912.75	"F": 5295}
{"v": 1	"t": 1689191	"P": 1925.25	"F": 5600}
{"v": 1	"t": 1689211	"P": 1919.5	"F": 5651}
{"v": 1	"t": 1689232	"P": 1919.75	"F": 5641}
{"v": 1	"t": 1689252	"P": 1928.75	"F": 5491}
{"v": 1	"t": 1689272	"P": 1939.75	"F": 5414	"C": 45.315	"D": 3145	"sn": 54091779688249	"file": "/data/device_log/data0000.out"}
{"v": 1	"t": 1689293	"P": 1935.25	"F": 5693}
{"v": 1	"t": 1689313	"P": 1948.0	"F": 5723}
{"v": 1	"t": 1689333	"P": 1943.75	"F": 5706}
{"v": 1	"t": 1689353	"P": 1950.75	"F": 5700}
{"v": 1	"t": 1689374	"P": 1958.5	"F": 5595}
{"v": 1	"t": 1689394	"P": 1946.75	"F": 5726}
{"v": 1	"t": 1689414	"P": 1957.25	"F": 5889}
{"v": 1	"t": 1689435	"P": 1968.0	"F": 5687}
{"v": 1	"t": 1689455	"P": 1951.25	"F": 5610}
{"v": 1	"t": 1689475	"P": 1959.25	"F": 5702}
{"v": 1	"t": 1689496	"P": 1962.25	"F": 5615}
{"v": 1	"t": 1689516	"P": 1957.0	"F": 5539}
{"v": 1	"t": 1689536	"P": 1974.0	"F": 5563}
{"v": 1	"t": 1689556	"P": 1968.25	"F": 5755}
{"v": 1	"t": 1689577	"P": 1966.0	"F": 5568}
{"v": 1	"t": 1689597	"P": 1972.25	"F": 5823}
{"v": 1	"t": 1689617	"P": 1964.25	"F": 5333}
{"v": 1	"t": 1689638	"P": 1963.25	"F": 5407}
{"v": 1	"t": 1689658	"P": 1958.5	"F": 5657}
{"v": 1	"t": 1689678	"P": 1969.5	"F": 5466}
{"v": 1	"t": 1689699	"P": 1964.0	"F": 5645}
{"v": 1	"t": 1689719	"P": 1966.25	"F": 5613}
{"v": 1	"t": 1689739	"P": 1945.25	"F": 5666}
{"v": 1	"t": 1689759	"P": 1951.0	"F": 5567}
{"v": 1	"t": 1689780	"P": 1951.5	"F": 5641}
{"v": 1	"t": 1689800	"P": 1956.25	"F": 5666}
{"v": 1	"t": 1689820	"P": 1954.25	"F": 5654}
{"v": 1	"t": 1689841	"P": 1950.0	"F": 5858}
{"v": 1	"t": 1689861	"P": 1946.25	"F": 5442}
{"v": 1	"t": 1689881	"P": 1950.25	"F": 5656}
{"v": 1	"t": 1689902	"P": 1939.0	"F": 5716}
{"v": 1	"t": 1689922	"P": 1942.75	"F": 5755}
{"v": 1	"t": 1689942	"P": 1937.75	"F": 5819}
{"v": 1	"t": 1689963	"P": 1937.0	"F": 5521}
{"v": 1	"t": 1689983	"P": 1937.75	"F": 5724}
{"v": 1	"t": 1690003	"P": 1933.75	"F": 5681}
{"v": 1	"t": 1690023	"P": 1943.25	"F": 5640}
{"v": 1	"t": 1690044	"P": 1944.5	"F": 5706}
{"v": 1	"t": 1690064	"P": 1937.75	"F": 5683}
{"v": 1	"t": 1690084	"P": 1940.25	"F": 5744}
{"v": 1	"t": 1690105	"P": 1938.5	"F": 5713}
{"v": 1	"t": 1690125	"P": 1935.75	"F": 5832}
{"v": 1	"t": 1690145	"P": 1934.75	"F": 5691}
{"v": 1	"t": 1690166	"P": 1923.25	"F": 5515}
{"v": 1	"t": 1690186	"P": 1930.25	"F": 5714}
{"v": 1	"t": 1690206	"P": 1929.5	"F": 5654}
{"v": 1	"t": 1690226	"P": 1921.0	"F": 5539}
{"v": 1	"t": 1690247	"P": 1893.5	"F": 5804}
{"v": 1	"t": 1690267	"P": 1911.0	"F": 5879}
{"v": 1	"t": 1690287	"P": 1903.0	"F": 5651	"C": 45.285	"D": 3145	"sn": 54091779688249	"file": "/data/device_log/data0000.out"}
{"v": 1	"t": 1690308	"P": 1885.25	"F": 5541}
{"v": 1	"t": 1690328	"P": 1881.75	"F": 5756}
{"v": 1	"t": 1690348	"P": 1867.25	"F": 5832}
{"v": 1	"t": 1690368	"P": 1860.0	"F": 5634}
{"v": 1	"t": 1690389	"P": 1845.5	"F": 5688}
{"v": 1	"t": 1690409	"P": 1838.5	"F": 5402}
{"v": 1	"t": 1690429	"P": 1828.75	"F": 5547}
{"v": 1	"t": 1690450	"P": 1823.0	"F": 5753}
{"v": 1	"t": 1690470	"P": 1824.75	"F": 5809}
{"v": 1	"t": 1690490	"P": 1811.0	"F": 5579}
{"v": 1	"t": 1690511	"P": 1807.75	"F": 5962}
{"v": 1	"t": 1690531	"P": 1804.5	"F": 5623}
{"v": 1	"t": 1690551	"P": 1799.5	"F": 5776}
{"v": 1	"t": 1690572	"P": 1792.25	"F": 5915}
{"v": 1	"t": 1690592	"P": 1796.25	"F": 5830}
{"v": 1	"t": 1690612	"P": 1799.25	"F": 5903}
{"v": 1	"t": 1690633	"P": 1796.75	"F": 5716}
{"v": 1	"t": 1690653	"P": 1794.0	"F": 5620}
{"v": 1	"t": 1690673	"P": 1793.75	"F": 5709}
{"v": 1	"t": 1690693	"P": 1798.25	"F": 5795}
{"v": 1	"t": 1690714	"P": 1796.75	"F": 5707}
{"v": 1	"t": 1690734	"P": 1799.25	"F": 5790}
{"v": 1	"t": 1690754	"P": 1801.25	"F": 5685}
{"v": 1	"t": 1690775	"P": 1802.75	"F": 5891}
{"v": 1	"t": 1690795	"P": 1798.5	"F": 5877}
{"v": 1	"t": 1690815	"P": 1812.5	"F": 5792}
{"v": 1	"t": 1690835	"P": 1808.75	"F": 5729}
{"v": 1	"t": 1690856	"P": 1815.25	"F": 5707}
{"v": 1	"t": 1690876	"P": 1831.25	"F": 5596}
{"v": 1	"t": 1690896	"P": 1825.0	"F": 5836}
{"v": 1	"t": 1690917	"P": 1843.5	"F": 5708}
{"v": 1	"t": 1690937	"P": 1846.75	"F": 5539}
{"v": 1	"t": 1690957	"P": 1863.0	"F": 5755}
{"v": 1	"t": 1690978	"P": 1860.0	"F": 5556}
{"v": 1	"t": 1690998	"P": 1869.25	"F": 5651}
{"v": 1	"t": 1691018	"P": 1868.75	"F": 5592}
{"v": 1	"t": 1691038	"P": 1877.0	"F": 5575}
{"v": 1	"t": 1691059	"P": 1879.25	"F": 5686}
{"v": 1	"t": 1691079	"P": 1900.0	"F": 5604}
{"v": 1	"t": 1691099	"P": 1879.75	"F": 5664}
{"v": 1	"t": 1691120	"P": 1893.5	"F": 5708}
{"v": 1	"t": 1691140	"P": 1905.5	"F": 5714}
{"v": 1	"t": 1691160	"P": 1900.5	"F": 5731}
{"v": 1	"t": 1691181	"P": 1905.25	"F": 5687}
{"v": 1	"t": 1691201	"P": 1910.75	"F": 5665}
{"v": 1	"t": 1691221	"P": 1898.25	"F": 5614}
{"v": 1	"t": 1691242	"P": 1919.25	"F": 5689}
{"v": 1	"t": 1691262	"P": 1907.75	"F": 5804}
{"v": 1	"t": 1691282	"P": 1916.25	"F": 5658}
{"v": 1	"t": 1691303	"P": 1926.25	"F": 5684	"C": 45.295	"D": 3145	"sn": 54091779688249	"file": "/data/device_log/data0000.out"}
{"v": 1	"t": 1691323	"P": 1919.5	"F": 5795}
{"v": 1	"t": 1691343	"P": 1935.5	"F": 5826}
{"v": 1	"t": 1691364	"P": 1926.25	"F": 5664}
{"v": 1	"t": 1691384	"P": 1931.0	"F": 5562}
{"v": 1	"t": 1691404	"P": 1943.25	"F": 5628}
{"v": 1	"t": 1691425	"P": 1937.0	"F": 5810}
{"v": 1	"t": 1691445	"P": 1934.0	"F": 5766}
{"v": 1	"t": 1691465	"P": 1935.25	"F": 5784}
{"v": 1	"t": 1691486	"P": 1933.75	"F": 5511}
{"v": 1	"t": 1691506	"P": 1941.0	"F": 5690}
{"v": 1	"t": 1691526	"P": 1941.5	"F": 5707}
{"v": 1	"t": 1691547	"P": 1937.0	"F": 5649}
{"v": 1	"t": 1691567	"P": 1944.0	"F": 5736}
{"v": 1	"t": 1691587	"P": 1941.75	"F": 5400}
{"v": 1	"t": 1691608	"P": 1937.25	"F": 5691}
{"v": 1	"t": 1691628	"P": 1937.75	"F": 5649}
{"v": 1	"t": 1691648	"P": 1943.25	"F": 5854}
{"v": 1	"t": 1691669	"P": 1948.75	"F": 5671}
{"v": 1	"t": 1691689	"P": 1942.5	"F": 5652}
{"v": 1	"t": 1691709	"P": 1939.5	"F": 5529}
{"v": 1	"t": 1691730	"P": 1935.75	"F": 5389}
{"v": 1	"t": 1691750	"P": 1931.0	"F": 5660}
{"v": 1	"t": 1691770	"P": 1941.0	"F": 5597}
{"v": 1	"t": 1691790	"P": 1942.25	"F": 5746}
{"v": 1	"t": 1691811	"P": 1927.75	"F": 5592}
{"v": 1	"t": 1691831	"P": 1944.5	"F": 5774}
{"v": 1	"t": 1691851	"P": 1941.0	"F": 5788}
{"v": 1	"t": 1691872	"P": 1948.75	"F": 5584}
{"v": 1	"t": 1691892	"P": 1942.5	"F": 5733}
{"v": 1	"t": 1691912	"P": 1944.75	"F": 5641}
{"v": 1	"t": 1691933	"P": 1933.75	"F": 5662}
{"v": 1	"t": 1691953	"P": 1938.75	"F": 5681}
{"v": 1	"t": 1691973	"P": 1936.25	"F": 5717}
{"v": 1	"t": 1691993	"P": 1939.0	"F": 5428}
{"v": 1	"t": 1692014	"P": 1936.0	"F": 5529}
{"v": 1	"t": 1692034	"P": 1936.0	"F": 5499}
{"v": 1	"t": 1692054	"P": 1936.5	"F": 5725}
{"v": 1	"t": 1692075	"P": 1929.25	"F": 5399}
{"v": 1	"t": 1692095	"P": 1937.25	"F": 5890}
{"v": 1	"t": 1692115	"P": 1924.25	"F": 5686}
{"v": 1	"t": 1692136	"P": 1933.0	"F": 5729}
{"v": 1	"t": 1692156	"P": 1944.0	"F": 5580}
{"v": 1	"t": 1692176	"P": 1937.0	"F": 5788}
{"v": 1	"t": 1692196	"P": 1932.0	"F": 5655}
{"v": 1	"t": 1692217	"P": 1930.25	"F": 5805}
{"v": 1	"t": 1692237	"P": 1936.25	"F": 5734}
{"v": 1	"t": 1692257	"P": 1933.0	"F": 5577}
{"v": 1	"t": 1692278	"P": 1935.0	"F": 5632}
{"v": 1	"t": 1692298	"P": 1936.25	"F": 5689}
{"v": 1	"t": 1692318	"P": 1931.5	"F": 5985	"C": 45.315	"D": 3145	"sn": 54091779688249	"file": "/data/device_log/data0000.out"}
{"v": 1	"t": 1692339	"P": 1930.5	"F": 5549}
{"v": 1	"t": 1692359	"P": 1928.25	"F": 5316}
{"v": 1	"t": 1692379	"P": 1916.25	"F": 5323}
{"v": 1	"t": 1692399	"P": 1924.0	"F": 5729}
{"v": 1	"t": 1692420	"P": 1917.25	"F": 5600}
{"v": 1	"t": 1692440	"P": 1914.75	"F": 5840}
{"v": 1	"t": 1692460	"P": 1898.25	"F": 5742}
{"v": 1	"t": 1692481	"P": 1903.25	"F": 5892}
{"v": 1	"t": 1692501	"P": 1894.75	"F": 5497}
{"v": 1	"t": 1692521	"P": 1898.25	"F": 5608}
{"v": 1	"t": 1692542	"P": 1876.25	"F": 5831}
{"v": 1	"t": 1692562	"P": 1878.25	"F": 5790}
{"v": 1	"t": 1692582	"P": 1855.75	"F": 5819}
{"v": 1	"t": 1692603	"P": 1865.25	"F": 5434}
{"v": 1	"t": 1692623	"P": 1849.25	"F": 5787}
{"v": 1	"t": 1692643	"P": 1846.0	"F": 5914}
{"v": 1	"t": 1692663	"P": 1842.0	"F": 5893}
{"v": 1	"t": 1692684	"P": 1829.0	"F": 5504}
{"v": 1	"t": 1692704	"P": 1830.75	"F": 5720}
{"v": 1	"t": 1692724	"P": 1823.25	"F": 5719}
{"v": 1	"t": 1692745	"P": 1817.75	"F": 5671}
{"v": 1	"t": 1692765	"P": 1825.0	"F": 5638}
{"v": 1	"t": 1692785	"P": 1808.25	"F": 5888}
{"v": 1	"t": 1692806	"P": 1803.0	"F": 5877}
{"v": 1	"t": 1692826	"P": 1805.5	"F": 5781}
{"v": 1	"t": 1692846	"P": 1805.25	"F": 5744}
{"v": 1	"t": 1692866	"P": 1797.25	"F": 5623}
{"v": 1	"t": 1692887	"P": 1787.5	"F": 5834}
{"v": 1	"t": 1692907	"P": 1790.5	"F": 5679}
{"v": 1	"t": 1692927	"P": 1794.5	"F": 5260}
{"v": 1	"t": 1692948	"P": 1788.0	"F": 5859}
{"v": 1	"t": 1692968	"P": 1801.25	"F": 5690}
{"v": 1	"t": 1692988	"P": 1790.75	"F": 5745}
{"v": 1	"t": 1693008	"P": 1797.25	"F": 5586}
{"v": 1	"t": 1693029	"P": 1789.0	"F": 5859}
{"v": 1	"t": 1693049	"P": 1786.5	"F": 5810}
{"v": 1	"t": 1693069	"P": 1791.0	"F": 5745}
{"v": 1	"t": 1693090	"P": 1799.5	"F": 5683}
{"v": 1	"t": 1693110	"P": 1804.75	"F": 5799}
{"v": 1	"t": 1693130	"P": 1796.5	"F": 5574}
{"v": 1	"t": 1693151	"P": 1800.75	"F": 5628}
{"v": 1	"t": 1693171	"P": 1817.25	"F": 5689}
{"v": 1	"t": 1693191	"P": 1800.0	"F": 5813}
{"v": 1	"t": 1693212	"P": 1811.0	"F": 5603}
{"v": 1	"t": 1693232	"P": 1814.75	"F": 5523}
{"v": 1	"t": 1693252	"P": 1828.0	"F": 5658}
{"v": 1	"t": 1693272	"P": 1830.5	"F": 5762}
{"v": 1	"t": 1693293	"P": 1837.75	"F": 5143}
{"v": 1	"t": 1693313	"P": 1855.0	"F": 5801}
{"v": 1	"t": 1693333	"P": 1861.0	"F": 5679	"C": 45.315	"D": 3145	"sn": 54091779688249	"file": "/data/device_log/data0000.out"}
{"v": 1	"t": 1693354	"P": 1877.75	"F": 5837}
{"v": 1	"t": 1693374	"P": 1884.5	"F": 5392}
{"v": 1	"t": 1693394	"P": 1885.5	"F": 5746}
{"v": 1	"t": 1693415	"P": 1898.0	"F": 5451}
{"v": 1	"t": 1693435	"P": 1913.25	"F": 5672}
{"v": 1	"t": 1693455	"P": 1907.0	"F": 5669}
{"v": 1	"t": 1693475	"P": 1909.25	"F": 5711}
{"v": 1	"t": 1693496	"P": 1926.0	"F": 5664}
{"v": 1	"t": 1693516	"P": 1924.75	"F": 5904}
{"v": 1	"t": 1693536	"P": 1930.0	"F": 5440}
{"v": 1	"t": 1693557	"P": 1921.25	"F": 5378}
{"v": 1	"t": 1693577	"P": 1928.75	"F": 5783}
{"v": 1	"t": 1693597	"P": 1942.5	"F": 5798}
{"v": 1	"t": 1693618	"P": 1938.0	"F": 5566}
{"v": 1	"t": 1693638	"P": 1943.5	"F": 5764}
{"v": 1	"t": 1693658	"P": 1944.75	"F": 5734}
{"v": 1	"t": 1693678	"P": 1956.5	"F": 5602}
{"v": 1	"t": 1693699	"P": 1958.75	"F": 5585}
{"v": 1	"t": 1693719	"P": 1953.5	"F": 5709}
{"v": 1	"t": 1693739	"P": 1952.25	"F": 5860}
{"v": 1	"t": 1693760	"P": 1955.5	"F": 5541}
{"v": 1	"t": 1693780	"P": 1960.75	"F": 5610}
{"v": 1	"t": 1693800	"P": 1956.5	"F": 5346}
{"v": 1	"t": 1693820	"P": 1957.5	"F": 5823}
{"v": 1	"t": 1693841	"P": 1961.75	"F": 5468}
{"v": 1	"t": 1693861	"P": 1963.5	"F": 5656}
{"v": 1	"t": 1693881	"P": 1956.75	"F": 5629}
{"v": 1	"t": 1693902	"P": 1956.25	"F": 5507}
{"v": 1	"t": 1693922	"P": 1961.25	"F": 5738}
{"v": 1	"t": 1693942	"P": 1970.25	"F": 5619}
{"v": 1	"t": 1693963	"P": 1958.5	"F": 5252}
{"v": 1	"t": 1693983	"P": 1958.5	"F": 5769}
{"v": 1	"t": 1694003	"P": 1963.25	"F": 5770}
{"v": 1	"t": 1694024	"P": 1968.75	"F": 5709}
{"v": 1	"t": 1694044	"P": 1960.75	"F": 5747}
{"v": 1	"t": 1694064	"P": 1960.25	"F": 5807}
{"v": 1	"t": 1694085	"P": 1958.0	"F": 5866}
{"v": 1	"t": 1694105	"P": 1954.0	"F": 5618}
{"v": 1	"t": 1694125	"P": 1959.25	"F": 5627}
{"v": 1	"t": 1694145	"P": 1963.75	"F": 5694}
{"v": 1	"t": 1694166	"P": 1965.75	"F": 5675}
{"v": 1	"t": 1694186	"P": 1959.25	"F": 5814}
{"v": 1	"t": 1694206	"P": 1956.75	"F": 5571}
{"v": 1	"t": 1694227	"P": 1951.25	"F": 5536}
{"v": 1	"t": 1694247	"P": 1959.25	"F": 5698}
{"v": 1	"t": 1694267	"P": 1961.25	"F": 5643}
{"v": 1	"t": 1694287	"P": 1943.25	"F": 5696}
{"v": 1	"t": 1694308	"P": 1947.5	"F": 5746}
{"v": 1	"t": 1694328	"P": 1940.5	"F": 5253}
{"v": 1	"t": 1694348	"P": 1940.5	"F": 5636	"C": 45.295	"D": 3145	"sn": 54091779688249	"file": "/data/device_log/data0000.out"}
{"v": 1	"t": 1694369	"P": 1944.0	"F": 5748}
{"v": 1	"t": 1694389	"P": 1930.5	"F": 5746}
{"v": 1	"t": 1694409	"P": 1915.5	"F": 5792}
{"v": 1	"t": 1694430	"P": 1910.5	"F": 5685}
{"v": 1	"t": 1694450	"P": 1908.5	"F": 5911}
{"v": 1	"t": 1694470	"P": 1899.25	"F": 5562}
{"v": 1	"t": 1694490	"P": 1884.0	"F": 5905}
{"v": 1	"t": 1694511	"P": 1880.25	"F": 5866}
{"v": 1	"t": 1694531	"P": 1874.0	"F": 5704}
{"v": 1	"t": 1694551	"P": 1865.0	"F": 5665}
{"v": 1	"t": 1694572	"P": 1861.75	"F": 5671}
{"v": 1	"t": 1694592	"P": 1851.75	"F": 5764}
{"v": 1	"t": 1694612	"P": 1846.75	"F": 5939}
{"v": 1	"t": 1694633	"P": 1831.5	"F": 5831}
{"v": 1	"t": 1694653	"P": 1833.25	"F": 5742}
{"v": 1	"t": 1694673	"P": 1830.5	"F": 5727}
{"v": 1	"t": 1694694	"P": 1821.75	"F": 5804}
{"v": 1	"t": 1694714	"P": 1819.0	"F": 5853}
{"v": 1	"t": 1694734	"P": 1806.5	"F": 5792}
{"v": 1	"t": 1694754	"P": 1800.75	"F": 5719}
{"v": 1	"t": 1694775	"P": 1810.5	"F": 5573}
{"v": 1	"t": 1694795	"P": 1801.5	"F": 5666}
{"v": 1	"t": 1694815	"P": 1806.75	"F": 5746}
{"v": 1	"t": 1694836	"P": 1804.75	"F": 5791}
{"v": 1	"t": 1694856	"P": 1810.0	"F": 5696}
{"v": 1	"t": 1694876	"P": 1801.0	"F": 5763}
{"v": 1	"t": 1694896	"P": 1794.75	"F": 5584}
{"v": 1	"t": 1694917	"P": 1800.75	"F": 5585}
{"v": 1	"t": 1694937	"P": 1799.0	"F": 5522}
{"v": 1	"t": 1694957	"P": 1802.0	"F": 5763}
{"v": 1	"t": 1694978	"P": 1798.0	"F": 5839}
{"v": 1	"t": 1694998	"P": 1806.5	"F": 5863}
{"v": 1	"t": 1695018	"P": 1795.0	"F": 5645}
{"v": 1	"t": 1695038	"P": 1804.0	"F": 5603}
{"v": 1	"t": 1695059	"P": 1800.5	"F": 5545}
{"v": 1	"t": 1695079	"P": 1803.75	"F": 5617}
{"v": 1	"t": 1695099	"P": 1800.5	"F": 5599}
{"v": 1	"t": 1695120	"P": 1812.75	"F": 5669}
{"v": 1	"t": 1695140	"P": 1817.5	"F": 5858}
{"v": 1	"t": 1695160	"P": 1805.0	"F": 5633}
{"v": 1	"t": 1695181	"P": 1830.0	"F": 5848}
{"v": 1	"t": 1695201	"P": 1821.0	"F": 5575}
{"v": 1	"t": 1695221	"P": 1835.0	"F": 5637}
{"v": 1	"t": 1695242	"P": 1841.0	"F": 5595}
{"v": 1	"t": 1695262	"P": 1841.5	"F": 5731}
{"v": 1	"t": 1695282	"P": 1856.25	"F": 5788}
{"v": 1	"t": 1695302	"P": 1855.25	"F": 5716}
{"v": 1	"t": 1695323	"P": 1864.0	"F": 5700}
{"v": 1	"t": 1695343	"P": 1876.5	"F": 5735}
{"v": 1	"t": 1695363	"P": 1884.5	"F": 5704	"C": 45.3	"D": 3145	"sn": 54091779688249	"file": "/data/device_log/data0000.out"}
{"v": 1	"t": 1695384	"P": 1880.25	"F": 5521}
{"v": 1	"t": 1695404	"P": 1897.5	"F": 5679}
{"v": 1	"t": 1695425	"P": 1894.5	"F": 5522}
{"v": 1	"t": 1695445	"P": 1908.5	"F": 5432}
{"v": 1	"t": 1695465	"P": 1907.0	"F": 5500}
{"v": 1	"t": 1695486	"P": 1911.0	"F": 5573}
{"v": 1	"t": 1695506	"P": 1924.0	"F": 5741}
{"v": 1	"t": 1695526	"P": 1922.25	"F": 5773}
{"v": 1	"t": 1695547	"P": 1918.0	"F": 5733}
{"v": 1	"t": 1695567	"P": 1929.25	"F": 5649}
{"v": 1	"t": 1695587	"P": 1932.75	"F": 5776}
{"v": 1	"t": 1695608	"P": 1936.0	"F": 5724}
{"v": 1	"t": 1695628	"P": 1925.5	"F": 5693}
{"v": 1	"t": 1695648	"P": 1938.25	"F": 5618}
{"v": 1	"t": 1695669	"P": 1935.75	"F": 5490}
{"v": 1	"t": 1695689	"P": 1933.0	"F": 5592}
{"v": 1	"t": 1695709	"P": 1940.75	"F": 5721}
{"v": 1	"t": 1695729	"P": 1939.25	"F": 5484}
{"v": 1	"t": 1695750	"P": 1941.5	"F": 5690}
{"v": 1	"t": 1695770	"P": 1945.0	"F": 5581}
{"v": 1	"t": 1695790	"P": 1935.25	"F": 5613}
{"v": 1	"t": 1695811	"P": 1939.75	"F": 5571}
{"v": 1	"t": 1695831	"P": 1949.0	"F": 5804}
{"v": 1	"t": 1695851	"P": 1939.0	"F": 5521}
{"v": 1	"t": 1695872	"P": 1946.75	"F": 5719}
{"v": 1	"t": 1695892	"P": 1942.5	"F": 5857}
{"v": 1	"t": 1695912	"P": 1949.75	"F": 5575}
{"v": 1	"t": 1695933	"P": 1949.25	"F": 5776}
{"v": 1	"t": 1695953	"P": 1934.25	"F": 5605}
{"v": 1	"t": 1695973	"P": 1940.0	"F": 5571}
{"v": 1	"t": 1695993	"P": 1949.0	"F": 5749}
{"v": 1	"t": 1696014	"P": 1945.25	"F": 5637}
{"v": 1	"t": 1696034	"P": 1951.5	"F": 5908}
{"v": 1	"t": 1696054	"P": 1943.25	"F": 5584}
{"v": 1	"t": 1696075	"P": 1949.5	"F": 5671}
{"v": 1	"t": 1696095	"P": 1953.75	"F": 5776}
{"v": 1	"t": 1696115	"P": 1945.25	"F": 5570}
{"v": 1	"t": 1696136	"P": 1946.25	"F": 5559}
{"v": 1	"t": 1696156	"P": 1953.25	"F": 5586}
{"v": 1	"t": 1696176	"P": 1955.75	"F": 5673}
{"v": 1	"t": 1696196	"P": 1956.75	"F": 5957}
{"v": 1	"t": 1696217	"P": 1958.0	"F": 5783}
{"v": 1	"t": 1696237	"P": 1948.75	"F": 5671}
{"v": 1	"t": 1696257	"P": 1964.0	"F": 5699}
{"v": 1	"t": 1696278	"P": 1949.25	"F": 5699}
{"v": 1	"t": 1696298	"P": 1934.0	"F": 5788}
{"v": 1	"t": 1696318	"P": 1946.25	"F": 5667}
{"v": 1	"t": 1696338	"P": 1946.0	"F": 5831}
{"v": 1	"t": 1696359	"P": 1949.25	"F": 5693}
{"v": 1	"t": 1696379	"P": 1948.25	"F": 5863	"C": 45.315	"D": 3145	"sn": 54091779688249	"file": "/data/device_log/data0000.out"}
{"v": 1	"t": 1696399	"P": 1948.0	"F": 5734}
{"v": 1	"t": 1696420	"P": 1944.75	"F": 5537}
{"v": 1	"t": 1696440	"P": 1943.25	"F": 5759}
{"v": 1	"t": 1696460	"P": 1929.25	"F": 5613}
{"v": 1	"t": 1696481	"P": 1923.5	"F": 5756}
{"v": 1	"t": 1696501	"P": 1921.75	"F": 5495}
{"v": 1	"t": 1696521	"P": 1920.0	"F": 5683}
{"v": 1	"t": 1696542	"P": 1907.75	"F": 5850}
{"v": 1	"t": 1696562	"P": 1903.75	"F": 5913}
{"v": 1	"t": 1696582	"P": 1900.0	"F": 5752}
{"v": 1	"t": 1696602	"P": 1887.75	"F": 5725}
{"v": 1	"t": 1696623	"P": 1864.25	"F": 5776}
{"v": 1	"t": 1696643	"P": 1855.25	"F": 5580}
{"v": 1	"t": 1696663	"P": 1868.0	"F": 5759}
{"v": 1	"t": 1696684	"P": 1854.25	"F": 5762}
{"v": 1	"t": 1696704	"P": 1860.75	"F": 5767}
{"v": 1	"t": 1696724	"P": 1837.75	"F": 5706}
{"v": 1	"t": 1696745	"P": 1834.75	"F": 5855}
{"v": 1	"t": 1696765	"P": 1832.5	"F": 5661}
{"v": 1	"t": 1696785	"P": 1825.75	"F": 5911}
{"v": 1	"t": 1696805	"P": 1820.25	"F": 5764}
{"v": 1	"t": 1696826	"P": 1805.75	"F": 5688}
{"v": 1	"t": 1696846	"P": 1812.25	"F": 5537}
{"v": 1	"t": 1696866	"P": 1801.25	"F": 5808}
{"v": 1	"t": 1696887	"P": 1797.25	"F": 5757}
{"v": 1	"t": 1696907	"P": 1810.0	"F": 5759}
{"v": 1	"t": 1696927	"P": 1796.75	"F": 5712}
{"v": 1	"t": 1696948	"P": 1802.0	"F": 5683}
{"v": 1	"t": 1696968	"P": 1788.25	"F": 5848}
{"v": 1	"t": 1696988	"P": 1798.75	"F": 5897}
{"v": 1	"t": 1697008	"P": 1797.25	"F": 5808}
{"v": 1	"t": 1697029	"P": 1802.5	"F": 5622}
{"v": 1	"t": 1697049	"P": 1790.75	"F": 5759}
{"v": 1	"t": 1697069	"P": 1794.0	"F": 5492}
{"v": 1	"t": 1697090	"P": 1804.0	"F": 5826}
{"v": 1	"t": 1697110	"P": 1796.25	"F": 5669}
{"v": 1	"t": 1697130	"P": 1801.25	"F": 5569}
{"v": 1	"t": 1697151	"P": 1806.75	"F": 5864}
{"v": 1	"t": 1697171	"P": 1814.5	"F": 5849}
{"v": 1	"t": 1697191	"P": 1802.0	"F": 5699}
{"v": 1	"t": 1697212	"P": 1811.25	"F": 5514}
{"v": 1	"t": 1697232	"P": 1811.75	"F": 5657}
{"v": 1	"t": 1697252	"P": 1820.25	"F": 5535}
{"v": 1	"t": 1697273	"P": 1820.75	"F": 5813}
{"v": 1	"t": 1697293	"P": 1826.0	"F": 5715}
{"v": 1	"t": 1697313	"P": 1824.75	"F": 5731}
{"v": 1	"t": 1697333	"P": 1850.25	"F": 5509}
{"v": 1	"t": 1697354	"P": 1846.75	"F": 5817}
{"v": 1	"t": 1697374	"P": 1849.75	"F": 5676}
{"v": 1	"t": 1697394	"P": 1847.0	"F": 5671	"C": 45.295	"D": 3145	"sn": 54091779688249	"file": "/data/device_log/data0000.out"}
{"v": 1	"t": 1697415	"P": 1863.0	"F": 5651}
{"v": 1	"t": 1697435	"P": 1871.25	"F": 5617}
{"v": 1	"t": 1697455	"P": 1873.25	"F": 5663}
{"v": 1	"t": 1697476	"P": 1877.5	"F": 5453}
{"v": 1	"t": 1697496	"P": 1890.25	"F": 5705}
{"v": 1	"t": 1697516	"P": 1886.5	"F": 5646}
{"v": 1	"t": 1697536	"P": 1906.25	"F": 5655}
{"v": 1	"t": 1697557	"P": 1898.25	"F": 5685}
{"v": 1	"t": 1697577	"P": 1901.25	"F": 5670}
{"v": 1	"t": 1697597	"P": 1909.25	"F": 5598}
{"v": 1	"t": 1697618	"P": 1911.0	"F": 5746}
{"v": 1	"t": 1697638	"P": 1912.0	"F": 5786}
{"v": 1	"t": 1697658	"P": 1911.0	"F": 5344}
{"v": 1	"t": 1697678	"P": 1935.5	"F": 5590}
{"v": 1	"t": 1697699	"P": 1927.0	"F": 5690}
{"v": 1	"t": 1697719	"P": 1923.25	"F": 5577}
{"v": 1	"t": 1697739	"P": 1931.0	"F": 5701}
{"v": 1	"t": 1697760	"P": 1939.5	"F": 5556}
{"v": 1	"t": 1697780	"P": 1951.5	"F": 5791}
{"v": 1	"t": 1697800	"P": 1936.25	"F": 5823}
{"v": 1	"t": 1697821	"P": 1936.75	"F": 5600}
{"v": 1	"t": 1697841	"P": 1952.0	"F": 5703}
{"v": 1	"t": 1697861	"P": 1953.25	"F": 5514}
{"v": 1	"t": 1697882	"P": 1947.0	"F": 5629}
{"v": 1	"t": 1697902	"P": 1946.5	"F": 5611}
{"v": 1	"t": 1697922	"P": 1954.0	"F": 5777}
{"v": 1	"t": 1697942	"P": 1959.5	"F": 5625}
{"v": 1	"t": 1697963	"P": 1949.25	"F": 5789}
{"v": 1	"t": 1697983	"P": 1947.75	"F": 5515}
{"v": 1	"t": 1698003	"P": 1958.0	"F": 5734}
{"v": 1	"t": 1698024	"P": 1960.75	"F": 5690}
{"v": 1	"t": 1698044	"P": 1956.0	"F": 5660}
{"v": 1	"t": 1698064	"P": 1953.75	"F": 5676}
{"v": 1	"t": 1698085	"P": 1957.0	"F": 5708}
{"v": 1	"t": 1698105	"P": 1946.75	"F": 5769}
{"v": 1	"t": 1698125	"P": 1952.0	"F": 5822}
{"v": 1	"t": 1698145	"P": 1935.5	"F": 5654}
{"v": 1	"t": 1698166	"P": 1947.0	"F": 5536}
{"v": 1	"t": 1698186	"P": 1952.5	"F": 5302}
{"v": 1	"t": 1698206	"P": 1947.25	"F": 5659}
{"v": 1	"t": 1698227	"P": 1947.5	"F": 5587}
{"v": 1	"t": 1698247	"P": 1954.75	"F": 5696}
{"v": 1	"t": 1698267	"P": 1950.5	"F": 5465}
{"v": 1	"t": 1698287	"P": 1951.25	"F": 5852}
{"v": 1	"t": 1698308	"P": 1943.75	"F": 5578}
{"v": 1	"t": 1698328	"P": 1950.25	"F": 5625}
{"v": 1	"t": 1698348	"P": 1945.75	"F": 5501}
{"v": 1	"t": 1698369	"P": 1949.0	"F": 5881}
{"v": 1	"t": 1698389	"P": 1942.0	"F": 5779}
{"v": 1	"t": 1698409	"P": 1944.5	"F": 5701	"C": 45.31	"D": 3145	"sn": 54091779688249	"file": "/data/device_log/data0000.out"}
{"v": 1	"t": 1698430	"P": 1949.5	"F": 5828}
{"v": 1	"t": 1698450	"P": 1948.75	"F": 5634}
{"v": 1	"t": 1698470	"P": 1943.75	"F": 5474}
{"v": 1	"t": 1698491	"P": 1951.25	"F": 5412}
{"v": 1	"t": 1698511	"P": 1939.25	"F": 5600}
{"v": 1	"t": 1698531	"P": 1940.5	"F": 5515}
{"v": 1	"t": 1698551	"P": 1945.75	"F": 5592}
{"v": 1	"t": 1698572	"P": 1942.25	"F": 5644}
{"v": 1	"t": 1698592	"P": 1945.0	"F": 5663}
{"v": 1	"t": 1698612	"P": 1944.5	"F": 5740}
{"v": 1	"t": 1698633	"P": 1939.0	"F": 5686}
{"v": 1	"t": 1698653	"P": 1936.75	"F": 5729}
{"v": 1	"t": 1698673	"P": 1937.75	"F": 5694}
{"v": 1	"t": 1698694	"P": 1945.0	"F": 5946}
{"v": 1	"t": 1698714	"P": 1936.25	"F": 5408}
{"v": 1	"t": 1698734	"P": 1932.0	"F": 5708}
{"v": 1	"t": 1698754	"P": 1924.0	"F": 5608}
{"v": 1	"t": 1698775	"P": 1937.75	"F": 5726}
{"v": 1	"t": 1698795	"P": 1933.0	"F": 5747}
{"v": 1	"t": 1698815	"P": 1935.5	"F": 5761}
{"v": 1	"t": 1698836	"P": 1932.0	"F": 5741}
{"v": 1	"t": 1698856	"P": 1929.25	"F": 5668}
{"v": 1	"t": 1698876	"P": 1935.5	"F": 5771}
{"v": 1	"t": 1698897	"P": 1937.0	"F": 5543}
{"v": 1	"t": 1698917	"P": 1927.5	"F": 5469}
{"v": 1	"t": 1698937	"P": 1919.0	"F": 5709}
{"v": 1	"t": 1698957	"P": 1917.0	"F": 5522}
{"v": 1	"t": 1698978	"P": 1919.25	"F": 5750}
{"v": 1	"t": 1698998	"P": 1917.5	"F": 5694}
{"v": 1	"t": 1699018	"P": 1912.5	"F": 5675}
{"v": 1	"t": 1699039	"P": 1917.0	"F": 5646}
{"v": 1	"t": 1699059	"P": 1901.25	"F": 5778}
{"v": 1	"t": 1699079	"P": 1892.75	"F": 5794}
{"v": 1	"t": 1699099	"P": 1888.5	"F": 5724}
{"v": 1	"t": 1699120	"P": 1883.75	"F": 5658}
{"v": 1	"t": 1699140	"P": 1887.5	"F": 5751}
{"v": 1	"t": 1699160	"P": 1868.25	"F": 5772}
{"v": 1	"t": 1699181	"P": 1871.5	"F": 5805}
{"v": 1	"t": 1699201	"P": 1858.75	"F": 5553}
{"v": 1	"t": 1699221	"P": 1848.0	"F": 5739}
{"v": 1	"t": 1699242	"P": 1855.25	"F": 5522}
{"v": 1	"t": 1699262	"P": 1836.0	"F": 5569}
{"v": 1	"t": 1699282	"P": 1842.0	"F": 5822}
{"v": 1	"t": 1699303	"P": 1824.0	"F": 5805}
{"v": 1	"t": 1699323	"P": 1825.5	"F": 5929}
{"v": 1	"t": 1699343	"P": 1831.25	"F": 5717}
{"v": 1	"t": 1699364	"P": 1819.75	"F": 5615}
{"v": 1	"t": 1699384	"P": 1819.0	"F": 5725}
{"v": 1	"t": 1699404	"P": 1802.25	"F": 5814}
{"v": 1	"t": 1699425	"P": 1810.25	"F": 5722	"C": 45.325	"D": 3145	"sn": 54091779688249	"file": "/data/device_log/data0000.out"}
{"v": 1	"t": 1699445	"P": 1802.25	"F": 5619}
{"v": 1	"t": 1699465	"P": 1801.5	"F": 5738}
{"v": 1	"t": 1699486	"P": 1807.0	"F": 5766}
{"v": 1	"t": 1699506	"P": 1797.75	"F": 5585}
{"v": 1	"t": 1699526	"P": 1802.0	"F": 5901}
{"v": 1	"t": 1699547	"P": 1794.5	"F": 5820}
{"v": 1	"t": 1699567	"P": 1790.5	"F": 5716}
{"v": 1	"t": 1699587	"P": 1792.25	"F": 5877}
{"v": 1	"t": 1699608	"P": 1790.5	"F": 5739}
{"v": 1	"t": 1699628	"P": 1788.75	"F": 5573}
{"v": 1	"t": 1699648	"P": 1795.0	"F": 5578}
{"v": 1	"t": 1699669	"P": 1796.25	"F": 5739}
{"v": 1	"t": 1699689	"P": 1793.25	"F": 5647}
{"v": 1	"t": 1699709	"P": 1798.25	"F": 5608}
{"v": 1	"t": 1699730	"P": 1801.0	"F": 5898}
{"v": 1	"t": 1699750	"P": 1802.25	"F": 5520}
{"v": 1	"t": 1699770	"P": 1802.5	"F": 5735}
{"v": 1	"t": 1699790	"P": 1808.5	"F": 5706}
{"v": 1	"t": 1699811	"P": 1803.0	"F": 5782}
{"v": 1	"t": 1699831	"P": 1811.0	"F": 5784}
{"v": 1	"t": 1699851	"P": 1804.25	"F": 5721}
{"v": 1	"t": 1699872	"P": 1802.0	"F": 5824}
{"v": 1	"t": 1699892	"P": 1810.0	"F": 5676}
{"v": 1	"t": 1699912	"P": 1820.75	"F": 5817}
{"v": 1	"t": 1699933	"P": 1826.5	"F": 5819}
{"v": 1	"t": 1699953	"P": 1828.75	"F": 5899}
{"v": 1	"t": 1699973	"P": 1833.25	"F": 5959}
{"v": 1	"t": 1699994	"P": 1842.75	"F": 5317}
{"v": 1	"t": 1700014	"P": 1838.25	"F": 5661}
{"v": 1	"t": 1700034	"P": 1849.75	"F": 5840}
{"v": 1	"t": 1700054	"P": 1850.75	"F": 5688}
{"v": 1	"t": 1700075	"P": 1865.0	"F": 5552}
{"v": 1	"t": 1700095	"P": 1870.0	"F": 5531}
{"v": 1	"t": 1700115	"P": 1873.5	"F": 5662}
{"v": 1	"t": 1700136	"P": 1862.0	"F": 5699}
{"v": 1	"t": 1700156	"P": 1885.75	"F": 5551}
{"v": 1	"t": 1700176	"P": 1887.25	"F": 5763}
{"v": 1	"t": 1700196	"P": 1880.75	"F": 5888}
{"v": 1	"t": 1700217	"P": 1893.0	"F": 5711}
{"v": 1	"t": 1700237	"P": 1894.5	"F": 5572}
{"v": 1	"t": 1700257	"P": 1901.25	"F": 5539}
{"v": 1	"t": 1700278	"P": 1908.5	"F": 5566}
{"v": 1	"t": 1700298	"P": 1899.5	"F": 5534}
{"v": 1	"t": 1700318	"P": 1911.5	"F": 5705}
{"v": 1	"t": 1700339	"P": 1919.0	"F": 5551}
{"v": 1	"t": 1700359	"P": 1931.5	"F": 5690}
{"v": 1	"t": 1700379	"P": 1921.25	"F": 5545}
{"v": 1	"t": 1700399	"P": 1927.0	"F": 5759}
{"v": 1	"t": 1700420	"P": 1931.75	"F": 5629}
{"v": 1	"t": 1700440	"P": 1936.0	"F": 5698	"C": 45.285	"D": 3145	"sn": 54091779688249	"file": "/data/device_log/data0000.out"}
{"v": 1	"t": 1700460	"P": 1929.5	"F": 5570}
{"v": 1	"t": 1700481	"P": 1931.0	"F": 5690}
{"v": 1	"t": 1700501	"P": 1937.5	"F": 5642}
{"v": 1	"t": 1700521	"P": 1941.25	"F": 5755}
{"v": 1	"t": 1700542	"P": 1935.25	"F": 5607}
{"v": 1	"t": 1700562	"P": 1945.0	"F": 5555}
{"v": 1	"t": 1700582	"P": 1959.0	"F": 5830}
{"v": 1	"t": 1700602	"P": 1952.25	"F": 5562}
{"v": 1	"t": 1700623	"P": 1948.5	"F": 5706}
{"v": 1	"t": 1700643	"P": 1950.0	"F": 5598}
{"v": 1	"t": 1700663	"P": 1955.25	"F": 5709}
{"v": 1	"t": 1700684	"P": 1958.75	"F": 5580}
{"v": 1	"t": 1700704	"P": 1953.75	"F": 5802}
{"v": 1	"t": 1700724	"P": 1956.0	"F": 5644}
{"v": 1	"t": 1700745	"P": 1966.75	"F": 5775}
{"v": 1	"t": 1700765	"P": 1956.0	"F": 5523}
{"v": 1	"t": 1700785	"P": 1956.5	"F": 5748}
{"v": 1	"t": 1700805	"P": 1952.0	"F": 5675}
{"v": 1	"t": 1700826	"P": 1952.0	"F": 5800}
{"v": 1	"t": 1700846	"P": 1957.25	"F": 5464}
{"v": 1	"t": 1700866	"P": 1964.25	"F": 5701}
{"v": 1	"t": 1700887	"P": 1957.75	"F": 5321}
{"v": 1	"t": 1700907	"P": 1955.75	"F": 5780}
{"v": 1	"t": 1700927	"P": 1959.25	"F": 5764}
{"v": 1	"t": 1700948	"P": 1959.25	"F": 5659}
{"v": 1	"t": 1700968	"P": 1953.25	"F": 5606}
{"v": 1	"t": 1700988	"P": 1961.0	"F": 5620}
{"v": 1	"t": 1701008	"P": 1956.25	"F": 5478}
{"v": 1	"t": 1701029	"P": 1952.25	"F": 5793}
{"v": 1	"t": 1701049	"P": 1953.5	"F": 5549}
{"v": 1	"t": 1701069	"P": 1961.0	"F": 5563}
{"v": 1	"t": 1701090	"P": 1952.5	"F": 5516}
{"v": 1	"t": 1701110	"P": 1955.25	"F": 5557}
{"v": 1	"t": 1701130	"P": 1954.0	"F": 5665}
{"v": 1	"t": 1701151	"P": 1951.0	"F": 5366}
{"v": 1	"t": 1701171	"P": 1946.25	"F": 5539}
{"v": 1	"t": 1701191	"P": 1951.5	"F": 5388}
{"v": 1	"t": 1701211	"P": 1953.75	"F": 5635}
{"v": 1	"t": 1701232	"P": 1949.75	"F": 5769}
{"v": 1	"t": 1701252	"P": 1943.75	"F": 5647}
{"v": 1	"t": 1701272	"P": 1952.75	"F": 5542}
{"v": 1	"t": 1701293	"P": 1943.0	"F": 5666}
{"v": 1	"t": 1701313	"P": 1948.0	"F": 5616}
{"v": 1	"t": 1701333	"P": 1944.5	"F": 5623}
{"v": 1	"t": 1701354	"P": 1944.75	"F": 5364}
{"v": 1	"t": 1701374	"P": 1942.75	"F": 5535}
{"v": 1	"t": 1701394	"P": 1937.75	"F": 5680}
{"v": 1	"t": 1701414	"P": 1946.0	"F": 5802}
{"v": 1	"t": 1701435	"P": 1942.25	"F": 5744}
{"v": 1	"t": 1701455	"P": 1940.25	"F": 5628	"C": 45.31	"D": 3145	"sn": 54091779688249	"file": "/data/device_log/data0000.out"}
{"v": 1	"t": 1701475	"P": 1935.25	"F": 5738}
{"v": 1	"t": 1701496	"P": 1928.25	"F": 5676}
{"v": 1	"t": 1701516	"P": 1930.0	"F": 5629}
{"v": 1	"t": 1701536	"P": 1928.0	"F": 5707}
{"v": 1	"t": 1701556	"P": 1920.5	"F": 5894}
{"v": 1	"t": 1701577	"P": 1911.0	"F": 5833}
{"v": 1	"t": 1701597	"P": 1905.25	"F": 5670}
{"v": 1	"t": 1701617	"P": 1900.5	"F": 5616}
{"v": 1	"t": 1701638	"P": 1895.0	"F": 5677}
{"v": 1	"t": 1701658	"P": 1876.75	"F": 5733}
{"v": 1	"t": 1701678	"P": 1879.0	"F": 5811}
{"v": 1	"t": 1701699	"P": 1868.75	"F": 5812}
{"v": 1	"t": 1701719	"P": 1862.75	"F": 5674}
{"v": 1	"t": 1701739	"P": 1850.0	"F": 5508}
{"v": 1	"t": 1701759	"P": 1851.0	"F": 5755}
{"v": 1	"t": 1701780	"P": 1833.5	"F": 5799}
{"v": 1	"t": 1701800	"P": 1828.5	"F": 5731}
{"v": 1	"t": 1701820	"P": 1823.5	"F": 5758}
{"v": 1	"t": 1701841	"P": 1822.0	"F": 5499}
{"v": 1	"t": 1701861	"P": 1816.75	"F": 5852}
{"v": 1	"t": 1701881	"P": 1816.25	"F": 5831}
{"v": 1	"t": 1701902	"P": 1808.25	"F": 5823}
{"v": 1	"t": 1701922	"P": 1803.5	"F": 5756}
{"v": 1	"t": 1701942	"P": 1806.25	"F": 5606}
{"v": 1	"t": 1701962	"P": 1799.25	"F": 5842}
{"v": 1	"t": 1701983	"P": 1794.75	"F": 5640}
{"v": 1	"t": 1702003	"P": 1790.75	"F": 5908}
{"v": 1	"t": 1702023	"P": 1787.75	"F": 5636}
{"v": 1	"t": 1702044	"P": 1788.0	"F": 5915}
{"v": 1	"t": 1702064	"P": 1789.0	"F": 5689}
{"v": 1	"t": 1702084	"P": 1780.75	"F": 5757}
{"v": 1	"t": 1702105	"P": 1785.75	"F": 5574}
{"v": 1	"t": 1702125	"P": 1804.0	"F": 5634}
{"v": 1	"t": 1702145	"P": 1791.25	"F": 5626}
{"v": 1	"t": 1702165	"P": 1787.5	"F": 5772}
{"v": 1	"t": 1702186	"P": 1781.25	"F": 5583}
{"v": 1	"t": 1702206	"P": 1791.75	"F": 5740}
{"v": 1	"t": 1702226	"P": 1789.25	"F": 5801}
{"v": 1	"t": 1702247	"P": 1799.0	"F": 5470}
{"v": 1	"t": 1702267	"P": 1798.75	"F": 5653}
{"v": 1	"t": 1702287	"P": 1806.75	"F": 5814}
{"v": 1	"t": 1702307	"P": 1795.0	"F": 5679}
{"v": 1	"t": 1702328	"P": 1801.5	"F": 5730}
{"v": 1	"t": 1702348	"P": 1803.25	"F": 5719}
{"v": 1	"t": 1702368	"P": 1818.0	"F": 5694}
{"v": 1	"t": 1702389	"P": 1819.0	"F": 5776}
{"v": 1	"t": 1702409	"P": 1834.75	"F": 5621}
{"v": 1	"t": 1702429	"P": 1833.0	"F": 5680}
{"v": 1	"t": 1702450	"P": 1858.5	"F": 5386}
{"v": 1	"t": 1702470	"P": 1865.25	"F": 5597	"C": 45.29	"D": 3145	"sn": 54091779688249	"file": "/data/device_log/data0000.out"}
{"v": 1	"t": 1702490	"P": 1864.75	"F": 5667}
{"v": 1	"t": 1702511	"P": 1881.75	"F": 5429}
{"v": 1	"t": 1702531	"P": 1893.75	"F": 5547}
{"v": 1	"t": 1702551	"P": 1893.75	"F": 5739}
{"v": 1	"t": 1702572	"P": 1891.75	"F": 5300}
{"v": 1	"t": 1702592	"P": 1909.0	"F": 5636}
{"v": 1	"t": 1702612	"P": 1909.0	"F": 5714}
{"v": 1	"t": 1702632	"P": 1925.75	"F": 5673}
{"v": 1	"t": 1702653	"P": 1917.25	"F": 5512}
{"v": 1	"t": 1702673	"P": 1920.0	"F": 5620}
{"v": 1	"t": 1702693	"P": 1933.0	"F": 5803}
{"v": 1	"t": 1702714	"P": 1938.75	"F": 5708}
{"v": 1	"t": 1702734	"P": 1932.75	"F": 5690}
{"v": 1	"t": 1702754	"P": 1936.75	"F": 5487}
{"v": 1	"t": 1702775	"P": 1940.75	"F": 5691}
{"v": 1	"t": 1702795	"P": 1955.25	"F": 5794}
{"v": 1	"t": 1702815	"P": 1946.0	"F": 5649}
{"v": 1	"t": 1702835	"P": 1954.0	"F": 5498}
{"v": 1	"t": 1702856	"P": 1952.75	"F": 5616}
{"v": 1	"t": 1702876	"P": 1955.25	"F": 5647}
{"v": 1	"t": 1702896	"P": 1951.25	"F": 5655}
{"v": 1	"t": 1702917	"P": 1960.75	"F": 5848}
{"v": 1	"t": 1702937	"P": 1959.5	"F": 5796}
{"v": 1	"t": 1702957	"P": 1965.25	"F": 5746}
{"v": 1	"t": 1702978	"P": 1963.5	"F": 5626}
{"v": 1	"t": 1702998	"P": 1970.5	"F": 5788}
{"v": 1	"t": 1703018	"P": 1957.25	"F": 5688}
{"v": 1	"t": 1703038	"P": 1963.25	"F": 5604}
{"v": 1	"t": 1703059	"P": 1974.5	"F": 5589}
{"v": 1	"t": 1703079	"P": 1974.5	"F": 5755}
{"v": 1	"t": 1703099	"P": 1965.0	"F": 5582}
{"v": 1	"t": 1703120	"P": 1971.75	"F": 5556}
{"v": 1	"t": 1703140	"P": 1972.75	"F": 5697}
{"v": 1	"t": 1703160	"P": 1974.5	"F": 5741}
{"v": 1	"t": 1703181	"P": 1974.0	"F": 5611}
{"v": 1	"t": 1703201	"P": 1971.75	"F": 5671}
{"v": 1	"t": 1703221	"P": 1964.25	"F": 5508}
{"v": 1	"t": 1703242	"P": 1964.0	"F": 5695}
{"v": 1	"t": 1703262	"P": 1973.25	"F": 5483}
{"v": 1	"t": 1703282	"P": 1970.5	"F": 5582}
{"v": 1	"t": 1703303	"P": 1981.75	"F": 5465}
{"v": 1	"t": 1703323	"P": 1971.0	"F": 5809}
{"v": 1	"t": 1703343	"P": 1965.5	"F": 5631}
{"v": 1	"t": 1703364	"P": 1974.25	"F": 5678}
{"v": 1	"t": 1703384	"P": 1962.0	"F": 5504}
{"v": 1	"t": 1703404	"P": 1959.25	"F": 5782}
{"v": 1	"t": 1703425	"P": 1961.0	"F": 5753}
{"v": 1	"t": 1703445	"P": 1967.25	"F": 5539}
{"v": 1	"t": 1703465	"P": 1955.0	"F": 5546}
{"v": 1	"t": 1703486	"P": 1957.75	"F": 5707	"C": 45.27	"D": 3145	"sn": 54091779688249	"file": "/data/device_log/data0000.out"}
{"v": 1	"t": 1703506	"P": 1966.5	"F": 5544}
{"v": 1	"t": 1703526	"P": 1953.75	"F": 5573}
{"v": 1	"t": 1703547	"P": 1955.5	"F": 5594}
{"v": 1	"t": 1703567	"P": 1962.75	"F": 5355}
{"v": 1	"t": 1703587	"P": 1954.5	"F": 5590}
{"v": 1	"t": 1703608	"P": 1952.75	"F": 5633}
{"v": 1	"t": 1703628	"P": 1953.0	"F": 5812}
{"v": 1	"t": 1703648	"P": 1944.25	"F": 5616}
{"v": 1	"t": 1703669	"P": 1947.0	"F": 5688}
{"v": 1	"t": 1703689	"P": 1938.0	"F": 5667}
{"v": 1	"t": 1703709	"P": 1922.25	"F": 5639}
{"v": 1	"t": 1703729	"P": 1915.0	"F": 5630}
{"v": 1	"t": 1703750	"P": 1916.75	"F": 5663}
{"v": 1	"t": 1703770	"P": 1899.25	"F": 6028}
{"v": 1	"t": 1703790	"P": 1890.25	"F": 5707}
{"v": 1	"t": 1703811	"P": 1880.0	"F": 5546}
{"v": 1	"t": 1703831	"P": 1875.0	"F": 5955}
{"v": 1	"t": 1703851	"P": 1879.75	"F": 5645}
{"v": 1	"t": 1703871	"P": 1859.25	"F": 5947}
{"v": 1	"t": 1703892	"P": 1846.25	"F": 5674}
{"v": 1	"t": 1703912	"P": 1833.5	"F": 5621}
{"v": 1	"t": 1703932	"P": 1840.25	"F": 5673}
{"v": 1	"t": 1703953	"P": 1827.75	"F": 5720}
{"v": 1	"t": 1703973	"P": 1818.5	"F": 5817}
{"v": 1	"t": 1703993	"P": 1814.25	"F": 5668}
{"v": 1	"t": 1704014	"P": 1812.5	"F": 5742}
{"v": 1	"t": 1704034	"P": 1807.25	"F": 5526}
{"v": 1	"t": 1704054	"P": 1799.75	"F": 5570}
{"v": 1	"t": 1704074	"P": 1802.75	"F": 5639}
{"v": 1	"t": 1704095	"P": 1804.5	"F": 5618}
{"v": 1	"t": 1704115	"P": 1792.25	"F": 5793}
{"v": 1	"t": 1704135	"P": 1790.75	"F": 5819}
{"v": 1	"t": 1704156	"P": 1789.5	"F": 5825}
{"v": 1	"t": 1704176	"P": 1789.25	"F": 5600}
{"v": 1	"t": 1704196	"P": 1779.75	"F": 5701}
{"v": 1	"t": 1704217	"P": 1791.0	"F": 5823}
{"v": 1	"t": 1704237	"P": 1781.5	"F": 5461}
{"v": 1	"t": 1704257	"P": 1786.25	"F": 5644}
{"v": 1	"t": 1704278	"P": 1787.0	"F": 5716}
{"v": 1	"t": 1704298	"P": 1785.5	"F": 5919}
{"v": 1	"t": 1704318	"P": 1789.25	"F": 5693}
{"v": 1	"t": 1704338	"P": 1785.75	"F": 5885}
{"v": 1	"t": 1704359	"P": 1788.25	"F": 5660}
{"v": 1	"t": 1704379	"P": 1786.5	"F": 5629}
{"v": 1	"t": 1704399	"P": 1798.25	"F": 5659}
{"v": 1	"t": 1704420	"P": 1802.5	"F": 5696}
{"v": 1	"t": 1704440	"P": 1797.25	"F": 5890}
{"v": 1	"t": 1704460	"P": 1804.25	"F": 5790}
{"v": 1	"t": 1704481	"P": 1804.25	"F": 5759}
{"v": 1	"t": 1704501	"P": 1807.5	"F": 5582	"C": 45.32	"D": 3145	"sn": 54091779688249	"file": "/data/device_log/data0000.out"}
{"v": 1	"t": 1704521	"P": 1811.25	"F": 5796}
{"v": 1	"t": 1704541	"P": 1831.75	"F": 5809}
{"v": 1	"t": 1704562	"P": 1826.25	"F": 5728}
{"v": 1	"t": 1704582	"P": 1839.25	"F": 5701}
{"v": 1	"t": 1704602	"P": 1840.5	"F": 5724}
{"v": 1	"t": 1704623	"P": 1845.0	"F": 5551}
{"v": 1	"t": 1704643	"P": 1853.25	"F": 5675}
{"v": 1	"t": 1704663	"P": 1869.75	"F": 5694}
{"v": 1	"t": 1704684	"P": 1879.5	"F": 5790}
{"v": 1	"t": 1704704	"P": 1870.0	"F": 5409}
{"v": 1	"t": 1704724	"P": 1891.75	"F": 5544}
{"v": 1	"t": 1704744	"P": 1890.5	"F": 5674}
{"v": 1	"t": 1704765	"P": 1888.5	"F": 5476}
{"v": 1	"t": 1704785	"P": 1904.75	"F": 5831}
{"v": 1	"t": 1704805	"P": 1901.0	"F": 5535}
{"v": 1	"t": 1704826	"P": 1899.5	"F": 5507}
{"v": 1	"t": 1704846	"P": 1914.25	"F": 5691}
{"v": 1	"t": 1704866	"P": 1907.5	"F": 5612}
{"v": 1	"t": 1704886	"P": 1927.0	"F": 5914}
{"v": 1	"t": 1704907	"P": 1913.5	"F": 5556}
{"v": 1	"t": 1704927	"P": 1928.25	"F": 5671}
{"v": 1	"t": 1704948	"P": 1921.25	"F": 5676}
{"v": 1	"t": 1704968	"P": 1927.75	"F": 5653}
{"v": 1	"t": 1704988	"P": 1929.75	"F": 5674}
{"v": 1	"t": 1705009	"P": 1934.25	"F": 5673}
{"v": 1	"t": 1705029	"P": 1936.0	"F": 5597}
{"v": 1	"t": 1705049	"P": 1933.5	"F": 5738}
{"v": 1	"t": 1705070	"P": 1947.25	"F": 5615}
{"v": 1	"t": 1705090	"P": 1939.0	"F": 5768}
{"v": 1	"t": 1705110	"P": 1951.5	"F": 5590}
{"v": 1	"t": 1705131	"P": 1956.0	"F": 5839}
{"v": 1	"t": 1705151	"P": 1946.5	"F": 5767}
{"v": 1	"t": 1705172	"P": 1951.25	"F": 5850}
{"v": 1	"t": 1705192	"P": 1947.5	"F": 5751}
{"v": 1	"t": 1705212	"P": 1954.25	"F": 5510}
{"v": 1	"t": 1705233	"P": 1958.75	"F": 5629}
{"v": 1	"t": 1705253	"P": 1957.75	"F": 5635}
{"v": 1	"t": 1705273	"P": 1972.0	"F": 5661}
{"v": 1	"t": 1705294	"P": 1973.75	"F": 5869}
{"v": 1	"t": 1705314	"P": 1962.0	"F": 5679}
{"v": 1	"t": 1705335	"P": 1973.5	"F": 5805}
{"v": 1	"t": 1705355	"P": 1968.0	"F": 5386}
{"v": 1	"t": 1705375	"P": 1965.75	"F": 5645}
{"v": 1	"t": 1705396	"P": 1969.0	"F": 5702}
{"v": 1	"t": 1705416	"P": 1979.0	"F": 5702}
{"v": 1	"t": 1705436	"P": 1966.5	"F": 5648}
{"v": 1	"t": 1705457	"P": 1970.5	"F": 5608}
{"v": 1	"t": 1705477	"P": 1966.75	"F": 5798}
{"v": 1	"t": 1705497	"P": 1973.0	"F": 5443}
{"v": 1	"t": 1705518	"P": 1966.5	"F": 5627	"C": 45.315	"D": 3145	"sn": 54091779688249	"file": "/data/device_log/data0000.out"}
{"v": 1	"t": 1705538	"P": 1956.0	"F": 5682}
{"v": 1	"t": 1705559	"P": 1975.0	"F": 5694}
{"v": 1	"t": 1705579	"P": 1964.0	"F": 5567}
{"v": 1	"t": 1705599	"P": 1964.0	"F": 5588}
{"v": 1	"t": 1705620	"P": 1961.75	"F": 5673}
{"v": 1	"t": 1705640	"P": 1960.75	"F": 5623}
{"v": 1	"t": 1705660	"P": 1952.0	"F": 5598}
{"v": 1	"t": 1705681	"P": 1959.75	"F": 5704}
{"v": 1	"t": 1705701	"P": 1960.5	"F": 5546}
{"v": 1	"t": 1705722	"P": 1953.25	"F": 5396}
{"v": 1	"t": 1705742	"P": 1964.25	"F": 5629}
{"v": 1	"t": 1705762	"P": 1953.5	"F": 5654}
{"v": 1	"t": 1705783	"P": 1963.0	"F": 5651}
{"v": 1	"t": 1705803	"P": 1960.25	"F": 5719}
{"v": 1	"t": 1705823	"P": 1954.75	"F": 5685}
{"v": 1	"t": 1705844	"P": 1947.75	"F": 5656}
{"v": 1	"t": 1705864	"P": 1955.25	"F": 5553}
{"v": 1	"t": 1705884	"P": 1956.75	"F": 5752}
{"v": 1	"t": 1705905	"P": 1955.5	"F": 5701}
{"v": 1	"t": 1705925	"P": 1955.5	"F": 5892}
{"v": 1	"t": 1705946	"P": 1937.75	"F": 5748}
{"v": 1	"t": 1705966	"P": 1950.75	"F": 5864}
{"v": 1	"t": 1705986	"P": 1941.5	"F": 5604}
{"v": 1	"t": 1706007	"P": 1935.25	"F": 5742}
{"v": 1	"t": 1706027	"P": 1938.0	"F": 5644}
{"v": 1	"t": 1706047	"P": 1924.25	"F": 5477}
{"v": 1	"t": 1706068	"P": 1919.5	"F": 5635}
{"v": 1	"t": 1706088	"P": 1904.25	"F": 5908}
{"v": 1	"t": 1706108	"P": 1901.25	"F": 5542}
{"v": 1	"t": 1706129	"P": 1895.75	"F": 5773}
{"v": 1	"t": 1706149	"P": 1870.5	"F": 5790}
{"v": 1	"t": 1706170	"P": 1866.75	"F": 5687}
{"v": 1	"t": 1706190	"P": 1860.0	"F": 5564}
{"v": 1	"t": 1706210	"P": 1846.75	"F": 5409}
{"v": 1	"t": 1706231	"P": 1850.25	"F": 5629}
{"v": 1	"t": 1706251	"P": 1842.25	"F": 5727}
{"v": 1	"t": 1706272	"P": 1826.0	"F": 5739}
{"v": 1	"t": 1706292	"P": 1821.5	"F": 5775}
{"v": 1	"t": 1706312	"P": 1829.5	"F": 5918}
{"v": 1	"t": 1706333	"P": 1813.0	"F": 5944}
{"v": 1	"t": 1706353	"P": 1805.5	"F": 5722}
{"v": 1	"t": 1706373	"P": 1806.0	"F": 5525}
{"v": 1	"t": 1706394	"P": 1796.75	"F": 5734}
{"v": 1	"t": 1706414	"P": 1800.5	"F": 5635}
{"v": 1	"t": 1706434	"P": 1792.25	"F": 5458}
{"v": 1	"t": 1706455	"P": 1794.5	"F": 5674}
{"v": 1	"t": 1706475	"P": 1791.0	"F": 5553}
{"v": 1	"t": 1706496	"P": 1798.5	"F": 5567}
{"v": 1	"t": 1706516	"P": 1790.5	"F": 5737}
{"v": 1	"t": 1706536	"P": 1791.0	"F": 5746	"C": 45.295	"D": 3145	"sn": 54091779688249	"file": "/data/device_log/data0000.out"}
{"v": 1	"t": 1706557	"P": 1788.0	"F": 5622}
{"v": 1	"t": 1706577	"P": 1777.5	"F": 5657}
{"v": 1	"t": 1706597	"P": 1792.75	"F": 5802}
{"v": 1	"t": 1706618	"P": 1787.5	"F": 5647}
{"v": 1	"t": 1706638	"P": 1789.75	"F": 5810}
{"v": 1	"t": 1706658	"P": 1795.75	"F": 5615}
{"v": 1	"t": 1706679	"P": 1797.0	"F": 5550}
{"v": 1	"t": 1706699	"P": 1786.5	"F": 5594}
{"v": 1	"t": 1706719	"P": 1797.5	"F": 5651}
{"v": 1	"t": 1706740	"P": 1791.25	"F": 5769}
{"v": 1	"t": 1706760	"P": 1793.0	"F": 5893}
{"v": 1	"t": 1706781	"P": 1810.25	"F": 5570}
{"v": 1	"t": 1706801	"P": 1804.25	"F": 5480}
{"v": 1	"t": 1706821	"P": 1802.5	"F": 5697}
{"v": 1	"t": 1706842	"P": 1815.0	"F": 5741}
{"v": 1	"t": 1706862	"P": 1829.5	"F": 5523}
{"v": 1	"t": 1706883	"P": 1816.75	"F": 5481}
{"v": 1	"t": 1706903	"P": 1838.5	"F": 5524}
{"v": 1	"t": 1706924	"P": 1829.0	"F": 5666}
{"v": 1	"t": 1706944	"P": 1847.25	"F": 5693}
{"v": 1	"t": 1706965	"P": 1854.0	"F": 5637}
{"v": 1	"t": 1706985	"P": 1854.0	"F": 5661}
{"v": 1	"t": 1707005	"P": 1866.0	"F": 5536}
{"v": 1	"t": 1707026	"P": 1877.0	"F": 5823}
{"v": 1	"t": 1707046	"P": 1879.5	"F": 5540}
{"v": 1	"t": 1707066	"P": 1893.0	"F": 5437}
{"v": 1	"t": 1707087	"P": 1898.5	"F": 5394}
{"v": 1	"t": 1707107	"P": 1904.75	"F": 5742}
{"v": 1	"t": 1707127	"P": 1914.5	"F": 5751}
{"v": 1	"t": 1707148	"P": 1913.25	"F": 5610}
{"v": 1	"t": 1707168	"P": 1916.75	"F": 5874}
{"v": 1	"t": 1707189	"P": 1928.25	"F": 5547}
{"v": 1	"t": 1707209	"P": 1932.0	"F": 5807}
{"v": 1	"t": 1707229	"P": 1932.0	"F": 5624}
{"v": 1	"t": 1707250	"P": 1927.0	"F": 5548}
{"v": 1	"t": 1707270	"P": 1946.0	"F": 5764}
{"v": 1	"t": 1707290	"P": 1940.0	"F": 5693}
{"v": 1	"t": 1707311	"P": 1945.0	"F": 5689}
{"v": 1	"t": 1707331	"P": 1949.5	"F": 5621}
{"v": 1	"t": 1707351	"P": 1952.0	"F": 5746}
{"v": 1	"t": 1707372	"P": 1946.75	"F": 5465}
{"v": 1	"t": 1707392	"P": 1966.5	"F": 5709}
{"v": 1	"t": 1707412	"P": 1957.0	"F": 5813}
{"v": 1	"t": 1707433	"P": 1956.75	"F": 5555}
{"v": 1	"t": 1707453	"P": 1960.5	"F": 5772}
{"v": 1	"t": 1707474	"P": 1968.0	"F": 5749}
{"v": 1	"t": 1707494	"P": 1967.75	"F": 5631}
{"v": 1	"t": 1707514	"P": 1957.5	"F": 5636}
{"v": 1	"t": 1707535	"P": 1967.5	"F": 5727}
{"v": 1	"t": 1707555	"P": 1970.75	"F": 5566	"C": 45.295	"D": 3145	"sn": 54091779688249	"file": "/data/device_log/data0000.out"}
{"v": 1	"t": 1707576	"P": 1965.0	"F": 5586}
{"v": 1	"t": 1707596	"P": 1971.0	"F": 5790}
{"v": 1	"t": 1707616	"P": 1968.75	"F": 5513}
{"v": 1	"t": 1707637	"P": 1965.75	"F": 5619}
{"v": 1	"t": 1707657	"P": 1968.25	"F": 5589}
{"v": 1	"t": 1707677	"P": 1981.25	"F": 5729}
{"v": 1	"t": 1707698	"P": 1966.0	"F": 5818}
{"v": 1	"t": 1707718	"P": 1961.75	"F": 5543}
{"v": 1	"t": 1707738	"P": 1973.25	"F": 5598}
{"v": 1	"t": 1707759	"P": 1972.5	"F": 5340}
{"v": 1	"t": 1707779	"P": 1960.75	"F": 5700}
{"v": 1	"t": 1707800	"P": 1970.0	"F": 5637}
{"v": 1	"t": 1707820	"P": 1972.5	"F": 5551}
{"v": 1	"t": 1707840	"P": 1965.25	"F": 5805}
{"v": 1	"t": 1707861	"P": 1966.75	"F": 5644}
{"v": 1	"t": 1707881	"P": 1964.25	"F": 5531}
{"v": 1	"t": 1707901	"P": 1964.5	"F": 5492}
{"v": 1	"t": 1707922	"P": 1965.5	"F": 5641}
{"v": 1	"t": 1707942	"P": 1956.5	"F": 5529}
{"v": 1	"t": 1707962	"P": 1957.5	"F": 5839}
{"v": 1	"t": 1707983	"P": 1959.0	"F": 5825}
{"v": 1	"t": 1708003	"P": 1955.0	"F": 5728}
{"v": 1	"t": 1708023	"P": 1961.25	"F": 5777}
{"v": 1	"t": 1708044	"P": 1959.75	"F": 5495}
{"v": 1	"t": 1708064	"P": 1956.5	"F": 5400}
{"v": 1	"t": 1708085	"P": 1954.75	"F": 5628}
{"v": 1	"t": 1708105	"P": 1948.75	"F": 5645}
{"v": 1	"t": 1708125	"P": 1952.75	"F": 5655}
{"v": 1	"t": 1708146	"P": 1956.5	"F": 5575}
{"v": 1	"t": 1708166	"P": 1956.75	"F": 5605}
{"v": 1	"t": 1708186	"P": 1955.5	"F": 5411}
{"v": 1	"t": 1708207	"P": 1957.5	"F": 5733}
{"v": 1	"t": 1708227	"P": 1953.5	"F": 5366}
{"v": 1	"t": 1708248	"P": 1958.75	"F": 5511}
{"v": 1	"t": 1708268	"P": 1962.5	"F": 5561}
{"v": 1	"t": 1708288	"P": 1961.5	"F": 5657}
{"v": 1	"t": 1708309	"P": 1962.75	"F": 5584}
{"v": 1	"t": 1708329	"P": 1960.5	"F": 5712}
{"v": 1	"t": 1708349	"P": 1956.75	"F": 5653}
{"v": 1	"t": 1708370	"P": 1951.25	"F": 5771}
{"v": 1	"t": 1708390	"P": 1963.25	"F": 5785}
{"v": 1	"t": 1708410	"P": 1955.0	"F": 5623}
{"v": 1	"t": 1708431	"P": 1951.5	"F": 5820}
{"v": 1	"t": 1708451	"P": 1951.0	"F": 5552}
{"v": 1	"t": 1708471	"P": 1951.25	"F": 5843}
{"v": 1	"t": 1708492	"P": 1948.0	"F": 5673}
{"v": 1	"t": 1708512	"P": 1952.0	"F": 5811}
{"v": 1	"t": 1708532	"P": 1952.0	"F": 5828}
{"v": 1	"t": 1708553	"P": 1942.75	"F": 5709}
{"v": 1	"t": 1708573	"P": 1940.25	"F": 5798	"C": 45.295	"D": 3145	"sn": 54091779688249	"file": "/data/device_log/data0000.out"}
{"v": 1	"t": 1708594	"P": 1941.75	"F": 5626}
{"v": 1	"t": 1708614	"P": 1923.75	"F": 5611}
{"v": 1	"t": 1708635	"P": 1926.25	"F": 5575}
{"v": 1	"t": 1708655	"P": 1924.75	"F": 5595}
{"v": 1	"t": 1708676	"P": 1920.0	"F": 5731}
{"v": 1	"t": 1708696	"P": 1917.0	"F": 5538}
{"v": 1	"t": 1708716	"P": 1903.5	"F": 5685}
{"v": 1	"t": 1708737	"P": 1899.0	"F": 5689}
{"v": 1	"t": 1708757	"P": 1891.5	"F": 5807}
{"v": 1	"t": 1708778	"P": 1881.75	"F": 5644}
{"v": 1	"t": 1708798	"P": 1877.25	"F": 5793}
{"v": 1	"t": 1708818	"P": 1867.75	"F": 5688}
{"v": 1	"t": 1708839	"P": 1857.75	"F": 5718}
{"v": 1	"t": 1708859	"P": 1857.5	"F": 5785}
{"v": 1	"t": 1708879	"P": 1851.5	"F": 5583}
{"v": 1	"t": 1708900	"P": 1835.75	"F": 5447}
{"v": 1	"t": 1708920	"P": 1841.0	"F": 5661}
{"v": 1	"t": 1708940	"P": 1824.0	"F": 5733}
{"v": 1	"t": 1708961	"P": 1827.0	"F": 5888}
{"v": 1	"t": 1708981	"P": 1817.5	"F": 5773}
{"v": 1	"t": 1709001	"P": 1817.25	"F": 5748}
{"v": 1	"t": 1709022	"P": 1802.75	"F": 5571}
{"v": 1	"t": 1709042	"P": 1802.5	"F": 5393}
{"v": 1	"t": 1709063	"P": 1800.0	"F": 5800}
{"v": 1	"t": 1709083	"P": 1798.0	"F": 5626}
{"v": 1	"t": 1709103	"P": 1806.0	"F": 5697}
{"v": 1	"t": 1709124	"P": 1792.5	"F": 5732}
{"v": 1	"t": 1709144	"P": 1804.0	"F": 5976}
{"v": 1	"t": 1709164	"P": 1786.5	"F": 5563}
{"v": 1	"t": 1709185	"P": 1796.25	"F": 5915}
{"v": 1	"t": 1709205	"P": 1792.5	"F": 5583}
{"v": 1	"t": 1709225	"P": 1785.5	"F": 5670}
{"v": 1	"t": 1709246	"P": 1788.75	"F": 5446}
{"v": 1	"t": 1709266	"P": 1796.0	"F": 5501}
{"v": 1	"t": 1709287	"P": 1789.25	"F": 5763}
{"v": 1	"t": 1709307	"P": 1792.0	"F": 5820}
{"v": 1	"t": 1709327	"P": 1793.5	"F": 5719}
{"v": 1	"t": 1709348	"P": 1792.5	"F": 5704}
{"v": 1	"t": 1709368	"P": 1801.75	"F": 5594}
{"v": 1	"t": 1709389	"P": 1805.0	"F": 5649}
{"v": 1	"t": 1709409	"P": 1798.25	"F": 5797}
{"v": 1	"t": 1709429	"P": 1801.5	"F": 5659}
{"v": 1	"t": 1709450	"P": 1806.75	"F": 5749}
{"v": 1	"t": 1709470	"P": 1814.0	"F": 5743}
{"v": 1	"t": 1709490	"P": 1814.0	"F": 5427}
{"v": 1	"t": 1709511	"P": 1805.0	"F": 5704}
{"v": 1	"t": 1709531	"P": 1814.25	"F": 5720}
{"v": 1	"t": 1709551	"P": 1817.5	"F": 5663}
{"v": 1	"t": 1709572	"P": 1818.25	"F": 5572}
{"v": 1	"t": 1709592	"P": 1830.5	"F": 5579	"C": 45.305	"D": 3145	"sn": 54091779688249	"file": "/data/device_log/data0000.out"}
{"v": 1	"t": 1709612	"P": 1834.0	"F": 5592}
{"v": 1	"t": 1709633	"P": 1835.5	"F": 5540}
{"v": 1	"t": 1709653	"P": 1845.5	"F": 5666}
{"v": 1	"t": 1709674	"P": 1864.0	"F": 5527}
{"v": 1	"t": 1709694	"P": 1865.0	"F": 5422}
{"v": 1	"t": 1709714	"P": 1875.5	"F": 5435}
{"v": 1	"t": 1709735	"P": 1886.25	"F": 5601}
{"v": 1	"t": 1709755	"P": 1887.5	"F": 5683}
{"v": 1	"t": 1709775	"P": 1904.0	"F": 5743}
{"v": 1	"t": 1709796	"P": 1893.0	"F": 5717}
{"v": 1	"t": 1709816	"P": 1909.5	"F": 5399}
{"v": 1	"t": 1709836	"P": 1901.25	"F": 5619}
{"v": 1	"t": 1709857	"P": 1920.25	"F": 5526}
{"v": 1	"t": 1709877	"P": 1914.25	"F": 5890}
{"v": 1	"t": 1709898	"P": 1915.25	"F": 5573}
{"v": 1	"t": 1709918	"P": 1925.75	"F": 5405}
{"v": 1	"t": 1709938	"P": 1932.25	"F": 5668}
{"v": 1	"t": 1709959	"P": 1931.0	"F": 5590}
{"v": 1	"t": 1709980	"P": 1939.75	"F": 5707}
{"v": 1	"t": 1710000	"P": 1934.5	"F": 5366}
{"v": 1	"t": 1710020	"P": 1938.25	"F": 5734}
{"v": 1	"t": 1710041	"P": 1952.0	"F": 5751}
{"v": 1	"t": 1710061	"P": 1942.5	"F": 5814}
{"v": 1	"t": 1710081	"P": 1945.0	"F": 5720}
{"v": 1	"t": 1710102	"P": 1951.75	"F": 5777}
{"v": 1	"t": 1710122	"P": 1955.25	"F": 5687}
{"v": 1	"t": 1710143	"P": 1948.75	"F": 5803}
{"v": 1	"t": 1710163	"P": 1950.5	"F": 5735}
{"v": 1	"t": 1710183	"P": 1956.75	"F": 5682}
{"v": 1	"t": 1710204	"P": 1956.25	"F": 5789}
{"v": 1	"t": 1710224	"P": 1960.5	"F": 5541}
{"v": 1	"t": 1710244	"P": 1955.5	"F": 5668}
{"v": 1	"t": 1710265	"P": 1963.75	"F": 5601}
{"v": 1	"t": 1710285	"P": 1956.25	"F": 5611}
{"v": 1	"t": 1710306	"P": 1958.25	"F": 5554}
{"v": 1	"t": 1710326	"P": 1971.0	"F": 5813}
{"v": 1	"t": 1710346	"P": 1956.25	"F": 5413}
{"v": 1	"t": 1710367	"P": 1964.0	"F": 5705}
{"v": 1	"t": 1710387	"P": 1961.5	"F": 5491}
{"v": 1	"t": 1710407	"P": 1960.75	"F": 5512}
{"v": 1	"t": 1710428	"P": 1959.75	"F": 5399}
{"v": 1	"t": 1710448	"P": 1961.5	"F": 5467}
{"v": 1	"t": 1710468	"P": 1962.75	"F": 5614}
{"v": 1	"t": 1710489	"P": 1966.25	"F": 5612}
{"v": 1	"t": 1710509	"P": 1961.5	"F": 5729}
{"v": 1	"t": 1710530	"P": 1963.75	"F": 5663}
{"v": 1	"t": 1710550	"P": 1964.0	"F": 5757}
{"v": 1	"t": 1710570	"P": 1964.5	"F": 5596}
{"v": 1	"t": 1710591	"P": 1973.0	"F": 5635}
{"v": 1	"t": 1710611	"P": 1965.5	"F": 5582	"C": 45.3	"D": 3145	"sn": 54091779688249	"file": "/data/device_log/data0000.out"}
{"v": 1	"t": 1710632	"P": 1973.5	"F": 5762}
{"v": 1	"t": 1710652	"P": 1963.5	"F": 5543}
{"v": 1	"t": 1710672	"P": 1959.0	"F": 5714}
{"v": 1	"t": 1710693	"P": 1959.5	"F": 5692}
{"v": 1	"t": 1710713	"P": 1968.0	"F": 5766}
{"v": 1	"t": 1710733	"P": 1966.75	"F": 5618}
{"v": 1	"t": 1710754	"P": 1967.25	"F": 5785}
{"v": 1	"t": 1710774	"P": 1950.25	"F": 5663}
{"v": 1	"t": 1710795	"P": 1957.5	"F": 5544}
{"v": 1	"t": 1710815	"P": 1959.5	"F": 5436}
{"v": 1	"t": 1710835	"P": 1952.0	"F": 5582}
{"v": 1	"t": 1710856	"P": 1951.75	"F": 5650}
{"v": 1	"t": 1710876	"P": 1958.0	"F": 5750}
{"v": 1	"t": 1710896	"P": 1955.0	"F": 5661}
{"v": 1	"t": 1710917	"P": 1954.0	"F": 5703}
{"v": 1	"t": 1710937	"P": 1955.75	"F": 5594}
{"v": 1	"t": 1710958	"P": 1948.5	"F": 5568}
{"v": 1	"t": 1710978	"P": 1946.25	"F": 5651}
{"v": 1	"t": 1710998	"P": 1939.0	"F": 5646}
{"v": 1	"t": 1711019	"P": 1930.0	"F": 5523}
{"v": 1	"t": 1711039	"P": 1935.75	"F": 5520}
{"v": 1	"t": 1711059	"P": 1924.5	"F": 5852}
{"v": 1	"t": 1711080	"P": 1917.25	"F": 5827}
{"v": 1	"t": 1711100	"P": 1910.5	"F": 5574}
{"v": 1	"t": 1711121	"P": 1890.25	"F": 5754}
{"v": 1	"t": 1711141	"P": 1887.0	"F": 5566}
{"v": 1	"t": 1711161	"P": 1876.25	"F": 5545}
{"v": 1	"t": 1711182	"P": 1871.25	"F": 5614}
{"v": 1	"t": 1711202	"P": 1860.0	"F": 5656}
{"v": 1	"t": 1711222	"P": 1845.5	"F": 5540}
{"v": 1	"t": 1711243	"P": 1844.5	"F": 5775}
{"v": 1	"t": 1711263	"P": 1828.25	"F": 5856}
{"v": 1	"t": 1711284	"P": 1824.75	"F": 5698}
{"v": 1	"t": 1711304	"P": 1812.0	"F": 5599}
{"v": 1	"t": 1711324	"P": 1817.0	"F": 5663}
{"v": 1	"t": 1711345	"P": 1821.5	"F": 5539}
{"v": 1	"t": 1711365	"P": 1800.25	"F": 5783}
{"v": 1	"t": 1711385	"P": 1798.25	"F": 5763}
{"v": 1	"t": 1711406	"P": 1790.25	"F": 5778}
{"v": 1	"t": 1711426	"P": 1797.75	"F": 5655}
{"v": 1	"t": 1711447	"P": 1786.25	"F": 5838}
{"v": 1	"t": 1711467	"P": 1785.75	"F": 5740}
{"v": 1	"t": 1711487	"P": 1792.0	"F": 5551}
{"v": 1	"t": 1711508	"P": 1784.5	"F": 5484}
{"v": 1	"t": 1711528	"P": 1789.0	"F": 5900}
{"v": 1	"t": 1711548	"P": 1781.0	"F": 5670}
{"v": 1	"t": 1711569	"P": 1786.75	"F": 5684}
{"v": 1	"t": 1711589	"P": 1783.0	"F": 5539}
{"v": 1	"t": 1711609	"P": 1788.25	"F": 5720}
{"v": 1	"t": 1711630	"P": 1791.0	"F": 5875	"C": 45.315	"D": 3145	"sn": 54091779688249	"file": "/data/device_log/data0000.out"}
{"v": 1	"t": 1711650	"P": 1789.5	"F": 5831}
{"v": 1	"t": 1711671	"P": 1787.75	"F": 5718}
{"v": 1	"t": 1711691	"P": 1802.75	"F": 5678}
{"v": 1	"t": 1711711	"P": 1798.75	"F": 5779}
{"v": 1	"t": 1711732	"P": 1793.25	"F": 5598}
{"v": 1	"t": 1711752	"P": 1810.75	"F": 5793}
{"v": 1	"t": 1711772	"P": 1816.0	"F": 5564}
{"v": 1	"t": 1711793	"P": 1810.25	"F": 5519}
{"v": 1	"t": 1711813	"P": 1816.75	"F": 5731}
{"v": 1	"t": 1711834	"P": 1821.0	"F": 5663}
{"v": 1	"t": 1711854	"P": 1824.25	"F": 5691}
{"v": 1	"t": 1711874	"P": 1837.25	"F": 5918}
{"v": 1	"t": 1711895	"P": 1842.0	"F": 5481}
{"v": 1	"t": 1711915	"P": 1842.75	"F": 5790}
{"v": 1	"t": 1711935	"P": 1859.25	"F": 5652}
{"v": 1	"t": 1711956	"P": 1864.5	"F": 5693}
{"v": 1	"t": 1711976	"P": 1866.0	"F": 5769}
{"v": 1	"t": 1711997	"P": 1866.0	"F": 5663}
{"v": 1	"t": 1712017	"P": 1866.75	"F": 5729}
{"v": 1	"t": 1712037	"P": 1886.5	"F": 5455}
{"v": 1	"t": 1712058	"P": 1884.75	"F": 5630}
{"v": 1	"t": 1712078	"P": 1889.5	"F": 5722}
{"v": 1	"t": 1712098	"P": 1895.0	"F": 5281}
{"v": 1	"t": 1712119	"P": 1907.5	"F": 5441}
{"v": 1	"t": 1712139	"P": 1901.25	"F": 5793}
{"v": 1	"t": 1712160	"P": 1904.25	"F": 5651}
{"v": 1	"t": 1712180	"P": 1915.25	"F": 5658}
{"v": 1	"t": 1712200	"P": 1916.0	"F": 5582}
{"v": 1	"t": 1712221	"P": 1909.5	"F": 5755}
{"v": 1	"t": 1712241	"P": 1924.0	"F": 5751}
{"v": 1	"t": 1712261	"P": 1923.25	"F": 5603}
{"v": 1	"t": 1712282	"P": 1928.0	"F": 5699}
{"v": 1	"t": 1712302	"P": 1936.0	"F": 5766}
{"v": 1	"t": 1712322	"P": 1935.25	"F": 5705}
{"v": 1	"t": 1712343	"P": 1936.25	"F": 5977}
{"v": 1	"t": 1712363	"P": 1946.25	"F": 5603}
{"v": 1	"t": 1712384	"P": 1950.0	"F": 5767}
{"v": 1	"t": 1712404	"P": 1954.5	"F": 5532}
{"v": 1	"t": 1712424	"P": 1949.25	"F": 5481}
{"v": 1	"t": 1712445	"P": 1953.25	"F": 5774}
{"v": 1	"t": 1712465	"P": 1946.25	"F": 5630}
{"v": 1	"t": 1712486	"P": 1948.5	"F": 5533}
{"v": 1	"t": 1712506	"P": 1956.5	"F": 5718}
{"v": 1	"t": 1712526	"P": 1959.0	"F": 5546}
{"v": 1	"t": 1712547	"P": 1953.75	"F": 5735}
{"v": 1	"t": 1712567	"P": 1957.0	"F": 5681}
{"v": 1	"t": 1712587	"P": 1972.0	"F": 5463}
{"v": 1	"t": 1712608	"P": 1960.75	"F": 5667}
{"v": 1	"t": 1712628	"P": 1956.75	"F": 5360}
{"v": 1	"t": 1712648	"P": 1959.0	"F": 5896	"C": 45.295	"D": 3145	"sn": 54091779688249	"file": "/data/device_log/data0000.out"}
{"v": 1	"t": 1712669	"P": 1970.5	"F": 5660}
{"v": 1	"t": 1712689	"P": 1965.75	"F": 5783}
{"v": 1	"t": 1712710	"P": 1965.5	"F": 5623}
{"v": 1	"t": 1712730	"P": 1971.5	"F": 5840}
{"v": 1	"t": 1712750	"P": 1967.25	"F": 5453}
{"v": 1	"t": 1712771	"P": 1969.75	"F": 5612}
{"v": 1	"t": 1712791	"P": 1977.25	"F": 5693}
{"v": 1	"t": 1712811	"P": 1976.5	"F": 5561}
{"v": 1	"t": 1712832	"P": 1970.5	"F": 5597}
{"v": 1	"t": 1712852	"P": 1979.0	"F": 5832}
{"v": 1	"t": 1712872	"P": 1979.0	"F": 5640}
{"v": 1	"t": 1712893	"P": 1977.25	"F": 5676}
{"v": 1	"t": 1712913	"P": 1974.75	"F": 5808}
{"v": 1	"t": 1712934	"P": 1971.75	"F": 5619}
{"v": 1	"t": 1712954	"P": 1968.5	"F": 5872}
{"v": 1	"t": 1712974	"P": 1971.5	"F": 5654}
{"v": 1	"t": 1712995	"P": 1970.75	"F": 5506}
{"v": 1	"t": 1713015	"P": 1967.5	"F": 5647}
{"v": 1	"t": 1713036	"P": 1964.5	"F": 5800}
{"v": 1	"t": 1713056	"P": 1968.0	"F": 5398}
{"v": 1	"t": 1713077	"P": 1965.75	"F": 5742}
{"v": 1	"t": 1713097	"P": 1944.75	"F": 5607}
{"v": 1	"t": 1713117	"P": 1947.25	"F": 5703}
{"v": 1	"t": 1713138	"P": 1942.75	"F": 5568}
{"v": 1	"t": 1713158	"P": 1936.0	"F": 5709}
{"v": 1	"t": 1713179	"P": 1923.0	"F": 5447}
{"v": 1	"t": 1713199	"P": 1921.75	"F": 5673}
{"v": 1	"t": 1713219	"P": 1905.25	"F": 5940}
{"v": 1	"t": 1713240	"P": 1902.5	"F": 5624}
{"v": 1	"t": 1713260	"P": 1896.0	"F": 5735}
{"v": 1	"t": 1713280	"P": 1869.25	"F": 5446}
{"v": 1	"t": 1713301	"P": 1874.75	"F": 5607}
{"v": 1	"t": 1713321	"P": 1864.5	"F": 5897}
{"v": 1	"t": 1713342	"P": 1854.5	"F": 5742}
{"v": 1	"t": 1713362	"P": 1844.0	"F": 5667}
{"v": 1	"t": 1713382	"P": 1839.5	"F": 5617}
{"v": 1	"t": 1713403	"P": 1837.5	"F": 5858}
{"v": 1	"t": 1713423	"P": 1826.25	"F": 5910}
{"v": 1	"t": 1713443	"P": 1822.0	"F": 5641}
{"v": 1	"t": 1713464	"P": 1816.0	"F": 5558}
{"v": 1	"t": 1713484	"P": 1815.5	"F": 5673}
{"v": 1	"t": 1713504	"P": 1809.75	"F": 5723}
{"v": 1	"t": 1713525	"P": 1802.5	"F": 5792}
{"v": 1	"t": 1713545	"P": 1798.0	"F": 5661}
{"v": 1	"t": 1713566	"P": 1793.0	"F": 5498}
{"v": 1	"t": 1713586	"P": 1803.5	"F": 5659}
{"v": 1	"t": 1713606	"P": 1787.25	"F": 5651}
{"v": 1	"t": 1713627	"P": 1789.5	"F": 5844}
{"v": 1	"t": 1713647	"P": 1795.25	"F": 5774}
{"v": 1	"t": 1713668	"P": 1784.75	"F": 5750	"C": 45.275	"D": 3145	"sn": 54091779688249	"file": "/data/device_log/data0000.out"}
{"v": 1	"t": 1713688	"P": 1789.5	"F": 5691}
{"v": 1	"t": 1713708	"P": 1783.5	"F": 5715}
{"v": 1	"t": 1713729	"P": 1794.0	"F": 5532}
{"v": 1	"t": 1713749	"P": 1789.5	"F": 5537}
{"v": 1	"t": 1713769	"P": 1795.0	"F": 5436}
{"v": 1	"t": 1713790	"P": 1797.0	"F": 5555}
{"v": 1	"t": 1713810	"P": 1791.75	"F": 5873}
{"v": 1	"t": 1713830	"P": 1785.25	"F": 5608}
{"v": 1	"t": 1713851	"P": 1797.75	"F": 5711}
{"v": 1	"t": 1713871	"P": 1800.75	"F": 5584}
{"v": 1	"t": 1713892	"P": 1803.25	"F": 5507}
{"v": 1	"t": 1713912	"P": 1799.0	"F": 5707}
{"v": 1	"t": 1713932	"P": 1806.75	"F": 5693}
{"v": 1	"t": 1713953	"P": 1811.25	"F": 5634}
{"v": 1	"t": 1713973	"P": 1809.25	"F": 5646}
{"v": 1	"t": 1713993	"P": 1824.25	"F": 5751}
{"v": 1	"t": 1714014	"P": 1817.25	"F": 5307}
{"v": 1	"t": 1714034	"P": 1826.5	"F": 5728}
{"v": 1	"t": 1714055	"P": 1828.75	"F": 5609}
{"v": 1	"t": 1714075	"P": 1847.25	"F": 5796}
{"v": 1	"t": 1714095	"P": 1850.0	"F": 5464}
{"v": 1	"t": 1714116	"P": 1857.25	"F": 5502}
{"v": 1	"t": 1714136	"P": 1872.5	"F": 5527}
{"v": 1	"t": 1714156	"P": 1868.5	"F": 5504}
{"v": 1	"t": 1714177	"P": 1877.25	"F": 5635}
{"v": 1	"t": 1714197	"P": 1889.25	"F": 5485}
{"v": 1	"t": 1714218	"P": 1893.25	"F": 5601}
{"v": 1	"t": 1714238	"P": 1898.5	"F": 5488}
{"v": 1	"t": 1714258	"P": 1901.75	"F": 5664}
{"v": 1	"t": 1714279	"P": 1918.5	"F": 5788}
{"v": 1	"t": 1714299	"P": 1914.5	"F": 5723}
{"v": 1	"t": 1714319	"P": 1930.5	"F": 5693}
{"v": 1	"t": 1714340	"P": 1932.25	"F": 5741}
{"v": 1	"t": 1714360	"P": 1927.0	"F": 5445}
{"v": 1	"t": 1714381	"P": 1933.0	"F": 5672}
{"v": 1	"t": 1714401	"P": 1936.75	"F": 5677}
{"v": 1	"t": 1714421	"P": 1945.25	"F": 5680}
{"v": 1	"t": 1714442	"P": 1946.25	"F": 5417}
{"v": 1	"t": 1714462	"P": 1955.0	"F": 5685}
{"v": 1	"t": 1714482	"P": 1949.25	"F": 5606}
{"v": 1	"t": 1714503	"P": 1955.75	"F": 5616}
{"v": 1	"t": 1714523	"P": 1955.5	"F": 5713}
{"v": 1	"t": 1714543	"P": 1960.75	"F": 5685}
{"v": 1	"t": 1714564	"P": 1953.25	"F": 5621}
{"v": 1	"t": 1714584	"P": 1965.75	"F": 5494}
{"v": 1	"t": 1714605	"P": 1961.75	"F": 5668}
{"v": 1	"t": 1714625	"P": 1971.5	"F": 5561}
{"v": 1	"t": 1714645	"P": 1968.5	"F": 5727}
{"v": 1	"t": 1714666	"P": 1972.75	"F": 5581}
{"v": 1	"t": 1714686	"P": 1966.5	"F": 5675	"C": 45.275	"D": 3145	"sn": 54091779688249	"file": "/data/device_log/data0000.out"}
{"v": 1	"t": 1714706	"P": 1978.75	"F": 5634}
{"v": 1	"t": 1714727	"P": 1977.5	"F": 5488}
{"v": 1	"t": 1714747	"P": 1973.5	"F": 5624}
{"v": 1	"t": 1714768	"P": 1986.25	"F": 5712}
{"v": 1	"t": 1714788	"P": 1983.0	"F": 5630}
{"v": 1	"t": 1714808	"P": 1985.0	"F": 5528}
{"v": 1	"t": 1714829	"P": 1987.0	"F": 5742}
{"v": 1	"t": 1714849	"P": 1972.75	"F": 5635}
{"v": 1	"t": 1714869	"P": 1987.75	"F": 5424}
{"v": 1	"t": 1714890	"P": 1979.5	"F": 5522}
{"v": 1	"t": 1714910	"P": 1976.25	"F": 5584}
{"v": 1	"t": 1714930	"P": 1995.5	"F": 5579}
{"v": 1	"t": 1714951	"P": 1982.0	"F": 5470}
{"v": 1	"t": 1714971	"P": 1996.5	"F": 5745}
{"v": 1	"t": 1714992	"P": 1985.0	"F": 5554}
{"v": 1	"t": 1715012	"P": 1990.25	"F": 5626}
{"v": 1	"t": 1715032	"P": 1992.25	"F": 5592}
{"v": 1	"t": 1715053	"P": 1987.0	"F": 5567}
{"v": 1	"t": 1715073	"P": 1993.75	"F": 5581}
{"v": 1	"t": 1715093	"P": 1990.0	"F": 5684}
{"v": 1	"t": 1715114	"P": 1993.5	"F": 5554}
{"v": 1	"t": 1715134	"P": 1985.75	"F": 5688}
{"v": 1	"t": 1715155	"P": 1979.5	"F": 5696}
{"v": 1	"t": 1715175	"P": 1983.75	"F": 5720}
{"v": 1	"t": 1715195	"P": 1983.5	"F": 5585}
{"v": 1	"t": 1715216	"P": 1974.5	"F": 5779}
{"v": 1	"t": 1715236	"P": 1987.0	"F": 5475}
{"v": 1	"t": 1715256	"P": 1976.0	"F": 5594}
{"v": 1	"t": 1715277	"P": 1958.5	"F": 5674}
{"v": 1	"t": 1715297	"P": 1962.25	"F": 5552}
{"v": 1	"t": 1715318	"P": 1954.75	"F": 5617}
{"v": 1	"t": 1715338	"P": 1941.5	"F": 5862}
{"v": 1	"t": 1715358	"P": 1938.25	"F": 5641}
{"v": 1	"t": 1715379	"P": 1925.0	"F": 5865}
{"v": 1	"t": 1715399	"P": 1921.75	"F": 5780}
{"v": 1	"t": 1715419	"P": 1890.75	"F": 5465}
{"v": 1	"t": 1715440	"P": 1903.25	"F": 5807}
{"v": 1	"t": 1715460	"P": 1866.75	"F": 5625}
{"v": 1	"t": 1715481	"P": 1871.75	"F": 5707}
{"v": 1	"t": 1715501	"P": 1860.75	"F": 5628}
{"v": 1	"t": 1715521	"P": 1856.0	"F": 5595}
{"v": 1	"t": 1715542	"P": 1839.5	"F": 5797}
{"v": 1	"t": 1715562	"P": 1832.75	"F": 5539}
{"v": 1	"t": 1715582	"P": 1836.0	"F": 5816}
{"v": 1	"t": 1715603	"P": 1825.0	"F": 5540}
{"v": 1	"t": 1715623	"P": 1815.25	"F": 5655}
{"v": 1	"t": 1715643	"P": 1808.5	"F": 5439}
{"v": 1	"t": 1715664	"P": 1814.75	"F": 5767}
{"v": 1	"t": 1715684	"P": 1795.75	"F": 5856}
{"v": 1	"t": 1715705	"P": 1805.0	"F": 5847	"C": 45.295	"D": 3145	"sn": 54091779688249	"file": "/data/device_log/data0000.out"}
{"v": 1	"t": 1715725	"P": 1805.25	"F": 5783}
{"v": 1	"t": 1715745	"P": 1796.5	"F": 5792}
{"v": 1	"t": 1715766	"P": 1791.75	"F": 5470}
{"v": 1	"t": 1715786	"P": 1792.5	"F": 5661}
{"v": 1	"t": 1715806	"P": 1788.5	"F": 5483}
{"v": 1	"t": 1715827	"P": 1786.25	"F": 5779}
{"v": 1	"t": 1715847	"P": 1788.0	"F": 5665}
{"v": 1	"t": 1715868	"P": 1790.75	"F": 5704}
{"v": 1	"t": 1715888	"P": 1793.5	"F": 5792}
{"v": 1	"t": 1715908	"P": 1786.75	"F": 5643}
{"v": 1	"t": 1715929	"P": 1797.75	"F": 5728}
{"v": 1	"t": 1715949	"P": 1779.5	"F": 5754}
{"v": 1	"t": 1715970	"P": 1792.75	"F": 5704}
{"v": 1	"t": 1715990	"P": 1793.0	"F": 5746}
{"v": 1	"t": 1716010	"P": 1796.0	"F": 5850}
{"v": 1	"t": 1716031	"P": 1792.0	"F": 5541}
{"v": 1	"t": 1716051	"P": 1807.0	"F": 5823}
{"v": 1	"t": 1716071	"P": 1801.0	"F": 5532}
{"v": 1	"t": 1716092	"P": 1800.0	"F": 5776}
{"v": 1	"t": 1716112	"P": 1811.5	"F": 5662}
{"v": 1	"t": 1716132	"P": 1807.5	"F": 5582}
{"v": 1	"t": 1716153	"P": 1812.5	"F": 5626}
{"v": 1	"t": 1716173	"P": 1821.5	"F": 5724}
{"v": 1	"t": 1716194	"P": 1825.25	"F": 5569}
{"v": 1	"t": 1716214	"P": 1836.25	"F": 5370}
{"v": 1	"t": 1716234	"P": 1838.5	"F": 5553}
{"v": 1	"t": 1716255	"P": 1853.75	"F": 5688}
{"v": 1	"t": 1716275	"P": 1860.25	"F": 5427}
{"v": 1	"t": 1716295	"P": 1865.25	"F": 5457}
{"v": 1	"t": 1716316	"P": 1869.25	"F": 5675}
{"v": 1	"t": 1716336	"P": 1877.0	"F": 5742}
{"v": 1	"t": 1716357	"P": 1890.5	"F": 5719}
{"v": 1	"t": 1716377	"P": 1889.75	"F": 5739}
{"v": 1	"t": 1716397	"P": 1896.25	"F": 5500}
{"v": 1	"t": 1716418	"P": 1908.5	"F": 5700}
{"v": 1	"t": 1716438	"P": 1895.5	"F": 5651}
{"v": 1	"t": 1716458	"P": 1914.25	"F": 5813}
{"v": 1	"t": 1716479	"P": 1911.0	"F": 5549}
{"v": 1	"t": 1716499	"P": 1924.25	"F": 5571}
{"v": 1	"t": 1716520	"P": 1926.0	"F": 5746}
{"v": 1	"t": 1716540	"P": 1926.0	"F": 5690}
{"v": 1	"t": 1716560	"P": 1929.75	"F": 5788}
{"v": 1	"t": 1716581	"P": 1925.0	"F": 5538}
{"v": 1	"t": 1716601	"P": 1936.25	"F": 5616}
{"v": 1	"t": 1716622	"P": 1935.0	"F": 5589}
{"v": 1	"t": 1716642	"P": 1938.0	"F": 5558}
{"v": 1	"t": 1716663	"P": 1931.25	"F": 5602}
{"v": 1	"t": 1716683	"P": 1931.25	"F": 5731}
{"v": 1	"t": 1716704	"P": 1941.5	"F": 5696}
{"v": 1	"t": 1716724	"P": 1941.5	"F": 5733	"C": 45.275	"D": 3145	"sn": 54091779688249	"file": "/data/device_log/data0000.out"}
{"v": 1	"t": 1716744	"P": 1942.0	"F": 5593}
{"v": 1	"t": 1716765	"P": 1936.0	"F": 5591}
{"v": 1	"t": 1716785	"P": 1949.25	"F": 5763}
{"v": 1	"t": 1716805	"P": 1937.25	"F": 5658}
{"v": 1	"t": 1716826	"P": 1940.5	"F": 5608}
{"v": 1	"t": 1716846	"P": 1942.5	"F": 5576}
{"v": 1	"t": 1716867	"P": 1937.75	"F": 5638}
{"v": 1	"t": 1716887	"P": 1942.0	"F": 5642}
{"v": 1	"t": 1716907	"P": 1940.0	"F": 5506}
{"v": 1	"t": 1716928	"P": 1938.0	"F": 5635}
{"v": 1	"t": 1716948	"P": 1940.0	"F": 5555}
{"v": 1	"t": 1716969	"P": 1945.75	"F": 5881}
{"v": 1	"t": 1716989	"P": 1933.25	"F": 5540}
{"v": 1	"t": 1717009	"P": 1942.75	"F": 5730}
{"v": 1	"t": 1717030	"P": 1943.75	"F": 5530}
{"v": 1	"t": 1717050	"P": 1946.75	"F": 5513}
{"v": 1	"t": 1717070	"P": 1938.0	"F": 5530}
{"v": 1	"t": 1717091	"P": 1953.5	"F": 5676}
{"v": 1	"t": 1717111	"P": 1941.5	"F": 5591}
{"v": 1	"t": 1717132	"P": 1937.5	"F": 5630}
{"v": 1	"t": 1717152	"P": 1940.75	"F": 5496}
{"v": 1	"t": 1717172	"P": 1951.25	"F": 5560}
{"v": 1	"t": 1717193	"P": 1950.0	"F": 5659}
{"v": 1	"t": 1717213	"P": 1946.75	"F": 5636}
{"v": 1	"t": 1717233	"P": 1952.25	"F": 5637}
{"v": 1	"t": 1717254	"P": 1950.25	"F": 5690}
{"v": 1	"t": 1717274	"P": 1947.0	"F": 5749}
{"v": 1	"t": 1717295	"P": 1946.75	"F": 5593}
{"v": 1	"t": 1717315	"P": 1953.0	"F": 5663}
{"v": 1	"t": 1717335	"P": 1947.5	"F": 5679}
{"v": 1	"t": 1717356	"P": 1943.5	"F": 5580}
{"v": 1	"t": 1717376	"P": 1949.0	"F": 5546}
{"v": 1	"t": 1717396	"P": 1948.25	"F": 5436}
{"v": 1	"t": 1717417	"P": 1946.0	"F": 5504}
{"v": 1	"t": 1717437	"P": 1951.5	"F": 5550}
{"v": 1	"t": 1717458	"P": 1939.5	"F": 5743}
{"v": 1	"t": 1717478	"P": 1931.0	"F": 5496}
{"v": 1	"t": 1717498	"P": 1943.25	"F": 5723}
{"v": 1	"t": 1717519	"P": 1929.0	"F": 5600}
{"v": 1	"t": 1717539	"P": 1928.5	"F": 5678}
{"v": 1	"t": 1717560	"P": 1917.5	"F": 5814}
{"v": 1	"t": 1717580	"P": 1906.0	"F": 5389}
{"v": 1	"t": 1717600	"P": 1903.0	"F": 5534}
{"v": 1	"t": 1717621	"P": 1895.5	"F": 5740}
{"v": 1	"t": 1717641	"P": 1883.25	"F": 5689}
{"v": 1	"t": 1717661	"P": 1870.25	"F": 5770}
{"v": 1	"t": 1717682	"P": 1867.75	"F": 5657}
{"v": 1	"t": 1717702	"P": 1863.75	"F": 5553}
{"v": 1	"t": 1717723	"P": 1852.5	"F": 5576}
{"v": 1	"t": 1717743	"P": 1843.0	"F": 5600	"C": 45.29	"D": 3145	"sn": 54091779688249	"file": "/data/device_log/data0000.out"}
{"v": 1	"t": 1717763	"P": 1848.0	"F": 5753}
{"v": 1	"t": 1717784	"P": 1831.25	"F": 5585}
{"v": 1	"t": 1717804	"P": 1832.0	"F": 5651}
{"v": 1	"t": 1717824	"P": 1818.75	"F": 5617}
{"v": 1	"t": 1717845	"P": 1821.25	"F": 5679}
{"v": 1	"t": 1717865	"P": 1818.25	"F": 5813}
{"v": 1	"t": 1717886	"P": 1805.75	"F": 5591}
{"v": 1	"t": 1717906	"P": 1817.75	"F": 5398}
{"v": 1	"t": 1717926	"P": 1803.0	"F": 5889}
{"v": 1	"t": 1717947	"P": 1807.75	"F": 5752}
{"v": 1	"t": 1717967	"P": 1804.5	"F": 5759}
{"v": 1	"t": 1717987	"P": 1809.75	"F": 5667}
{"v": 1	"t": 1718008	"P": 1797.75	"F": 5690}
{"v": 1	"t": 1718028	"P": 1798.0	"F": 5521}
{"v": 1	"t": 1718049	"P": 1798.25	"F": 5902}
{"v": 1	"t": 1718069	"P": 1799.5	"F": 5717}
{"v": 1	"t": 1718089	"P": 1794.5	"F": 5809}
{"v": 1	"t": 1718110	"P": 1799.25	"F": 5428}
{"v": 1	"t": 1718130	"P": 1797.25	"F": 5417}
{"v": 1	"t": 1718150	"P": 1795.75	"F": 5744}
{"v": 1	"t": 1718171	"P": 1803.25	"F": 5856}
{"v": 1	"t": 1718191	"P": 1793.0	"F": 5661}
{"v": 1	"t": 1718212	"P": 1801.0	"F": 5561}
{"v": 1	"t": 1718232	"P": 1801.0	"F": 5872}
{"v": 1	"t": 1718252	"P": 1800.5	"F": 5828}
{"v": 1	"t": 1718273	"P": 1802.5	"F": 5785}
{"v": 1	"t": 1718293	"P": 1803.5	"F": 5571}
{"v": 1	"t": 1718313	"P": 1807.0	"F": 5890}
{"v": 1	"t": 1718334	"P": 1806.0	"F": 5797}
{"v": 1	"t": 1718354	"P": 1803.0	"F": 5839}
{"v": 1	"t": 1718375	"P": 1813.75	"F": 5868}
{"v": 1	"t": 1718395	"P": 1816.0	"F": 5621}
{"v": 1	"t": 1718415	"P": 1804.75	"F": 5749}
{"v": 1	"t": 1718436	"P": 1821.75	"F": 5683}
{"v": 1	"t": 1718456	"P": 1828.25	"F": 5542}
{"v": 1	"t": 1718476	"P": 1830.0	"F": 5624}
{"v": 1	"t": 1718497	"P": 1843.75	"F": 5554}
{"v": 1	"t": 1718517	"P": 1853.25	"F": 5781}
{"v": 1	"t": 1718537	"P": 1857.75	"F": 5869}
{"v": 1	"t": 1718558	"P": 1865.5	"F": 5620}
{"v": 1	"t": 1718578	"P": 1876.25	"F": 5526}
{"v": 1	"t": 1718599	"P": 1887.0	"F": 5513}
{"v": 1	"t": 1718619	"P": 1894.75	"F": 5460}
{"v": 1	"t": 1718640	"P": 1894.25	"F": 5614}
{"v": 1	"t": 1718660	"P": 1911.75	"F": 5684}
{"v": 1	"t": 1718680	"P": 1914.0	"F": 5839}
{"v": 1	"t": 1718701	"P": 1920.75	"F": 5687}
{"v": 1	"t": 1718721	"P": 1938.75	"F": 5643}
{"v": 1	"t": 1718741	"P": 1930.25	"F": 5526}
{"v": 1	"t": 1718762	"P": 1936.5	"F": 5715	"C": 45.255	"D": 3145	"sn": 54091779688249	"file": "/data/device_log/data0000.out"}
{"v": 1	"t": 1718782	"P": 1937.0	"F": 5617}
{"v": 1	"t": 1718803	"P": 1944.25	"F": 5418}
{"v": 1	"t": 1718823	"P": 1941.25	"F": 5266}
{"v": 1	"t": 1718843	"P": 1948.5	"F": 5619}
{"v": 1	"t": 1718864	"P": 1956.5	"F": 5699}
{"v": 1	"t": 1718884	"P": 1953.25	"F": 5560}
{"v": 1	"t": 1718904	"P": 1958.5	"F": 5294}
{"v": 1	"t": 1718925	"P": 1960.5	"F": 5610}
{"v": 1	"t": 1718945	"P": 1962.25	"F": 5633}
{"v": 1	"t": 1718965	"P": 1963.25	"F": 5666}
{"v": 1	"t": 1718986	"P": 1964.75	"F": 5787}
{"v": 1	"t": 1719006	"P": 1969.5	"F": 5599}
{"v": 1	"t": 1719027	"P": 1961.5	"F": 5758}
{"v": 1	"t": 1719047	"P": 1973.75	"F": 5622}
{"v": 1	"t": 1719067	"P": 1975.75	"F": 5733}
{"v": 1	"t": 1719088	"P": 1968.25	"F": 5601}
{"v": 1	"t": 1719108	"P": 1965.25	"F": 5433}
{"v": 1	"t": 1719128	"P": 1978.25	"F": 5617}
{"v": 1	"t": 1719149	"P": 1981.5	"F": 5734}
{"v": 1	"t": 1719169	"P": 1973.5	"F": 5748}
{"v": 1	"t": 1719190	"P": 1977.5	"F": 5382}
{"v": 1	"t": 1719210	"P": 1976.75	"F": 5649}
{"v": 1	"t": 1719230	"P": 1978.25	"F": 5575}
{"v": 1	"t": 1719251	"P": 1975.5	"F": 5415}
{"v": 1	"t": 1719271	"P": 1983.0	"F": 5151}
{"v": 1	"t": 1719292	"P": 1974.0	"F": 5699}
{"v": 1	"t": 1719312	"P": 1973.75	"F": 5388}
{"v": 1	"t": 1719332	"P": 1987.0	"F": 5327}
{"v": 1	"t": 1719353	"P": 1982.75	"F": 5528}
{"v": 1	"t": 1719373	"P": 1981.25	"F": 5610}
{"v": 1	"t": 1719393	"P": 1979.5	"F": 5487}
{"v": 1	"t": 1719414	"P": 1985.25	"F": 5326}
{"v": 1	"t": 1719434	"P": 1979.0	"F": 5577}
{"v": 1	"t": 1719455	"P": 1978.75	"F": 5529}
{"v": 1	"t": 1719475	"P": 1977.25	"F": 5665}
{"v": 1	"t": 1719495	"P": 1976.5	"F": 5442}
{"v": 1	"t": 1719516	"P": 1974.75	"F": 5475}
{"v": 1	"t": 1719536	"P": 1980.25	"F": 5417}
{"v": 1	"t": 1719556	"P": 1969.0	"F": 5554}
{"v": 1	"t": 1719577	"P": 1971.25	"F": 5524}
{"v": 1	"t": 1719597	"P": 1972.5	"F": 5709}
{"v": 1	"t": 1719618	"P": 1959.5	"F": 5747}
{"v": 1	"t": 1719638	"P": 1954.25	"F": 5494}
{"v": 1	"t": 1719658	"P": 1942.75	"F": 5776}
{"v": 1	"t": 1719679	"P": 1953.25	"F": 5461}
{"v": 1	"t": 1719699	"P": 1943.0	"F": 5495}
{"v": 1	"t": 1719719	"P": 1927.75	"F": 5538}
{"v": 1	"t": 1719740	"P": 1915.0	"F": 5834}
{"v": 1	"t": 1719760	"P": 1908.25	"F": 5762}
{"v": 1	"t": 1719780	"P": 1887.0	"F": 5596	"C": 45.27	"D": 3145	"sn": 54091779688249	"file": "/data/device_log/data0000.out"}
{"v": 1	"t": 1719801	"P": 1880.75	"F": 5846}
{"v": 1	"t": 1719821	"P": 1879.75	"F": 5674}
{"v": 1	"t": 1719842	"P": 1858.75	"F": 5830}
{"v": 1	"t": 1719862	"P": 1842.25	"F": 5854}
{"v": 1	"t": 1719882	"P": 1847.75	"F": 5810}
{"v": 1	"t": 1719903	"P": 1841.5	"F": 5636}
{"v": 1	"t": 1719923	"P": 1834.5	"F": 5641}
{"v": 1	"t": 1719944	"P": 1826.75	"F": 5607}
{"v": 1	"t": 1719964	"P": 1818.75	"F": 5784}
{"v": 1	"t": 1719984	"P": 1814.25	"F": 5713}
{"v": 1	"t": 1720005	"P": 1813.5	"F": 5894}
{"v": 1	"t": 1720025	"P": 1810.5	"F": 5863}
{"v": 1	"t": 1720046	"P": 1801.0	"F": 5791}
{"v": 1	"t": 1720066	"P": 1804.25	"F": 5505}
{"v": 1	"t": 1720087	"P": 1801.5	"F": 5891}
{"v": 1	"t": 1720107	"P": 1804.5	"F": 5843}
{"v": 1	"t": 1720127	"P": 1796.5	"F": 5835}
{"v": 1	"t": 1720148	"P": 1792.5	"F": 5872}
{"v": 1	"t": 1720168	"P": 1797.5	"F": 5629}
{"v": 1	"t": 1720189	"P": 1800.75	"F": 5913}
{"v": 1	"t": 1720209	"P": 1801.75	"F": 5726}
{"v": 1	"t": 1720229	"P": 1796.25	"F": 5746}
{"v": 1	"t": 1720250	"P": 1777.0	"F": 5261}
{"v": 1	"t": 1720270	"P": 1784.25	"F": 4994}
{"v": 1	"t": 1720290	"P": 1831.25	"F": 6240}
{"v": 1	"t": 1720311	"P": 1806.75	"F": 6268}
{"v": 1	"t": 1720331	"P": 1774.25	"F": 5207}
{"v": 1	"t": 1720352	"P": 1795.5	"F": 5359}
{"v": 1	"t": 1720372	"P": 1817.0	"F": 5844}
{"v": 1	"t": 1720392	"P": 1794.25	"F": 5527}
{"v": 1	"t": 1720413	"P": 1798.0	"F": 5548}
{"v": 1	"t": 1720433	"P": 1812.5	"F": 5652}
{"v": 1	"t": 1720453	"P": 1820.75	"F": 5635}
{"v": 1	"t": 1720474	"P": 1817.25	"F": 5376}
{"v": 1	"t": 1720494	"P": 1807.0	"F": 5160}
{"v": 1	"t": 1720515	"P": 1812.25	"F": 5417}
{"v": 1	"t": 1720535	"P": 1829.0	"F": 5531}
{"v": 1	"t": 1720555	"P": 1826.0	"F": 5604}
{"v": 1	"t": 1720576	"P": 1833.0	"F": 5467}
{"v": 1	"t": 1720596	"P": 1838.25	"F": 5445}
{"v": 1	"t": 1720616	"P": 1851.0	"F": 5641}
{"v": 1	"t": 1720637	"P": 1854.0	"F": 5610}
{"v": 1	"t": 1720657	"P": 1872.5	"F": 5559}
{"v": 1	"t": 1720678	"P": 1874.75	"F": 5699}
{"v": 1	"t": 1720698	"P": 1880.75	"F": 5520}
{"v": 1	"t": 1720718	"P": 1889.0	"F": 5469}
{"v": 1	"t": 1720739	"P": 1893.25	"F": 5335}
{"v": 1	"t": 1720759	"P": 1898.25	"F": 5368}
{"v": 1	"t": 1720779	"P": 1910.75	"F": 5420}
{"v": 1	"t": 1720800	"P": 1912.25	"F": 5622	"C": 45.275	"D": 3145	"sn": 54091779688249	"file": "/data/device_log/data0000.out"}
{"v": 1	"t": 1720820	"P": 1917.0	"F": 5531}
{"v": 1	"t": 1720841	"P": 1915.75	"F": 5197}
{"v": 1	"t": 1720861	"P": 1928.0	"F": 5520}
{"v": 1	"t": 1720881	"P": 1933.0	"F": 5420}
{"v": 1	"t": 1720902	"P": 1936.25	"F": 5540}
{"v": 1	"t": 1720922	"P": 1940.0	"F": 5453}
{"v": 1	"t": 1720942	"P": 1938.25	"F": 5597}
{"v": 1	"t": 1720963	"P": 1937.0	"F": 5524}
{"v": 1	"t": 1720983	"P": 1935.75	"F": 5640}
{"v": 1	"t": 1721004	"P": 1939.0	"F": 5414}
{"v": 1	"t": 1721024	"P": 1942.0	"F": 5756}
{"v": 1	"t": 1721044	"P": 1948.5	"F": 5617}
{"v": 1	"t": 1721065	"P": 1946.5	"F": 5633}
{"v": 1	"t": 1721085	"P": 1952.25	"F": 5723}
{"v": 1	"t": 1721105	"P": 1942.0	"F": 5457}
{"v": 1	"t": 1721126	"P": 1953.0	"F": 5414}
{"v": 1	"t": 1721146	"P": 1952.25	"F": 5578}
{"v": 1	"t": 1721166	"P": 1948.25	"F": 5634}
{"v": 1	"t": 1721187	"P": 1960.5	"F": 5573}
{"v": 1	"t": 1721207	"P": 1962.75	"F": 5724}
{"v": 1	"t": 1721228	"P": 1955.25	"F": 5695}
{"v": 1	"t": 1721248	"P": 1950.0	"F": 5602}
{"v": 1	"t": 1721268	"P": 1952.5	"F": 5419}
{"v": 1	"t": 1721289	"P": 1960.0	"F": 5465}
{"v": 1	"t": 1721309	"P": 1947.0	"F": 5206}
{"v": 1	"t": 1721330	"P": 1949.5	"F": 5329}
{"v": 1	"t": 1721350	"P": 1960.5	"F": 5329}
{"v": 1	"t": 1721370	"P": 1959.5	"F": 5451}
{"v": 1	"t": 1721391	"P": 1961.5	"F": 5643}
{"v": 1	"t": 1721411	"P": 1965.0	"F": 5590}
{"v": 1	"t": 1721431	"P": 1962.75	"F": 5521}
{"v": 1	"t": 1721452	"P": 1961.5	"F": 5707}
{"v": 1	"t": 1721472	"P": 1955.5	"F": 5369}
{"v": 1	"t": 1721493	"P": 1963.25	"F": 5658}
{"v": 1	"t": 1721513	"P": 1958.5	"F": 5478}
{"v": 1	"t": 1721533	"P": 1968.25	"F": 5701}
{"v": 1	"t": 1721554	"P": 1956.25	"F": 5497}
{"v": 1	"t": 1721574	"P": 1961.5	"F": 5808}
{"v": 1	"t": 1721594	"P": 1961.75	"F": 5562}
{"v": 1	"t": 1721615	"P": 1964.25	"F": 5638}
{"v": 1	"t": 1721635	"P": 1966.5	"F": 5673}
{"v": 1	"t": 1721655	"P": 1959.25	"F": 5658}
{"v": 1	"t": 1721676	"P": 1958.5	"F": 5525}
{"v": 1	"t": 1721696	"P": 1963.5	"F": 5511}
{"v": 1	"t": 1721717	"P": 1959.25	"F": 5646}
{"v": 1	"t": 1721737	"P": 1961.25	"F": 5606}
{"v": 1	"t": 1721757	"P": 1957.75	"F": 5644}
{"v": 1	"t": 1721778	"P": 1960.5	"F": 5579}
{"v": 1	"t": 1721798	"P": 1960.75	"F": 5306}
{"v": 1	"t": 1721818	"P": 1954.25	"F": 5282	"C": 45.255	"D": 3145	"sn": 54091779688249	"file": "/data/device_log/data0000.out"}
{"v": 1	"t": 1721839	"P": 1952.0	"F": 5517}
{"v": 1	"t": 1721859	"P": 1950.5	"F": 5508}
{"v": 1	"t": 1721880	"P": 1949.25	"F": 5263}
{"v": 1	"t": 1721900	"P": 1956.5	"F": 5518}
{"v": 1	"t": 1721920	"P": 1946.5	"F": 5805}
{"v": 1	"t": 1721941	"P": 1947.5	"F": 5613}
{"v": 1	"t": 1721961	"P": 1946.0	"F": 5389}
{"v": 1	"t": 1721981	"P": 1936.25	"F": 5410}
{"v": 1	"t": 1722002	"P": 1926.5	"F": 5408}
{"v": 1	"t": 1722022	"P": 1937.25	"F": 5411}
{"v": 1	"t": 1722043	"P": 1925.75	"F": 5371}
{"v": 1	"t": 1722063	"P": 1908.0	"F": 5546}
{"v": 1	"t": 1722083	"P": 1907.5	"F": 5293}
{"v": 1	"t": 1722104	"P": 1888.75	"F": 5585}
{"v": 1	"t": 1722124	"P": 1882.0	"F": 5546}
{"v": 1	"t": 1722145	"P": 1877.25	"F": 5814}
{"v": 1	"t": 1722165	"P": 1869.5	"F": 5729}
{"v": 1	"t": 1722185	"P": 1863.0	"F": 5627}
{"v": 1	"t": 1722206	"P": 1845.0	"F": 5688}
{"v": 1	"t": 1722226	"P": 1843.0	"F": 5451}
{"v": 1	"t": 1722247	"P": 1834.25	"F": 5554}
{"v": 1	"t": 1722267	"P": 1830.25	"F": 5580}
{"v": 1	"t": 1722287	"P": 1831.75	"F": 5683}
{"v": 1	"t": 1722308	"P": 1814.5	"F": 5538}
{"v": 1	"t": 1722328	"P": 1814.5	"F": 5605}
{"v": 1	"t": 1722348	"P": 1813.25	"F": 5534}
{"v": 1	"t": 1722369	"P": 1800.0	"F": 5708}
{"v": 1	"t": 1722389	"P": 1793.75	"F": 5513}
{"v": 1	"t": 1722410	"P": 1794.5	"F": 5592}
{"v": 1	"t": 1722430	"P": 1790.0	"F": 5621}
{"v": 1	"t": 1722450	"P": 1789.0	"F": 5612}
{"v": 1	"t": 1722471	"P": 1787.75	"F": 5589}
{"v": 1	"t": 1722491	"P": 1794.5	"F": 5856}
{"v": 1	"t": 1722511	"P": 1787.5	"F": 5610}
{"v": 1	"t": 1722532	"P": 1784.25	"F": 5592}
{"v": 1	"t": 1722552	"P": 1786.5	"F": 5203}
{"v": 1	"t": 1722573	"P": 1789.5	"F": 5684}
{"v": 1	"t": 1722593	"P": 1780.75	"F": 5464}
{"v": 1	"t": 1722613	"P": 1786.5	"F": 5702}
{"v": 1	"t": 1722634	"P": 1788.25	"F": 5537}
{"v": 1	"t": 1722654	"P": 1792.75	"F": 5485}
{"v": 1	"t": 1722674	"P": 1776.25	"F": 5644}
{"v": 1	"t": 1722695	"P": 1788.25	"F": 5371}
{"v": 1	"t": 1722715	"P": 1798.0	"F": 5500}
{"v": 1	"t": 1722735	"P": 1800.25	"F": 5600}
{"v": 1	"t": 1722755	"P": 1792.25	"F": 5689}
{"v": 1	"t": 1722777	"P": 1792.0	"F": 5603}
{"v": 1	"t": 1722796	"P": 1794.25	"F": 5286}
{"v": 1	"t": 1722816	"P": 1798.5	"F": 5724}
{"v": 1	"t": 1722837	"P": 1796.25	"F": 5363	"C": 45.305	"D": 3145	"sn": 54091779688249	"file": "/data/device_log/data0000.out"}
{"v": 1	"t": 1722857	"P": 1799.75	"F": 5631}
{"v": 1	"t": 1722877	"P": 1808.5	"F": 5511}
{"v": 1	"t": 1722898	"P": 1804.0	"F": 5434}
{"v": 1	"t": 1722918	"P": 1809.75	"F": 5094}
{"v": 1	"t": 1722938	"P": 1808.0	"F": 5565}
{"v": 1	"t": 1722959	"P": 1826.0	"F": 5508}
{"v": 1	"t": 1722979	"P": 1822.0	"F": 5509}
{"v": 1	"t": 1722999	"P": 1844.75	"F": 5273}
{"v": 1	"t": 1723020	"P": 1846.75	"F": 5177}
{"v": 1	"t": 1723040	"P": 1865.0	"F": 5448}
{"v": 1	"t": 1723060	"P": 1869.5	"F": 5244}
{"v": 1	"t": 1723080	"P": 1878.5	"F": 5444}
{"v": 1	"t": 1723101	"P": 1883.0	"F": 5473}
{"v": 1	"t": 1723121	"P": 1886.25	"F": 5308}
{"v": 1	"t": 1723141	"P": 1893.0	"F": 5389}
{"v": 1	"t": 1723162	"P": 1904.0	"F": 5533}
{"v": 1	"t": 1723182	"P": 1898.75	"F": 5208}
{"v": 1	"t": 1723202	"P": 1908.0	"F": 5334}
{"v": 1	"t": 1723223	"P": 1922.0	"F": 5319}
{"v": 1	"t": 1723243	"P": 1916.0	"F": 5644}
{"v": 1	"t": 1723263	"P": 1917.75	"F": 5393}
{"v": 1	"t": 1723284	"P": 1930.75	"F": 5298}
{"v": 1	"t": 1723304	"P": 1929.75	"F": 5371}
{"v": 1	"t": 1723324	"P": 1937.75	"F": 5265}
{"v": 1	"t": 1723345	"P": 1939.25	"F": 5445}
{"v": 1	"t": 1723365	"P": 1937.25	"F": 5686}
{"v": 1	"t": 1723385	"P": 1939.25	"F": 5589}
{"v": 1	"t": 1723406	"P": 1936.25	"F": 5263}
{"v": 1	"t": 1723426	"P": 1948.0	"F": 5399}
{"v": 1	"t": 1723446	"P": 1939.25	"F": 5122}
{"v": 1	"t": 1723467	"P": 1956.0	"F": 5407}
{"v": 1	"t": 1723487	"P": 1949.5	"F": 5614}
{"v": 1	"t": 1723507	"P": 1961.0	"F": 5680}
{"v": 1	"t": 1723527	"P": 1955.5	"F": 5459}
{"v": 1	"t": 1723548	"P": 1963.25	"F": 5368}
{"v": 1	"t": 1723568	"P": 1966.0	"F": 5333}
{"v": 1	"t": 1723589	"P": 1967.0	"F": 5481}
{"v": 1	"t": 1723609	"P": 1967.5	"F": 5551}
{"v": 1	"t": 1723629	"P": 1964.25	"F": 5660}
{"v": 1	"t": 1723650	"P": 1981.75	"F": 5606}
{"v": 1	"t": 1723670	"P": 1960.5	"F": 5453}
{"v": 1	"t": 1723690	"P": 1970.75	"F": 5653}
{"v": 1	"t": 1723711	"P": 1960.25	"F": 5572}
{"v": 1	"t": 1723731	"P": 1974.75	"F": 5413}
{"v": 1	"t": 1723751	"P": 1965.75	"F": 5705}
{"v": 1	"t": 1723771	"P": 1970.0	"F": 5528}
{"v": 1	"t": 1723792	"P": 1956.75	"F": 5592}
{"v": 1	"t": 1723812	"P": 1948.25	"F": 5513}
{"v": 1	"t": 1723832	"P": 1969.5	"F": 5416}
{"v": 1	"t": 1723853	"P": 1960.25	"F": 5428	"C": 45.275	"D": 3145	"sn": 54091779688249	"file": "/data/device_log/data0000.out"}
{"v": 1	"t": 1723873	"P": 1963.5	"F": 5537}
{"v": 1	"t": 1723893	"P": 1973.25	"F": 5587}
{"v": 1	"t": 1723914	"P": 1969.25	"F": 5587}
{"v": 1	"t": 1723934	"P": 1972.5	"F": 5359}
{"v": 1	"t": 1723954	"P": 1971.0	"F": 5291}
{"v": 1	"t": 1723975	"P": 1976.0	"F": 5561}
{"v": 1	"t": 1723995	"P": 1973.0	"F": 5273}
{"v": 1	"t": 1724015	"P": 1978.5	"F": 5490}
{"v": 1	"t": 1724036	"P": 1980.0	"F": 5193}
{"v": 1	"t": 1724056	"P": 1987.75	"F": 5345}
{"v": 1	"t": 1724076	"P": 1978.75	"F": 5501}
{"v": 1	"t": 1724096	"P": 1978.0	"F": 5486}
{"v": 1	"t": 1724117	"P": 1985.75	"F": 5662}
{"v": 1	"t": 1724137	"P": 1985.25	"F": 5443}
{"v": 1	"t": 1724157	"P": 1991.25	"F": 5760}
{"v": 1	"t": 1724178	"P": 1988.0	"F": 5443}
{"v": 1	"t": 1724198	"P": 1983.0	"F": 5494}
{"v": 1	"t": 1724218	"P": 1983.5	"F": 5586}
{"v": 1	"t": 1724239	"P": 1982.0	"F": 5541}
{"v": 1	"t": 1724259	"P": 1976.25	"F": 5444}
{"v": 1	"t": 1724279	"P": 1975.0	"F": 5553}
{"v": 1	"t": 1724299	"P": 1951.75	"F": 5652}
{"v": 1	"t": 1724320	"P": 1947.0	"F": 5632}
{"v": 1	"t": 1724340	"P": 1953.75	"F": 5748}
{"v": 1	"t": 1724360	"P": 1936.0	"F": 5552}
{"v": 1	"t": 1724381	"P": 1936.5	"F": 5616}
{"v": 1	"t": 1724401	"P": 1926.5	"F": 5543}
{"v": 1	"t": 1724421	"P": 1915.75	"F": 5478}
{"v": 1	"t": 1724442	"P": 1911.25	"F": 5127}
{"v": 1	"t": 1724462	"P": 1906.0	"F": 5470}
{"v": 1	"t": 1724482	"P": 1909.5	"F": 5512}
{"v": 1	"t": 1724502	"P": 1909.5	"F": 5463}
{"v": 1	"t": 1724523	"P": 1901.25	"F": 5583}
{"v": 1	"t": 1724543	"P": 1905.5	"F": 5526}
{"v": 1	"t": 1724563	"P": 1910.25	"F": 5452}
{"v": 1	"t": 1724584	"P": 1912.75	"F": 5424}
{"v": 1	"t": 1724604	"P": 1910.0	"F": 5634}
{"v": 1	"t": 1724624	"P": 1906.0	"F": 5545}
{"v": 1	"t": 1724645	"P": 1908.0	"F": 5494}
{"v": 1	"t": 1724665	"P": 1912.25	"F": 5507}
{"v": 1	"t": 1724685	"P": 1911.75	"F": 5764}
{"v": 1	"t": 1724706	"P": 1915.75	"F": 5236}
{"v": 1	"t": 1724726	"P": 1926.0	"F": 5417}
{"v": 1	"t": 1724746	"P": 1910.75	"F": 5520}
{"v": 1	"t": 1724766	"P": 1909.75	"F": 5570}
{"v": 1	"t": 1724787	"P": 1914.25	"F": 5232}
{"v": 1	"t": 1724807	"P": 1913.5	"F": 5367}
{"v": 1	"t": 1724827	"P": 1917.0	"F": 5563}
{"v": 1	"t": 1724848	"P": 1909.75	"F": 5462}
{"v": 1	"t": 1724868	"P": 1910.75	"F": 5383	"C": 45.275	"D": 3145	"sn": 54091779688249	"file": "/data/device_log/data0000.out"}
{"v": 1	"t": 1724888	"P": 1909.75	"F": 5456}
{"v": 1	"t": 1724909	"P": 1912.75	"F": 5446}
{"v": 1	"t": 1724929	"P": 1911.25	"F": 5148}
{"v": 1	"t": 1724949	"P": 1912.5	"F": 5404}
{"v": 1	"t": 1724969	"P": 1897.75	"F": 5402}
{"v": 1	"t": 1724990	"P": 1906.5	"F": 5527}
{"v": 1	"t": 1725010	"P": 1903.25	"F": 5325}
{"v": 1	"t": 1725030	"P": 1900.5	"F": 5488}
{"v": 1	"t": 1725051	"P": 1891.25	"F": 5285}
{"v": 1	"t": 1725071	"P": 1890.5	"F": 5489}
{"v": 1	"t": 1725091	"P": 1882.75	"F": 5505}
{"v": 1	"t": 1725112	"P": 1867.0	"F": 5561}
{"v": 1	"t": 1725132	"P": 1851.25	"F": 5392}
{"v": 1	"t": 1725152	"P": 1856.25	"F": 5428}
{"v": 1	"t": 1725172	"P": 1842.25	"F": 5637}
{"v": 1	"t": 1725193	"P": 1834.25	"F": 5816}
{"v": 1	"t": 1725213	"P": 1821.5	"F": 5508}
{"v": 1	"t": 1725233	"P": 1819.75	"F": 5726}
{"v": 1	"t": 1725254	"P": 1818.0	"F": 5567}
{"v": 1	"t": 1725274	"P": 1807.25	"F": 5582}
{"v": 1	"t": 1725294	"P": 1792.5	"F": 5326}
{"v": 1	"t": 1725314	"P": 1789.5	"F": 5395}
{"v": 1	"t": 1725335	"P": 1787.25	"F": 5592}
{"v": 1	"t": 1725355	"P": 1778.25	"F": 5548}
{"v": 1	"t": 1725375	"P": 1775.0	"F": 5636}
{"v": 1	"t": 1725396	"P": 1773.75	"F": 5423}
{"v": 1	"t": 1725416	"P": 1779.0	"F": 5512}
{"v": 1	"t": 1725436	"P": 1763.5	"F": 5628}
{"v": 1	"t": 1725457	"P": 1762.0	"F": 5446}
{"v": 1	"t": 1725477	"P": 1763.5	"F": 5519}
{"v": 1	"t": 1725497	"P": 1768.0	"F": 5517}
{"v": 1	"t": 1725517	"P": 1764.75	"F": 5429}
{"v": 1	"t": 1725538	"P": 1761.25	"F": 5686}
{"v": 1	"t": 1725558	"P": 1755.5	"F": 5652}
{"v": 1	"t": 1725578	"P": 1764.5	"F": 5486}
{"v": 1	"t": 1725599	"P": 1768.75	"F": 5198}
{"v": 1	"t": 1725619	"P": 1769.25	"F": 5359}
{"v": 1	"t": 1725639	"P": 1757.5	"F": 5311}
{"v": 1	"t": 1725660	"P": 1771.5	"F": 5478}
{"v": 1	"t": 1725680	"P": 1777.5	"F": 5228}
{"v": 1	"t": 1725700	"P": 1782.75	"F": 5239}
{"v": 1	"t": 1725721	"P": 1779.0	"F": 5352}
{"v": 1	"t": 1725741	"P": 1783.75	"F": 5350}
{"v": 1	"t": 1725761	"P": 1806.0	"F": 5491}
{"v": 1	"t": 1725782	"P": 1803.0	"F": 5363}
{"v": 1	"t": 1725802	"P": 1803.5	"F": 5530}
{"v": 1	"t": 1725822	"P": 1819.25	"F": 5392}
{"v": 1	"t": 1725842	"P": 1826.25	"F": 5422}
{"v": 1	"t": 1725863	"P": 1837.5	"F": 5503}
{"v": 1	"t": 1725883	"P": 1842.25	"F": 5471	"C": 45.295	"D": 3145	"sn": 54091779688249	"file": "/data/device_log/data0000.out"}
{"v": 1	"t": 1725903	"P": 1849.25	"F": 5605}
{"v": 1	"t": 1725924	"P": 1867.5	"F": 5305}
{"v": 1	"t": 1725944	"P": 1867.0	"F": 5166}
{"v": 1	"t": 1725964	"P": 1880.75	"F": 5318}
{"v": 1	"t": 1725985	"P": 1898.5	"F": 5642}
{"v": 1	"t": 1726005	"P": 1895.75	"F": 5576}
{"v": 1	"t": 1726025	"P": 1900.75	"F": 5540}
{"v": 1	"t": 1726046	"P": 1903.25	"F": 5321}
{"v": 1	"t": 1726066	"P": 1913.5	"F": 5447}
{"v": 1	"t": 1726086	"P": 1908.25	"F": 5591}
{"v": 1	"t": 1726106	"P": 1915.25	"F": 5588}
{"v": 1	"t": 1726127	"P": 1912.75	"F": 5527}
{"v": 1	"t": 1726147	"P": 1923.25	"F": 5702}
{"v": 1	"t": 1726167	"P": 1928.5	"F": 5496}
{"v": 1	"t": 1726188	"P": 1933.25	"F": 5559}
{"v": 1	"t": 1726208	"P": 1928.5	"F": 5289}
{"v": 1	"t": 1726228	"P": 1934.5	"F": 5541}
{"v": 1	"t": 1726249	"P": 1935.25	"F": 5459}
{"v": 1	"t": 1726269	"P": 1936.5	"F": 5521}
{"v": 1	"t": 1726289	"P": 1943.0	"F": 5389}
{"v": 1	"t": 1726309	"P": 1935.25	"F": 5295}
{"v": 1	"t": 1726330	"P": 1948.0	"F": 5407}
{"v": 1	"t": 1726350	"P": 1939.5	"F": 5468}
{"v": 1	"t": 1726370	"P": 1947.0	"F": 5614}
{"v": 1	"t": 1726391	"P": 1955.5	"F": 5721}
{"v": 1	"t": 1726411	"P": 1953.25	"F": 5563}
{"v": 1	"t": 1726431	"P": 1954.5	"F": 5359}
{"v": 1	"t": 1726451	"P": 1947.25	"F": 5456}
{"v": 1	"t": 1726472	"P": 1960.75	"F": 5592}
{"v": 1	"t": 1726492	"P": 1962.5	"F": 5255}
{"v": 1	"t": 1726512	"P": 1960.25	"F": 5208}
{"v": 1	"t": 1726533	"P": 1961.75	"F": 5520}
{"v": 1	"t": 1726553	"P": 1946.25	"F": 5726}
{"v": 1	"t": 1726573	"P": 1968.25	"F": 5501}
{"v": 1	"t": 1726594	"P": 1956.25	"F": 5641}
{"v": 1	"t": 1726614	"P": 1961.25	"F": 5617}
{"v": 1	"t": 1726634	"P": 1963.5	"F": 5335}
{"v": 1	"t": 1726655	"P": 1960.5	"F": 5494}
{"v": 1	"t": 1726675	"P": 1962.5	"F": 5354}
{"v": 1	"t": 1726695	"P": 1967.0	"F": 5492}
{"v": 1	"t": 1726715	"P": 1964.0	"F": 5535}
{"v": 1	"t": 1726736	"P": 1965.25	"F": 5251}
{"v": 1	"t": 1726756	"P": 1970.5	"F": 5179}
{"v": 1	"t": 1726776	"P": 1965.0	"F": 5465}
{"v": 1	"t": 1726797	"P": 1968.5	"F": 5522}
{"v": 1	"t": 1726817	"P": 1959.0	"F": 5250}
{"v": 1	"t": 1726837	"P": 1961.5	"F": 5238}
{"v": 1	"t": 1726858	"P": 1962.75	"F": 5278}
{"v": 1	"t": 1726878	"P": 1959.5	"F": 5328}
{"v": 1	"t": 1726898	"P": 1954.5	"F": 5591	"C": 45.295	"D": 3145	"sn": 54091779688249	"file": "/data/device_log/data0000.out"}
{"v": 1	"t": 1726918	"P": 1965.5	"F": 5417}
{"v": 1	"t": 1726939	"P": 1957.25	"F": 5648}
{"v": 1	"t": 1726959	"P": 1960.0	"F": 5548}
{"v": 1	"t": 1726979	"P": 1960.25	"F": 5528}
{"v": 1	"t": 1727000	"P": 1961.5	"F": 5026}
{"v": 1	"t": 1727020	"P": 1960.5	"F": 5428}
{"v": 1	"t": 1727040	"P": 1957.5	"F": 5432}
{"v": 1	"t": 1727061	"P": 1941.75	"F": 5466}
{"v": 1	"t": 1727081	"P": 1951.25	"F": 5336}
{"v": 1	"t": 1727101	"P": 1954.0	"F": 5557}
{"v": 1	"t": 1727121	"P": 1935.5	"F": 5736}
{"v": 1	"t": 1727142	"P": 1932.0	"F": 5509}
{"v": 1	"t": 1727162	"P": 1926.25	"F": 5477}
{"v": 1	"t": 1727182	"P": 1924.0	"F": 5479}
{"v": 1	"t": 1727203	"P": 1908.0	"F": 5741}
{"v": 1	"t": 1727223	"P": 1907.25	"F": 5561}
{"v": 1	"t": 1727243	"P": 1898.75	"F": 5694}
{"v": 1	"t": 1727264	"P": 1892.75	"F": 5734}
{"v": 1	"t": 1727284	"P": 1883.25	"F": 5912}
{"v": 1	"t": 1727304	"P": 1853.25	"F": 5573}
{"v": 1	"t": 1727325	"P": 1857.25	"F": 5505}
{"v": 1	"t": 1727345	"P": 1849.0	"F": 5702}
{"v": 1	"t": 1727365	"P": 1845.25	"F": 5643}
{"v": 1	"t": 1727386	"P": 1840.5	"F": 5614}
{"v": 1	"t": 1727406	"P": 1824.75	"F": 5619}
{"v": 1	"t": 1727426	"P": 1828.0	"F": 5384}
{"v": 1	"t": 1727447	"P": 1813.5	"F": 5552}
{"v": 1	"t": 1727467	"P": 1815.5	"F": 5719}
{"v": 1	"t": 1727487	"P": 1802.5	"F": 5534}
{"v": 1	"t": 1727508	"P": 1793.5	"F": 5440}
{"v": 1	"t": 1727528	"P": 1795.0	"F": 5259}
{"v": 1	"t": 1727548	"P": 1789.0	"F": 5367}
{"v": 1	"t": 1727569	"P": 1783.0	"F": 5411}
{"v": 1	"t": 1727589	"P": 1778.5	"F": 5424}
{"v": 1	"t": 1727609	"P": 1785.0	"F": 5441}
{"v": 1	"t": 1727630	"P": 1779.0	"F": 5572}
{"v": 1	"t": 1727650	"P": 1776.5	"F": 5515}
{"v": 1	"t": 1727670	"P": 1772.75	"F": 5617}
{"v": 1	"t": 1727691	"P": 1772.25	"F": 5513}
{"v": 1	"t": 1727711	"P": 1777.75	"F": 5404}
{"v": 1	"t": 1727731	"P": 1781.5	"F": 5279}
{"v": 1	"t": 1727752	"P": 1776.0	"F": 5569}
{"v": 1	"t": 1727772	"P": 1775.0	"F": 5439}
{"v": 1	"t": 1727792	"P": 1785.5	"F": 5589}
{"v": 1	"t": 1727813	"P": 1792.0	"F": 5333}
{"v": 1	"t": 1727833	"P": 1788.0	"F": 5344}
{"v": 1	"t": 1727853	"P": 1791.0	"F": 5280}
{"v": 1	"t": 1727874	"P": 1801.75	"F": 5285}
{"v": 1	"t": 1727894	"P": 1813.5	"F": 5701}
{"v": 1	"t": 1727914	"P": 1796.75	"F": 5311	"C": 45.295	"D": 3145	"sn": 54091779688249	"file": "/data/device_log/data0000.out"}
{"v": 1	"t": 1727935	"P": 1812.5	"F": 5539}
{"v": 1	"t": 1727955	"P": 1816.25	"F": 5509}
{"v": 1	"t": 1727975	"P": 1819.75	"F": 5312}
{"v": 1	"t": 1727996	"P": 1826.75	"F": 5392}
{"v": 1	"t": 1728016	"P": 1826.25	"F": 5283}
{"v": 1	"t": 1728036	"P": 1848.25	"F": 5473}
{"v": 1	"t": 1728056	"P": 1851.25	"F": 5579}
{"v": 1	"t": 1728077	"P": 1865.25	"F": 5412}
{"v": 1	"t": 1728097	"P": 1875.5	"F": 5131}
{"v": 1	"t": 1728117	"P": 1875.0	"F": 5306}
{"v": 1	"t": 1728138	"P": 1882.25	"F": 5440}
{"v": 1	"t": 1728158	"P": 1893.75	"F": 5525}
{"v": 1	"t": 1728178	"P": 1895.0	"F": 5396}
{"v": 1	"t": 1728199	"P": 1896.75	"F": 5435}
{"v": 1	"t": 1728219	"P": 1909.0	"F": 5246}
{"v": 1	"t": 1728239	"P": 1901.5	"F": 5401}
{"v": 1	"t": 1728259	"P": 1913.0	"F": 5251}
{"v": 1	"t": 1728280	"P": 1915.0	"F": 5506}
{"v": 1	"t": 1728300	"P": 1931.75	"F": 5559}
{"v": 1	"t": 1728320	"P": 1918.25	"F": 5517}
{"v": 1	"t": 1728341	"P": 1919.5	"F": 5497}
{"v": 1	"t": 1728361	"P": 1926.5	"F": 5412}
{"v": 1	"t": 1728381	"P": 1928.75	"F": 5327}
{"v": 1	"t": 1728401	"P": 1933.25	"F": 5254}
{"v": 1	"t": 1728422	"P": 1921.25	"F": 5546}
{"v": 1	"t": 1728442	"P": 1931.25	"F": 5601}
{"v": 1	"t": 1728462	"P": 1930.5	"F": 5510}
{"v": 1	"t": 1728483	"P": 1933.0	"F": 5759}
{"v": 1	"t": 1728503	"P": 1931.25	"F": 5537}
{"v": 1	"t": 1728523	"P": 1932.0	"F": 5403}
{"v": 1	"t": 1728544	"P": 1936.0	"F": 5575}
{"v": 1	"t": 1728564	"P": 1932.5	"F": 5438}
{"v": 1	"t": 1728584	"P": 1940.25	"F": 5342}
{"v": 1	"t": 1728604	"P": 1943.75	"F": 5329}
{"v": 1	"t": 1728625	"P": 1935.0	"F": 5284}
{"v": 1	"t": 1728645	"P": 1951.75	"F": 5526}
{"v": 1	"t": 1728665	"P": 1944.5	"F": 5782}
{"v": 1	"t": 1728686	"P": 1940.75	"F": 5530}
{"v": 1	"t": 1728706	"P": 1946.25	"F": 5565}
{"v": 1	"t": 1728726	"P": 1956.0	"F": 5342}
{"v": 1	"t": 1728747	"P": 1949.0	"F": 5249}
{"v": 1	"t": 1728767	"P": 1959.0	"F": 5576}
{"v": 1	"t": 1728787	"P": 1956.5	"F": 5524}
{"v": 1	"t": 1728807	"P": 1950.5	"F": 5577}
{"v": 1	"t": 1728828	"P": 1959.25	"F": 5474}
{"v": 1	"t": 1728848	"P": 1960.0	"F": 5690}
{"v": 1	"t": 1728868	"P": 1963.25	"F": 5401}
{"v": 1	"t": 1728889	"P": 1975.75	"F": 5336}
{"v": 1	"t": 1728909	"P": 1974.5	"F": 5479}
{"v": 1	"t": 1728929	"P": 1962.5	"F": 5429	"C": 45.295	"D": 3145	"sn": 54091779688249	"file": "/data/device_log/data0000.out"}
{"v": 1	"t": 1728950	"P": 1963.0	"F": 5523}
{"v": 1	"t": 1728970	"P": 1970.5	"F": 5526}
{"v": 1	"t": 1728990	"P": 1959.75	"F": 5542}
{"v": 1	"t": 1729010	"P": 1969.5	"F": 5405}
{"v": 1	"t": 1729031	"P": 1954.5	"F": 5571}
{"v": 1	"t": 1729051	"P": 1967.5	"F": 5537}
{"v": 1	"t": 1729071	"P": 1955.0	"F": 5509}
{"v": 1	"t": 1729092	"P": 1949.5	"F": 5502}
{"v": 1	"t": 1729112	"P": 1951.75	"F": 5645}
{"v": 1	"t": 1729132	"P": 1961.0	"F": 5584}
{"v": 1	"t": 1729153	"P": 1964.5	"F": 5695}
{"v": 1	"t": 1729173	"P": 1962.75	"F": 5564}
{"v": 1	"t": 1729193	"P": 1955.5	"F": 5459}
{"v": 1	"t": 1729213	"P": 1966.0	"F": 5312}
{"v": 1	"t": 1729234	"P": 1953.0	"F": 5473}
{"v": 1	"t": 1729254	"P": 1950.25	"F": 5452}
{"v": 1	"t": 1729274	"P": 1958.5	"F": 5459}
{"v": 1	"t": 1729295	"P": 1960.5	"F": 5489}
{"v": 1	"t": 1729315	"P": 1953.0	"F": 5413}
{"v": 1	"t": 1729335	"P": 1944.25	"F": 5527}
{"v": 1	"t": 1729356	"P": 1943.5	"F": 5587}
{"v": 1	"t": 1729376	"P": 1945.5	"F": 5513}
{"v": 1	"t": 1729396	"P": 1943.0	"F": 5671}
{"v": 1	"t": 1729417	"P": 1937.5	"F": 5317}
{"v": 1	"t": 1729437	"P": 1930.25	"F": 5319}
{"v": 1	"t": 1729457	"P": 1923.25	"F": 5879}
{"v": 1	"t": 1729477	"P": 1925.5	"F": 5573}
{"v": 1	"t": 1729498	"P": 1897.75	"F": 5650}
{"v": 1	"t": 1729518	"P": 1896.25	"F": 5592}
{"v": 1	"t": 1729538	"P": 1893.5	"F": 5590}
{"v": 1	"t": 1729559	"P": 1886.5	"F": 5585}
{"v": 1	"t": 1729579	"P": 1873.0	"F": 5531}
{"v": 1	"t": 1729599	"P": 1860.5	"F": 5428}
{"v": 1	"t": 1729619	"P": 1848.5	"F": 5670}
{"v": 1	"t": 1729640	"P": 1850.5	"F": 5566}
{"v": 1	"t": 1729660	"P": 1839.0	"F": 5631}
{"v": 1	"t": 1729680	"P": 1830.75	"F": 5602}
{"v": 1	"t": 1729701	"P": 1829.25	"F": 5524}
{"v": 1	"t": 1729721	"P": 1823.25	"F": 5622}
{"v": 1	"t": 1729741	"P": 1817.75	"F": 5685}
{"v": 1	"t": 1729762	"P": 1805.25	"F": 5484}
{"v": 1	"t": 1729782	"P": 1806.0	"F": 5619}
{"v": 1	"t": 1729802	"P": 1804.25	"F": 5738}
{"v": 1	"t": 1729822	"P": 1801.75	"F": 5547}
{"v": 1	"t": 1729843	"P": 1801.75	"F": 5326}
{"v": 1	"t": 1729863	"P": 1784.25	"F": 5572}
{"v": 1	"t": 1729883	"P": 1797.25	"F": 5513}
{"v": 1	"t": 1729904	"P": 1793.5	"F": 5203}
{"v": 1	"t": 1729924	"P": 1788.0	"F": 5588}
{"v": 1	"t": 1729944	"P": 1786.25	"F": 5514	"C": 45.25	"D": 3145	"sn": 54091779688249	"file": "/data/device_log/data0000.out"}
{"v": 1	"t": 1729965	"P": 1792.0	"F": 5677}
{"v": 1	"t": 1729985	"P": 1791.5	"F": 5603}
{"v": 1	"t": 1730005	"P": 1781.5	"F": 5646}
{"v": 1	"t": 1730026	"P": 1775.5	"F": 5534}
{"v": 1	"t": 1730046	"P": 1788.5	"F": 5584}
{"v": 1	"t": 1730066	"P": 1791.5	"F": 5414}
{"v": 1	"t": 1730086	"P": 1789.0	"F": 5545}
{"v": 1	"t": 1730107	"P": 1785.0	"F": 5564}
{"v": 1	"t": 1730127	"P": 1785.75	"F": 5347}
{"v": 1	"t": 1730147	"P": 1796.25	"F": 5373}
{"v": 1	"t": 1730168	"P": 1793.75	"F": 5306}
{"v": 1	"t": 1730188	"P": 1788.25	"F": 5557}
{"v": 1	"t": 1730208	"P": 1793.25	"F": 5674}
{"v": 1	"t": 1730228	"P": 1789.75	"F": 5407}
{"v": 1	"t": 1730249	"P": 1800.25	"F": 5588}
{"v": 1	"t": 1730269	"P": 1805.75	"F": 5405}
{"v": 1	"t": 1730289	"P": 1812.75	"F": 5476}
{"v": 1	"t": 1730310	"P": 1820.75	"F": 5498}
{"v": 1	"t": 1730330	"P": 1832.5	"F": 5529}
{"v": 1	"t": 1730350	"P": 1831.0	"F": 5419}
{"v": 1	"t": 1730371	"P": 1846.75	"F": 5496}
{"v": 1	"t": 1730391	"P": 1852.75	"F": 5222}
{"v": 1	"t": 1730411	"P": 1851.0	"F": 5166}
{"v": 1	"t": 1730431	"P": 1853.0	"F": 5660}
{"v": 1	"t": 1730452	"P": 1868.25	"F": 5261}
{"v": 1	"t": 1730472	"P": 1864.25	"F": 5323}
{"v": 1	"t": 1730492	"P": 1881.5	"F": 5255}
{"v": 1	"t": 1730513	"P": 1881.0	"F": 5468}
{"v": 1	"t": 1730533	"P": 1877.5	"F": 5674}
{"v": 1	"t": 1730553	"P": 1898.25	"F": 5584}
{"v": 1	"t": 1730574	"P": 1895.25	"F": 5351}
{"v": 1	"t": 1730594	"P": 1895.25	"F": 5394}
{"v": 1	"t": 1730614	"P": 1904.25	"F": 5463}
{"v": 1	"t": 1730634	"P": 1912.5	"F": 5225}
{"v": 1	"t": 1730655	"P": 1911.0	"F": 5434}
{"v": 1	"t": 1730675	"P": 1915.5	"F": 5622}
{"v": 1	"t": 1730695	"P": 1918.5	"F": 5570}
{"v": 1	"t": 1730716	"P": 1915.0	"F": 5216}
{"v": 1	"t": 1730736	"P": 1937.25	"F": 5504}
{"v": 1	"t": 1730756	"P": 1934.25	"F": 5663}
{"v": 1	"t": 1730777	"P": 1929.5	"F": 5513}
{"v": 1	"t": 1730797	"P": 1933.5	"F": 5470}
{"v": 1	"t": 1730817	"P": 1938.75	"F": 5424}
{"v": 1	"t": 1730838	"P": 1946.0	"F": 5570}
{"v": 1	"t": 1730858	"P": 1940.5	"F": 5663}
{"v": 1	"t": 1730878	"P": 1944.25	"F": 5621}
{"v": 1	"t": 1730898	"P": 1938.25	"F": 5630}
{"v": 1	"t": 1730919	"P": 1954.0	"F": 5481}
{"v": 1	"t": 1730939	"P": 1938.75	"F": 5179}
{"v": 1	"t": 1730959	"P": 1949.25	"F": 5363	"C": 45.245	"D": 3145	"sn": 54091779688249	"file": "/data/device_log/data0000.out"}
{"v": 1	"t": 1730980	"P": 1957.25	"F": 5644}
{"v": 1	"t": 1731000	"P": 1956.25	"F": 5217}
{"v": 1	"t": 1731020	"P": 1945.75	"F": 5324}
{"v": 1	"t": 1731040	"P": 1952.0	"F": 5525}
{"v": 1	"t": 1731061	"P": 1958.5	"F": 5396}
{"v": 1	"t": 1731081	"P": 1953.0	"F": 5463}
{"v": 1	"t": 1731101	"P": 1959.0	"F": 5203}
{"v": 1	"t": 1731122	"P": 1958.5	"F": 5277}
{"v": 1	"t": 1731142	"P": 1965.0	"F": 5112}
{"v": 1	"t": 1731162	"P": 1963.0	"F": 5267}
{"v": 1	"t": 1731183	"P": 1974.0	"F": 5454}
{"v": 1	"t": 1731203	"P": 1961.5	"F": 5326}
{"v": 1	"t": 1731223	"P": 1969.75	"F": 5407}
{"v": 1	"t": 1731244	"P": 1971.25	"F": 5440}
{"v": 1	"t": 1731264	"P": 1972.75	"F": 5677}
{"v": 1	"t": 1731284	"P": 1963.75	"F": 5481}
{"v": 1	"t": 1731304	"P": 1969.25	"F": 5186}
{"v": 1	"t": 1731325	"P": 1969.0	"F": 5569}
{"v": 1	"t": 1731345	"P": 1974.5	"F": 5486}
{"v": 1	"t": 1731365	"P": 1966.5	"F": 5468}
{"v": 1	"t": 1731386	"P": 1977.5	"F": 5375}
{"v": 1	"t": 1731406	"P": 1968.0	"F": 5253}
{"v": 1	"t": 1731426	"P": 1973.75	"F": 5551}
{"v": 1	"t": 1731447	"P": 1967.25	"F": 5339}
{"v": 1	"t": 1731467	"P": 1965.25	"F": 5339}
{"v": 1	"t": 1731487	"P": 1976.5	"F": 5525}
{"v": 1	"t": 1731508	"P": 1975.75	"F": 5772}
{"v": 1	"t": 1731528	"P": 1955.25	"F": 5579}
{"v": 1	"t": 1731548	"P": 1978.5	"F": 5628}
{"v": 1	"t": 1731569	"P": 1970.5	"F": 5437}
{"v": 1	"t": 1731589	"P": 1969.25	"F": 5467}
{"v": 1	"t": 1731609	"P": 1959.75	"F": 5571}
{"v": 1	"t": 1731630	"P": 1969.5	"F": 5551}
{"v": 1	"t": 1731650	"P": 1963.0	"F": 5716}
{"v": 1	"t": 1731670	"P": 1962.5	"F": 5463}
{"v": 1	"t": 1731691	"P": 1960.75	"F": 5495}
{"v": 1	"t": 1731711	"P": 1956.25	"F": 5328}
{"v": 1	"t": 1731731	"P": 1950.0	"F": 5182}
{"v": 1	"t": 1731752	"P": 1944.75	"F": 5458}
{"v": 1	"t": 1731772	"P": 1949.0	"F": 5282}
{"v": 1	"t": 1731792	"P": 1952.25	"F": 5564}
{"v": 1	"t": 1731813	"P": 1939.5	"F": 5607}
{"v": 1	"t": 1731833	"P": 1933.0	"F": 5551}
{"v": 1	"t": 1731853	"P": 1936.25	"F": 5414}
{"v": 1	"t": 1731874	"P": 1924.75	"F": 5556}
{"v": 1	"t": 1731894	"P": 1912.5	"F": 5634}
{"v": 1	"t": 1731914	"P": 1907.5	"F": 5628}
{"v": 1	"t": 1731935	"P": 1901.0	"F": 5403}
{"v": 1	"t": 1731955	"P": 1882.5	"F": 5517}
{"v": 1	"t": 1731975	"P": 1878.25	"F": 5596	"C": 45.295	"D": 3144	"sn": 54091779688249	"file": "/data/device_log/data0000.out"}
{"v": 1	"t": 1731995	"P": 1874.25	"F": 5767}
{"v": 1	"t": 1732016	"P": 1863.75	"F": 5689}
{"v": 1	"t": 1732036	"P": 1851.25	"F": 5844}
{"v": 1	"t": 1732056	"P": 1846.25	"F": 5699}
{"v": 1	"t": 1732077	"P": 1837.75	"F": 5254}
{"v": 1	"t": 1732097	"P": 1830.25	"F": 5541}
{"v": 1	"t": 1732117	"P": 1814.0	"F": 5661}
{"v": 1	"t": 1732138	"P": 1822.5	"F": 5511}
{"v": 1	"t": 1732158	"P": 1812.5	"F": 5409}
{"v": 1	"t": 1732178	"P": 1798.0	"F": 5415}
{"v": 1	"t": 1732198	"P": 1805.5	"F": 5511}
{"v": 1	"t": 1732219	"P": 1787.75	"F": 5805}
{"v": 1	"t": 1732239	"P": 1789.0	"F": 5390}
{"v": 1	"t": 1732259	"P": 1784.5	"F": 5437}
{"v": 1	"t": 1732280	"P": 1795.5	"F": 5066}
{"v": 1	"t": 1732300	"P": 1789.75	"F": 5703}
{"v": 1	"t": 1732320	"P": 1778.0	"F": 5568}
{"v": 1	"t": 1732341	"P": 1778.25	"F": 5586}
{"v": 1	"t": 1732361	"P": 1784.5	"F": 5304}
{"v": 1	"t": 1732381	"P": 1780.75	"F": 5520}
{"v": 1	"t": 1732401	"P": 1777.25	"F": 5297}
{"v": 1	"t": 1732422	"P": 1777.0	"F": 5608}
{"v": 1	"t": 1732442	"P": 1772.75	"F": 5346}
{"v": 1	"t": 1732462	"P": 1777.25	"F": 5045}
{"v": 1	"t": 1732483	"P": 1781.5	"F": 5592}
{"v": 1	"t": 1732503	"P": 1775.5	"F": 5580}
{"v": 1	"t": 1732523	"P": 1786.0	"F": 5415}
{"v": 1	"t": 1732544	"P": 1777.75	"F": 5488}
{"v": 1	"t": 1732564	"P": 1791.5	"F": 5358}
{"v": 1	"t": 1732584	"P": 1782.0	"F": 5616}
{"v": 1	"t": 1732605	"P": 1785.5	"F": 5316}
{"v": 1	"t": 1732625	"P": 1800.75	"F": 5559}
{"v": 1	"t": 1732645	"P": 1794.25	"F": 5583}
{"v": 1	"t": 1732665	"P": 1806.5	"F": 5479}
{"v": 1	"t": 1732686	"P": 1810.25	"F": 5145}
{"v": 1	"t": 1732706	"P": 1821.5	"F": 5009}
{"v": 1	"t": 1732726	"P": 1829.25	"F": 5227}
{"v": 1	"t": 1732747	"P": 1834.75	"F": 5543}
{"v": 1	"t": 1732767	"P": 1847.25	"F": 5453}
{"v": 1	"t": 1732787	"P": 1861.25	"F": 5426}
{"v": 1	"t": 1732808	"P": 1863.0	"F": 5405}
{"v": 1	"t": 1732828	"P": 1869.0	"F": 5280}
{"v": 1	"t": 1732848	"P": 1882.5	"F": 5165}
{"v": 1	"t": 1732868	"P": 1888.25	"F": 5445}
{"v": 1	"t": 1732889	"P": 1893.25	"F": 5402}
{"v": 1	"t": 1732909	"P": 1892.5	"F": 5450}
{"v": 1	"t": 1732929	"P": 1901.25	"F": 5264}
{"v": 1	"t": 1732950	"P": 1904.75	"F": 5428}
{"v": 1	"t": 1732970	"P": 1906.25	"F": 5387}
{"v": 1	"t": 1732990	"P": 1914.75	"F": 5312	"C": 45.295	"D": 3144	"sn": 54091779688249	"file": "/data/device_log/data0000.out"}
{"v": 1	"t": 1733011	"P": 1908.5	"F": 5557}
{"v": 1	"t": 1733031	"P": 1922.75	"F": 5367}
{"v": 1	"t": 1733051	"P": 1917.75	"F": 5432}
{"v": 1	"t": 1733071	"P": 1919.5	"F": 5421}
{"v": 1	"t": 1733092	"P": 1927.75	"F": 5514}
{"v": 1	"t": 1733112	"P": 1925.25	"F": 5468}
{"v": 1	"t": 1733132	"P": 1931.0	"F": 5415}
{"v": 1	"t": 1733153	"P": 1926.75	"F": 5514}
{"v": 1	"t": 1733173	"P": 1934.0	"F": 5373}
{"v": 1	"t": 1733193	"P": 1933.5	"F": 5337}
{"v": 1	"t": 1733214	"P": 1939.25	"F": 5469}
{"v": 1	"t": 1733234	"P": 1934.5	"F": 5725}
{"v": 1	"t": 1733254	"P": 1941.0	"F": 5208}
{"v": 1	"t": 1733275	"P": 1936.25	"F": 5674}
{"v": 1	"t": 1733295	"P": 1941.25	"F": 5496}
{"v": 1	"t": 1733315	"P": 1926.5	"F": 5429}
{"v": 1	"t": 1733335	"P": 1943.25	"F": 5415}
{"v": 1	"t": 1733356	"P": 1937.25	"F": 5353}
{"v": 1	"t": 1733376	"P": 1936.5	"F": 5579}
{"v": 1	"t": 1733396	"P": 1936.0	"F": 5596}
{"v": 1	"t": 1733417	"P": 1943.75	"F": 5470}
{"v": 1	"t": 1733437	"P": 1939.0	"F": 5678}
{"v": 1	"t": 1733457	"P": 1944.0	"F": 5637}
{"v": 1	"t": 1733478	"P": 1938.5	"F": 5562}
{"v": 1	"t": 1733498	"P": 1940.75	"F": 5635}
{"v": 1	"t": 1733518	"P": 1942.75	"F": 5702}
{"v": 1	"t": 1733538	"P": 1945.75	"F": 5606}
{"v": 1	"t": 1733559	"P": 1944.25	"F": 5482}
{"v": 1	"t": 1733579	"P": 1952.5	"F": 5350}
{"v": 1	"t": 1733599	"P": 1939.75	"F": 5550}
{"v": 1	"t": 1733620	"P": 1950.5	"F": 5476}
{"v": 1	"t": 1733640	"P": 1947.5	"F": 5592}
{"v": 1	"t": 1733660	"P": 1950.0	"F": 5638}
{"v": 1	"t": 1733681	"P": 1944.5	"F": 5477}
{"v": 1	"t": 1733701	"P": 1958.5	"F": 5393}
{"v": 1	"t": 1733721	"P": 1950.5	"F": 5302}
{"v": 1	"t": 1733741	"P": 1948.0	"F": 5381}
{"v": 1	"t": 1733762	"P": 1951.25	"F": 5540}
{"v": 1	"t": 1733782	"P": 1954.25	"F": 5510}
{"v": 1	"t": 1733802	"P": 1959.75	"F": 5403}
{"v": 1	"t": 1733823	"P": 1959.0	"F": 5602}
{"v": 1	"t": 1733843	"P": 1947.75	"F": 5678}
{"v": 1	"t": 1733863	"P": 1951.0	"F": 5449}
{"v": 1	"t": 1733884	"P": 1950.5	"F": 5496}
{"v": 1	"t": 1733904	"P": 1956.0	"F": 5229}
{"v": 1	"t": 1733924	"P": 1954.75	"F": 5425}
{"v": 1	"t": 1733945	"P": 1948.75	"F": 5447}
{"v": 1	"t": 1733965	"P": 1956.5	"F": 5544}
{"v": 1	"t": 1733985	"P": 1949.0	"F": 5530}
{"v": 1	"t": 1734005	"P": 1955.25	"F": 5343	"C": 45.22	"D": 3144	"sn": 54091779688249	"file": "/data/device_log/data0000.out"}
{"v": 1	"t": 1734026	"P": 1944.75	"F": 5460}
{"v": 1	"t": 1734046	"P": 1955.5	"F": 5652}
{"v": 1	"t": 1734066	"P": 1958.25	"F": 5543}
{"v": 1	"t": 1734087	"P": 1952.25	"F": 5580}
{"v": 1	"t": 1734107	"P": 1948.0	"F": 5779}
{"v": 1	"t": 1734127	"P": 1940.0	"F": 5541}
{"v": 1	"t": 1734148	"P": 1944.75	"F": 5573}
{"v": 1	"t": 1734168	"P": 1933.25	"F": 5349}
{"v": 1	"t": 1734188	"P": 1934.0	"F": 5552}
{"v": 1	"t": 1734208	"P": 1912.25	"F": 5561}
{"v": 1	"t": 1734229	"P": 1921.25	"F": 5612}
{"v": 1	"t": 1734249	"P": 1899.0	"F": 5389}
{"v": 1	"t": 1734269	"P": 1897.25	"F": 5514}
{"v": 1	"t": 1734290	"P": 1894.0	"F": 5612}
{"v": 1	"t": 1734310	"P": 1888.0	"F": 5475}
{"v": 1	"t": 1734330	"P": 1870.25	"F": 5455}
{"v": 1	"t": 1734351	"P": 1861.25	"F": 5643}
{"v": 1	"t": 1734371	"P": 1866.0	"F": 5680}
{"v": 1	"t": 1734391	"P": 1849.25	"F": 5329}
{"v": 1	"t": 1734411	"P": 1842.25	"F": 5544}
{"v": 1	"t": 1734432	"P": 1828.75	"F": 5533}
{"v": 1	"t": 1734452	"P": 1828.75	"F": 5721}
{"v": 1	"t": 1734472	"P": 1828.0	"F": 5483}
{"v": 1	"t": 1734493	"P": 1818.0	"F": 5499}
{"v": 1	"t": 1734513	"P": 1812.25	"F": 5196}
{"v": 1	"t": 1734533	"P": 1813.25	"F": 5405}
{"v": 1	"t": 1734554	"P": 1813.25	"F": 5589}
{"v": 1	"t": 1734574	"P": 1799.5	"F": 5634}
{"v": 1	"t": 1734594	"P": 1802.0	"F": 5518}
{"v": 1	"t": 1734615	"P": 1800.25	"F": 5741}
{"v": 1	"t": 1734635	"P": 1804.0	"F": 5607}
{"v": 1	"t": 1734655	"P": 1795.0	"F": 5740}
{"v": 1	"t": 1734675	"P": 1794.25	"F": 5442}
{"v": 1	"t": 1734696	"P": 1793.25	"F": 5536}
{"v": 1	"t": 1734716	"P": 1793.0	"F": 5672}
{"v": 1	"t": 1734736	"P": 1789.5	"F": 5472}
{"v": 1	"t": 1734757	"P": 1781.0	"F": 5290}
{"v": 1	"t": 1734777	"P": 1789.25	"F": 5480}
{"v": 1	"t": 1734797	"P": 1796.0	"F": 5382}
{"v": 1	"t": 1734818	"P": 1787.0	"F": 5215}
{"v": 1	"t": 1734838	"P": 1788.0	"F": 5595}
{"v": 1	"t": 1734858	"P": 1795.25	"F": 5553}
{"v": 1	"t": 1734878	"P": 1795.0	"F": 5669}
{"v": 1	"t": 1734899	"P": 1794.25	"F": 5667}
{"v": 1	"t": 1734919	"P": 1800.25	"F": 5513}
{"v": 1	"t": 1734939	"P": 1804.0	"F": 5396}
{"v": 1	"t": 1734960	"P": 1816.5	"F": 5396}
{"v": 1	"t": 1734980	"P": 1823.75	"F": 5578}
{"v": 1	"t": 1735000	"P": 1821.25	"F": 5185}
{"v": 1	"t": 1735020	"P": 1832.25	"F": 5195	"C": 45.25	"D": 3144	"sn": 54091779688249	"file": "/data/device_log/data0000.out"}
{"v": 1	"t": 1735041	"P": 1838.5	"F": 5381}
{"v": 1	"t": 1735061	"P": 1847.0	"F": 5543}
{"v": 1	"t": 1735081	"P": 1849.0	"F": 5443}
{"v": 1	"t": 1735102	"P": 1852.0	"F": 5542}
{"v": 1	"t": 1735122	"P": 1855.75	"F": 5539}
{"v": 1	"t": 1735142	"P": 1870.25	"F": 5403}
{"v": 1	"t": 1735163	"P": 1868.5	"F": 5326}
{"v": 1	"t": 1735183	"P": 1877.75	"F": 5764}
{"v": 1	"t": 1735203	"P": 1885.75	"F": 5354}
{"v": 1	"t": 1735224	"P": 1886.0	"F": 5474}
{"v": 1	"t": 1735244	"P": 1893.75	"F": 5610}
{"v": 1	"t": 1735264	"P": 1903.0	"F": 5381}
{"v": 1	"t": 1735284	"P": 1901.75	"F": 5737}
{"v": 1	"t": 1735305	"P": 1912.75	"F": 5338}
{"v": 1	"t": 1735325	"P": 1909.0	"F": 5436}
{"v": 1	"t": 1735345	"P": 1918.75	"F": 5480}
{"v": 1	"t": 1735366	"P": 1925.25	"F": 5571}
{"v": 1	"t": 1735386	"P": 1931.25	"F": 5679}
{"v": 1	"t": 1735406	"P": 1929.0	"F": 5464}
{"v": 1	"t": 1735427	"P": 1926.75	"F": 5399}
{"v": 1	"t": 1735447	"P": 1942.5	"F": 5373}
{"v": 1	"t": 1735467	"P": 1942.25	"F": 5557}
{"v": 1	"t": 1735488	"P": 1943.75	"F": 5319}
{"v": 1	"t": 1735508	"P": 1937.25	"F": 5310}
{"v": 1	"t": 1735528	"P": 1956.25	"F": 5462}
{"v": 1	"t": 1735549	"P": 1945.5	"F": 5437}
{"v": 1	"t": 1735569	"P": 1952.0	"F": 5280}
{"v": 1	"t": 1735589	"P": 1950.0	"F": 5521}
{"v": 1	"t": 1735610	"P": 1961.25	"F": 5569}
{"v": 1	"t": 1735630	"P": 1955.75	"F": 5315}
{"v": 1	"t": 1735650	"P": 1961.75	"F": 5401}
{"v": 1	"t": 1735671	"P": 1954.25	"F": 5333}
{"v": 1	"t": 1735691	"P": 1958.75	"F": 5548}
{"v": 1	"t": 1735711	"P": 1959.0	"F": 5466}
{"v": 1	"t": 1735732	"P": 1947.25	"F": 5382}
{"v": 1	"t": 1735752	"P": 1966.25	"F": 5501}
{"v": 1	"t": 1735772	"P": 1970.75	"F": 5297}
{"v": 1	"t": 1735793	"P": 1958.25	"F": 5308}
{"v": 1	"t": 1735813	"P": 1964.5	"F": 5633}
{"v": 1	"t": 1735833	"P": 1963.75	"F": 5330}
{"v": 1	"t": 1735854	"P": 1975.25	"F": 5433}
{"v": 1	"t": 1735874	"P": 1961.0	"F": 5544}
{"v": 1	"t": 1735894	"P": 1966.5	"F": 5573}
{"v": 1	"t": 1735914	"P": 1977.5	"F": 5600}
{"v": 1	"t": 1735935	"P": 1968.0	"F": 5368}
{"v": 1	"t": 1735955	"P": 1967.25	"F": 5412}
{"v": 1	"t": 1735975	"P": 1966.0	"F": 5209}
{"v": 1	"t": 1735996	"P": 1974.0	"F": 5279}
{"v": 1	"t": 1736016	"P": 1975.0	"F": 5477}
{"v": 1	"t": 1736036	"P": 1970.75	"F": 5112	"C": 45.285	"D": 3144	"sn": 54091779688249	"file": "/data/device_log/data0000.out"}
{"v": 1	"t": 1736057	"P": 1968.0	"F": 5422}
{"v": 1	"t": 1736077	"P": 1963.5	"F": 5485}
{"v": 1	"t": 1736097	"P": 1972.25	"F": 5393}
{"v": 1	"t": 1736118	"P": 1970.75	"F": 5505}
{"v": 1	"t": 1736138	"P": 1967.5	"F": 5607}
{"v": 1	"t": 1736158	"P": 1961.5	"F": 5573}
{"v": 1	"t": 1736178	"P": 1969.5	"F": 5277}
{"v": 1	"t": 1736199	"P": 1957.25	"F": 5436}
{"v": 1	"t": 1736219	"P": 1962.5	"F": 5522}
{"v": 1	"t": 1736239	"P": 1965.5	"F": 5577}
{"v": 1	"t": 1736260	"P": 1968.75	"F": 5431}
{"v": 1	"t": 1736280	"P": 1962.75	"F": 5533}
{"v": 1	"t": 1736300	"P": 1960.0	"F": 5501}
{"v": 1	"t": 1736321	"P": 1951.0	"F": 5605}
{"v": 1	"t": 1736341	"P": 1941.0	"F": 5426}
{"v": 1	"t": 1736361	"P": 1938.0	"F": 5310}
{"v": 1	"t": 1736381	"P": 1929.0	"F": 5474}
{"v": 1	"t": 1736402	"P": 1913.0	"F": 5662}
{"v": 1	"t": 1736422	"P": 1919.75	"F": 5481}
{"v": 1	"t": 1736442	"P": 1897.0	"F": 5465}
{"v": 1	"t": 1736463	"P": 1888.5	"F": 5377}
{"v": 1	"t": 1736483	"P": 1882.5	"F": 5495}
{"v": 1	"t": 1736503	"P": 1873.75	"F": 5484}
{"v": 1	"t": 1736524	"P": 1861.5	"F": 5314}
{"v": 1	"t": 1736544	"P": 1859.25	"F": 5476}
{"v": 1	"t": 1736564	"P": 1842.75	"F": 5640}
{"v": 1	"t": 1736584	"P": 1836.25	"F": 5574}
{"v": 1	"t": 1736605	"P": 1834.25	"F": 5529}
{"v": 1	"t": 1736625	"P": 1826.0	"F": 5596}
{"v": 1	"t": 1736645	"P": 1817.5	"F": 5695}
{"v": 1	"t": 1736666	"P": 1816.5	"F": 5605}
{"v": 1	"t": 1736686	"P": 1809.0	"F": 5366}
{"v": 1	"t": 1736706	"P": 1809.5	"F": 5414}
{"v": 1	"t": 1736727	"P": 1794.0	"F": 5410}
{"v": 1	"t": 1736747	"P": 1804.5	"F": 5484}
{"v": 1	"t": 1736767	"P": 1797.5	"F": 5309}
{"v": 1	"t": 1736787	"P": 1802.25	"F": 5248}
{"v": 1	"t": 1736808	"P": 1792.5	"F": 5317}
{"v": 1	"t": 1736828	"P": 1794.5	"F": 5295}
{"v": 1	"t": 1736848	"P": 1786.5	"F": 5383}
{"v": 1	"t": 1736869	"P": 1796.75	"F": 5466}
{"v": 1	"t": 1736889	"P": 1790.0	"F": 5456}
{"v": 1	"t": 1736909	"P": 1785.25	"F": 5642}
{"v": 1	"t": 1736930	"P": 1783.25	"F": 5394}
{"v": 1	"t": 1736950	"P": 1793.75	"F": 5458}
{"v": 1	"t": 1736970	"P": 1789.5	"F": 5355}
{"v": 1	"t": 1736990	"P": 1785.5	"F": 5217}
{"v": 1	"t": 1737011	"P": 1783.0	"F": 5356}
{"v": 1	"t": 1737031	"P": 1786.5	"F": 5541}
{"v": 1	"t": 1737051	"P": 1784.5	"F": 5076	"C": 45.255	"D": 3144	"sn": 54091779688249	"file": "/data/device_log/data0000.out"}
{"v": 1	"t": 1737072	"P": 1783.75	"F": 5467}
{"v": 1	"t": 1737092	"P": 1786.25	"F": 5541}
{"v": 1	"t": 1737112	"P": 1787.5	"F": 5565}
{"v": 1	"t": 1737133	"P": 1782.5	"F": 5430}
{"v": 1	"t": 1737153	"P": 1797.0	"F": 5503}
{"v": 1	"t": 1737173	"P": 1797.75	"F": 5438}
{"v": 1	"t": 1737194	"P": 1800.5	"F": 5520}
{"v": 1	"t": 1737214	"P": 1807.75	"F": 5407}
{"v": 1	"t": 1737234	"P": 1807.75	"F": 5335}
{"v": 1	"t": 1737254	"P": 1814.75	"F": 5209}
{"v": 1	"t": 1737275	"P": 1834.25	"F": 5446}
{"v": 1	"t": 1737295	"P": 1841.75	"F": 5540}
{"v": 1	"t": 1737315	"P": 1844.75	"F": 5468}
{"v": 1	"t": 1737336	"P": 1847.75	"F": 5466}
{"v": 1	"t": 1737356	"P": 1855.5	"F": 5288}
{"v": 1	"t": 1737376	"P": 1863.5	"F": 5451}
{"v": 1	"t": 1737396	"P": 1876.5	"F": 5478}
{"v": 1	"t": 1737417	"P": 1870.25	"F": 5037}
{"v": 1	"t": 1737437	"P": 1882.25	"F": 5524}
{"v": 1	"t": 1737457	"P": 1883.75	"F": 5456}
{"v": 1	"t": 1737478	"P": 1893.75	"F": 5343}
{"v": 1	"t": 1737498	"P": 1894.75	"F": 5530}
{"v": 1	"t": 1737518	"P": 1904.0	"F": 5353}
{"v": 1	"t": 1737539	"P": 1908.5	"F": 5564}
{"v": 1	"t": 1737559	"P": 1902.5	"F": 5623}
{"v": 1	"t": 1737579	"P": 1902.5	"F": 5589}
{"v": 1	"t": 1737599	"P": 1918.5	"F": 5386}
{"v": 1	"t": 1737620	"P": 1913.25	"F": 5266}
{"v": 1	"t": 1737640	"P": 1912.75	"F": 5688}
{"v": 1	"t": 1737660	"P": 1916.5	"F": 5624}
{"v": 1	"t": 1737681	"P": 1920.25	"F": 5453}
{"v": 1	"t": 1737701	"P": 1923.75	"F": 5501}
{"v": 1	"t": 1737721	"P": 1925.0	"F": 5351}
{"v": 1	"t": 1737742	"P": 1932.25	"F": 5418}
{"v": 1	"t": 1737762	"P": 1929.75	"F": 5317}
{"v": 1	"t": 1737782	"P": 1939.0	"F": 5564}
{"v": 1	"t": 1737803	"P": 1945.0	"F": 5520}
{"v": 1	"t": 1737823	"P": 1941.0	"F": 5424}
{"v": 1	"t": 1737843	"P": 1940.5	"F": 5385}
{"v": 1	"t": 1737863	"P": 1949.0	"F": 5478}
{"v": 1	"t": 1737884	"P": 1941.25	"F": 5494}
{"v": 1	"t": 1737904	"P": 1948.0	"F": 5582}
{"v": 1	"t": 1737924	"P": 1941.5	"F": 5317}
{"v": 1	"t": 1737945	"P": 1943.25	"F": 5423}
{"v": 1	"t": 1737965	"P": 1948.25	"F": 5573}
{"v": 1	"t": 1737985	"P": 1947.25	"F": 5592}
{"v": 1	"t": 1738006	"P": 1949.75	"F": 5343}
{"v": 1	"t": 1738026	"P": 1951.75	"F": 5347}
{"v": 1	"t": 1738046	"P": 1956.75	"F": 5390}
{"v": 1	"t": 1738066	"P": 1949.5	"F": 5348	"C": 45.245	"D": 3144	"sn": 54091779688249	"file": "/data/device_log/data0000.out"}
{"v": 1	"t": 1738087	"P": 1946.5	"F": 5364}
{"v": 1	"t": 1738107	"P": 1958.75	"F": 5610}
{"v": 1	"t": 1738127	"P": 1953.0	"F": 5486}
{"v": 1	"t": 1738148	"P": 1946.25	"F": 5640}
{"v": 1	"t": 1738168	"P": 1955.25	"F": 5661}
{"v": 1	"t": 1738188	"P": 1960.75	"F": 5594}
{"v": 1	"t": 1738209	"P": 1964.25	"F": 5460}
{"v": 1	"t": 1738229	"P": 1953.75	"F": 5507}
{"v": 1	"t": 1738249	"P": 1950.0	"F": 5206}
{"v": 1	"t": 1738269	"P": 1963.75	"F": 5342}
{"v": 1	"t": 1738290	"P": 1957.75	"F": 5456}
{"v": 1	"t": 1738310	"P": 1947.25	"F": 5547}
{"v": 1	"t": 1738330	"P": 1951.75	"F": 5442}
{"v": 1	"t": 1738351	"P": 1953.75	"F": 5381}
{"v": 1	"t": 1738371	"P": 1956.5	"F": 5348}
{"v": 1	"t": 1738391	"P": 1952.75	"F": 5463}
{"v": 1	"t": 1738412	"P": 1948.25	"F": 5399}
{"v": 1	"t": 1738432	"P": 1953.25	"F": 5476}
{"v": 1	"t": 1738452	"P": 1951.25	"F": 5317}
{"v": 1	"t": 1738473	"P": 1954.5	"F": 5612}
{"v": 1	"t": 1738493	"P": 1941.5	"F": 5341}
{"v": 1	"t": 1738513	"P": 1935.0	"F": 5402}
{"v": 1	"t": 1738533	"P": 1947.25	"F": 5324}
{"v": 1	"t": 1738554	"P": 1939.0	"F": 5356}
{"v": 1	"t": 1738574	"P": 1932.75	"F": 5052}
{"v": 1	"t": 1738594	"P": 1939.0	"F": 5453}
{"v": 1	"t": 1738615	"P": 1936.75	"F": 5425}
{"v": 1	"t": 1738635	"P": 1928.25	"F": 5514}
{"v": 1	"t": 1738655	"P": 1917.75	"F": 5277}
{"v": 1	"t": 1738676	"P": 1912.75	"F": 5408}
{"v": 1	"t": 1738696	"P": 1918.0	"F": 5423}
{"v": 1	"t": 1738716	"P": 1894.25	"F": 5441}
{"v": 1	"t": 1738736	"P": 1887.75	"F": 5089}
{"v": 1	"t": 1738757	"P": 1891.0	"F": 5508}
{"v": 1	"t": 1738777	"P": 1876.5	"F": 5473}
{"v": 1	"t": 1738797	"P": 1861.75	"F": 5430}
{"v": 1	"t": 1738818	"P": 1856.25	"F": 5433}
{"v": 1	"t": 1738838	"P": 1850.25	"F": 5554}
{"v": 1	"t": 1738858	"P": 1846.75	"F": 5439}
{"v": 1	"t": 1738878	"P": 1834.25	"F": 5622}
{"v": 1	"t": 1738899	"P": 1823.25	"F": 5636}
{"v": 1	"t": 1738919	"P": 1818.5	"F": 5402}
{"v": 1	"t": 1738939	"P": 1807.5	"F": 5420}
{"v": 1	"t": 1738960	"P": 1816.75	"F": 5506}
{"v": 1	"t": 1738980	"P": 1800.25	"F": 5377}
{"v": 1	"t": 1739000	"P": 1794.25	"F": 5320}
{"v": 1	"t": 1739021	"P": 1795.75	"F": 5379}
{"v": 1	"t": 1739041	"P": 1795.0	"F": 5405}
{"v": 1	"t": 1739061	"P": 1794.25	"F": 5352}
{"v": 1	"t": 1739082	"P": 1782.25	"F": 5464	"C": 45.27	"D": 3144	"sn": 54091779688249	"file": "/data/device_log/data0000.out"}
{"v": 1	"t": 1739102	"P": 1787.0	"F": 5544}
{"v": 1	"t": 1739123	"P": 1791.75	"F": 5422}
{"v": 1	"t": 1739143	"P": 1785.75	"F": 5607}
{"v": 1	"t": 1739163	"P": 1786.0	"F": 5260}
{"v": 1	"t": 1739184	"P": 1786.25	"F": 5533}
{"v": 1	"t": 1739204	"P": 1781.0	"F": 5439}
{"v": 1	"t": 1739224	"P": 1796.25	"F": 5444}
{"v": 1	"t": 1739245	"P": 1793.5	"F": 5426}
{"v": 1	"t": 1739265	"P": 1790.75	"F": 5486}
{"v": 1	"t": 1739285	"P": 1778.5	"F": 5502}
{"v": 1	"t": 1739306	"P": 1795.5	"F": 5604}
{"v": 1	"t": 1739326	"P": 1804.0	"F": 5264}
{"v": 1	"t": 1739346	"P": 1799.5	"F": 5400}
{"v": 1	"t": 1739366	"P": 1810.0	"F": 5484}
{"v": 1	"t": 1739387	"P": 1808.0	"F": 5424}
{"v": 1	"t": 1739407	"P": 1818.5	"F": 5251}
{"v": 1	"t": 1739427	"P": 1822.5	"F": 5467}
{"v": 1	"t": 1739448	"P": 1834.25	"F": 5462}
{"v": 1	"t": 1739468	"P": 1836.75	"F": 5607}
{"v": 1	"t": 1739488	"P": 1834.75	"F": 5385}
{"v": 1	"t": 1739509	"P": 1844.5	"F": 5418}
{"v": 1	"t": 1739529	"P": 1854.0	"F": 5377}
{"v": 1	"t": 1739549	"P": 1861.75	"F": 5463}
{"v": 1	"t": 1739569	"P": 1854.75	"F": 5586}
{"v": 1	"t": 1739590	"P": 1874.25	"F": 5526}
{"v": 1	"t": 1739610	"P": 1875.5	"F": 5263}
{"v": 1	"t": 1739630	"P": 1874.5	"F": 5480}
{"v": 1	"t": 1739651	"P": 1880.5	"F": 5205}
{"v": 1	"t": 1739671	"P": 1887.0	"F": 5381}
{"v": 1	"t": 1739691	"P": 1888.5	"F": 5362}
{"v": 1	"t": 1739712	"P": 1891.75	"F": 5373}
{"v": 1	"t": 1739732	"P": 1887.25	"F": 5196}
{"v": 1	"t": 1739752	"P": 1901.0	"F": 5285}
{"v": 1	"t": 1739773	"P": 1905.0	"F": 5304}
{"v": 1	"t": 1739793	"P": 1901.75	"F": 5556}
{"v": 1	"t": 1739813	"P": 1908.0	"F": 5274}
{"v": 1	"t": 1739833	"P": 1909.75	"F": 5071}
{"v": 1	"t": 1739854	"P": 1923.75	"F": 5290}
{"v": 1	"t": 1739874	"P": 1914.75	"F": 5432}
{"v": 1	"t": 1739894	"P": 1926.25	"F": 5178}
{"v": 1	"t": 1739915	"P": 1924.75	"F": 5115}
{"v": 1	"t": 1739935	"P": 1934.75	"F": 5406}
{"v": 1	"t": 1739955	"P": 1934.75	"F": 5575}
{"v": 1	"t": 1739976	"P": 1931.25	"F": 5484}
{"v": 1	"t": 1739996	"P": 1937.25	"F": 5459}
{"v": 1	"t": 1740016	"P": 1930.0	"F": 5228}
{"v": 1	"t": 1740036	"P": 1941.0	"F": 5449}
{"v": 1	"t": 1740057	"P": 1943.75	"F": 5175}
{"v": 1	"t": 1740077	"P": 1953.5	"F": 5474}
{"v": 1	"t": 1740097	"P": 1953.75	"F": 5433	"C": 45.26	"D": 3144	"sn": 54091779688249	"file": "/data/device_log/data0000.out"}
{"v": 1	"t": 1740118	"P": 1953.75	"F": 5614}
{"v": 1	"t": 1740138	"P": 1952.5	"F": 5472}
{"v": 1	"t": 1740158	"P": 1950.5	"F": 5253}
{"v": 1	"t": 1740178	"P": 1958.25	"F": 5635}
{"v": 1	"t": 1740199	"P": 1964.0	"F": 5695}
{"v": 1	"t": 1740219	"P": 1948.25	"F": 5476}
{"v": 1	"t": 1740239	"P": 1951.75	"F": 5379}
{"v": 1	"t": 1740260	"P": 1963.5	"F": 5575}
{"v": 1	"t": 1740280	"P": 1964.75	"F": 5316}
{"v": 1	"t": 1740300	"P": 1960.5	"F": 5510}
{"v": 1	"t": 1740321	"P": 1949.75	"F": 5395}
{"v": 1	"t": 1740341	"P": 1966.0	"F": 5629}
{"v": 1	"t": 1740361	"P": 1972.0	"F": 5496}
{"v": 1	"t": 1740382	"P": 1965.25	"F": 5371}
{"v": 1	"t": 1740402	"P": 1961.0	"F": 5536}
{"v": 1	"t": 1740422	"P": 1969.75	"F": 5467}
{"v": 1	"t": 1740442	"P": 1969.5	"F": 5346}
{"v": 1	"t": 1740463	"P": 1962.25	"F": 5323}
{"v": 1	"t": 1740483	"P": 1973.25	"F": 5519}
{"v": 1	"t": 1740503	"P": 1969.75	"F": 5337}
{"v": 1	"t": 1740524	"P": 1960.5	"F": 5623}
{"v": 1	"t": 1740544	"P": 1962.5	"F": 5532}
{"v": 1	"t": 1740564	"P": 1963.0	"F": 5291}
{"v": 1	"t": 1740585	"P": 1970.25	"F": 5298}
{"v": 1	"t": 1740605	"P": 1966.75	"F": 5345}
{"v": 1	"t": 1740625	"P": 1970.75	"F": 5295}
{"v": 1	"t": 1740646	"P": 1961.75	"F": 5154}
{"v": 1	"t": 1740666	"P": 1962.25	"F": 5440}
{"v": 1	"t": 1740686	"P": 1956.25	"F": 5571}
{"v": 1	"t": 1740706	"P": 1962.0	"F": 5445}
{"v": 1	"t": 1740727	"P": 1957.5	"F": 5621}
{"v": 1	"t": 1740747	"P": 1958.0	"F": 5641}
{"v": 1	"t": 1740767	"P": 1970.25	"F": 5564}
{"v": 1	"t": 1740788	"P": 1954.0	"F": 5473}
{"v": 1	"t": 1740808	"P": 1949.0	"F": 5530}
{"v": 1	"t": 1740828	"P": 1950.5	"F": 5340}
{"v": 1	"t": 1740848	"P": 1955.25	"F": 5413}
{"v": 1	"t": 1740869	"P": 1942.0	"F": 5490}
{"v": 1	"t": 1740889	"P": 1949.5	"F": 5483}
{"v": 1	"t": 1740909	"P": 1940.25	"F": 5583}
{"v": 1	"t": 1740930	"P": 1944.75	"F": 5524}
{"v": 1	"t": 1740950	"P": 1940.75	"F": 5272}
{"v": 1	"t": 1740970	"P": 1939.75	"F": 5631}
{"v": 1	"t": 1740991	"P": 1935.0	"F": 5448}
{"v": 1	"t": 1741011	"P": 1932.0	"F": 5369}
{"v": 1	"t": 1741031	"P": 1934.75	"F": 5560}
{"v": 1	"t": 1741051	"P": 1917.5	"F": 5639}
{"v": 1	"t": 1741072	"P": 1917.75	"F": 5669}
{"v": 1	"t": 1741092	"P": 1906.25	"F": 5325}
{"v": 1	"t": 1741112	"P": 1902.5	"F": 5564	"C": 45.245	"D": 3144	"sn": 54091779688249	"file": "/data/device_log/data0000.out"}
{"v": 1	"t": 1741133	"P": 1891.25	"F": 5405}
{"v": 1	"t": 1741153	"P": 1882.25	"F": 5655}
{"v": 1	"t": 1741173	"P": 1871.75	"F": 5447}
{"v": 1	"t": 1741194	"P": 1865.0	"F": 5634}
{"v": 1	"t": 1741214	"P": 1852.5	"F": 5527}
{"v": 1	"t": 1741234	"P": 1853.25	"F": 5568}
{"v": 1	"t": 1741255	"P": 1837.5	"F": 5572}
{"v": 1	"t": 1741275	"P": 1840.75	"F": 5496}
{"v": 1	"t": 1741295	"P": 1834.75	"F": 5294}
{"v": 1	"t": 1741315	"P": 1828.25	"F": 5512}
{"v": 1	"t": 1741336	"P": 1831.0	"F": 5492}
{"v": 1	"t": 1741356	"P": 1819.75	"F": 5419}
{"v": 1	"t": 1741376	"P": 1808.25	"F": 5489}
{"v": 1	"t": 1741397	"P": 1807.0	"F": 5371}
{"v": 1	"t": 1741417	"P": 1808.25	"F": 5604}
{"v": 1	"t": 1741437	"P": 1809.0	"F": 5488}
{"v": 1	"t": 1741458	"P": 1800.25	"F": 5451}
{"v": 1	"t": 1741478	"P": 1798.5	"F": 5593}
{"v": 1	"t": 1741498	"P": 1804.25	"F": 5455}
{"v": 1	"t": 1741518	"P": 1799.0	"F": 5426}
{"v": 1	"t": 1741539	"P": 1791.0	"F": 5214}
{"v": 1	"t": 1741559	"P": 1789.5	"F": 5360}
{"v": 1	"t": 1741579	"P": 1788.5	"F": 5118}
{"v": 1	"t": 1741600	"P": 1787.25	"F": 5593}
{"v": 1	"t": 1741620	"P": 1787.25	"F": 5153}
{"v": 1	"t": 1741640	"P": 1780.75	"F": 5332}
{"v": 1	"t": 1741661	"P": 1790.5	"F": 5105}
{"v": 1	"t": 1741681	"P": 1787.0	"F": 5174}
{"v": 1	"t": 1741701	"P": 1782.25	"F": 5077}
{"v": 1	"t": 1741722	"P": 1786.5	"F": 5556}
{"v": 1	"t": 1741742	"P": 1790.25	"F": 5283}
{"v": 1	"t": 1741762	"P": 1788.0	"F": 5118}
{"v": 1	"t": 1741783	"P": 1788.5	"F": 5247}
{"v": 1	"t": 1741803	"P": 1791.25	"F": 5307}
{"v": 1	"t": 1741823	"P": 1788.5	"F": 5331}
{"v": 1	"t": 1741843	"P": 1797.75	"F": 5617}
{"v": 1	"t": 1741864	"P": 1800.0	"F": 5369}
{"v": 1	"t": 1741884	"P": 1795.75	"F": 5342}
{"v": 1	"t": 1741904	"P": 1799.5	"F": 5240}
{"v": 1	"t": 1741925	"P": 1811.0	"F": 5528}
{"v": 1	"t": 1741945	"P": 1820.0	"F": 5454}
{"v": 1	"t": 1741965	"P": 1821.5	"F": 5505}
{"v": 1	"t": 1741986	"P": 1826.75	"F": 5319}
{"v": 1	"t": 1742006	"P": 1843.0	"F": 5532}
{"v": 1	"t": 1742026	"P": 1837.25	"F": 5552}
{"v": 1	"t": 1742046	"P": 1848.0	"F": 5525}
{"v": 1	"t": 1742067	"P": 1861.5	"F": 5241}
{"v": 1	"t": 1742087	"P": 1863.0	"F": 5449}
{"v": 1	"t": 1742107	"P": 1868.5	"F": 5437}
{"v": 1	"t": 1742128	"P": 1880.75	"F": 5312	"C": 45.28	"D": 3144	"sn": 54091779688249	"file": "/data/device_log/data0000.out"}
{"v": 1	"t": 1742148	"P": 1880.75	"F": 5630}
{"v": 1	"t": 1742168	"P": 1889.5	"F": 5512}
{"v": 1	"t": 1742189	"P": 1905.5	"F": 5620}
{"v": 1	"t": 1742209	"P": 1898.0	"F": 5679}
{"v": 1	"t": 1742229	"P": 1897.0	"F": 5421}
{"v": 1	"t": 1742249	"P": 1904.25	"F": 5391}
{"v": 1	"t": 1742270	"P": 1912.25	"F": 5496}
{"v": 1	"t": 1742290	"P": 1916.0	"F": 5465}
{"v": 1	"t": 1742311	"P": 1929.25	"F": 5520}
{"v": 1	"t": 1742331	"P": 1921.0	"F": 5413}
{"v": 1	"t": 1742352	"P": 1925.25	"F": 5617}
{"v": 1	"t": 1742372	"P": 1927.5	"F": 5331}
{"v": 1	"t": 1742393	"P": 1937.0	"F": 5316}
{"v": 1	"t": 1742413	"P": 1930.0	"F": 5511}
{"v": 1	"t": 1742434	"P": 1932.75	"F": 5454}
{"v": 1	"t": 1742454	"P": 1931.25	"F": 5525}
{"v": 1	"t": 1742475	"P": 1935.5	"F": 5228}
{"v": 1	"t": 1742495	"P": 1929.25	"F": 5557}
{"v": 1	"t": 1742515	"P": 1937.75	"F": 5607}
{"v": 1	"t": 1742535	"P": 1939.75	"F": 5540}
{"v": 1	"t": 1742556	"P": 1934.0	"F": 5470}
{"v": 1	"t": 1742576	"P": 1940.0	"F": 5352}
{"v": 1	"t": 1742596	"P": 1948.75	"F": 5516}
{"v": 1	"t": 1742617	"P": 1941.75	"F": 5510}
{"v": 1	"t": 1742637	"P": 1932.0	"F": 5533}
{"v": 1	"t": 1742657	"P": 1950.25	"F": 5336}
{"v": 1	"t": 1742678	"P": 1949.25	"F": 5592}
{"v": 1	"t": 1742698	"P": 1935.5	"F": 5688}
{"v": 1	"t": 1742718	"P": 1939.75	"F": 5401}
{"v": 1	"t": 1742738	"P": 1945.5	"F": 5559}
{"v": 1	"t": 1742759	"P": 1954.0	"F": 5457}
{"v": 1	"t": 1742779	"P": 1945.25	"F": 5643}
{"v": 1	"t": 1742799	"P": 1943.5	"F": 5237}
{"v": 1	"t": 1742820	"P": 1951.25	"F": 5338}
{"v": 1	"t": 1742840	"P": 1949.75	"F": 5641}
{"v": 1	"t": 1742860	"P": 1950.25	"F": 5685}
{"v": 1	"t": 1742881	"P": 1943.75	"F": 5482}
{"v": 1	"t": 1742901	"P": 1954.25	"F": 5312}
{"v": 1	"t": 1742921	"P": 1954.75	"F": 5517}
{"v": 1	"t": 1742942	"P": 1951.0	"F": 5531}
{"v": 1	"t": 1742962	"P": 1951.5	"F": 5708}
{"v": 1	"t": 1742982	"P": 1953.25	"F": 5382}
{"v": 1	"t": 1743003	"P": 1957.0	"F": 5692}
{"v": 1	"t": 1743023	"P": 1955.0	"F": 5460}
{"v": 1	"t": 1743043	"P": 1956.0	"F": 5428}
{"v": 1	"t": 1743064	"P": 1957.5	"F": 5443}
{"v": 1	"t": 1743084	"P": 1947.75	"F": 5562}
{"v": 1	"t": 1743104	"P": 1955.75	"F": 5316}
{"v": 1	"t": 1743125	"P": 1957.25	"F": 5357}
{"v": 1	"t": 1743145	"P": 1956.5	"F": 5614	"C": 45.255	"D": 3144	"sn": 54091779688249	"file": "/data/device_log/data0000.out"}
{"v": 1	"t": 1743165	"P": 1948.25	"F": 5325}
{"v": 1	"t": 1743186	"P": 1947.75	"F": 5320}
{"v": 1	"t": 1743206	"P": 1956.25	"F": 5606}
{"v": 1	"t": 1743226	"P": 1950.5	"F": 5430}
{"v": 1	"t": 1743246	"P": 1939.0	"F": 5506}
{"v": 1	"t": 1743267	"P": 1942.75	"F": 5540}
{"v": 1	"t": 1743287	"P": 1940.25	"F": 5546}
{"v": 1	"t": 1743307	"P": 1932.25	"F": 5504}
{"v": 1	"t": 1743328	"P": 1932.75	"F": 5658}
{"v": 1	"t": 1743348	"P": 1915.0	"F": 5643}
{"v": 1	"t": 1743368	"P": 1913.75	"F": 5606}
{"v": 1	"t": 1743389	"P": 1910.5	"F": 5644}
{"v": 1	"t": 1743409	"P": 1890.25	"F": 5396}
{"v": 1	"t": 1743429	"P": 1886.25	"F": 5447}
{"v": 1	"t": 1743450	"P": 1877.75	"F": 5556}
{"v": 1	"t": 1743470	"P": 1876.75	"F": 5578}
{"v": 1	"t": 1743490	"P": 1861.25	"F": 5389}
{"v": 1	"t": 1743510	"P": 1850.0	"F": 5718}
{"v": 1	"t": 1743531	"P": 1850.25	"F": 5606}
{"v": 1	"t": 1743551	"P": 1835.5	"F": 5692}
{"v": 1	"t": 1743572	"P": 1832.0	"F": 5313}
{"v": 1	"t": 1743592	"P": 1833.25	"F": 5525}
{"v": 1	"t": 1743612	"P": 1825.5	"F": 5353}
{"v": 1	"t": 1743633	"P": 1817.25	"F": 5508}
{"v": 1	"t": 1743653	"P": 1814.75	"F": 5672}
{"v": 1	"t": 1743673	"P": 1815.5	"F": 5737}
{"v": 1	"t": 1743694	"P": 1802.5	"F": 5511}
{"v": 1	"t": 1743714	"P": 1804.0	"F": 5643}
{"v": 1	"t": 1743734	"P": 1806.25	"F": 5606}
{"v": 1	"t": 1743755	"P": 1804.5	"F": 5489}
{"v": 1	"t": 1743775	"P": 1801.0	"F": 5547}
{"v": 1	"t": 1743795	"P": 1785.5	"F": 5358}
{"v": 1	"t": 1743815	"P": 1798.75	"F": 5467}
{"v": 1	"t": 1743836	"P": 1795.25	"F": 5741}
{"v": 1	"t": 1743856	"P": 1789.5	"F": 5467}
{"v": 1	"t": 1743876	"P": 1788.25	"F": 5499}
{"v": 1	"t": 1743897	"P": 1782.25	"F": 5650}
{"v": 1	"t": 1743917	"P": 1789.75	"F": 5267}
{"v": 1	"t": 1743937	"P": 1783.0	"F": 5218}
{"v": 1	"t": 1743958	"P": 1787.5	"F": 5615}
{"v": 1	"t": 1743978	"P": 1788.75	"F": 5402}
{"v": 1	"t": 1743998	"P": 1786.5	"F": 5394}
{"v": 1	"t": 1744018	"P": 1791.25	"F": 5502}
{"v": 1	"t": 1744039	"P": 1791.5	"F": 5593}
{"v": 1	"t": 1744059	"P": 1799.75	"F": 5186}
{"v": 1	"t": 1744080	"P": 1787.5	"F": 5316}
{"v": 1	"t": 1744100	"P": 1796.5	"F": 5214}
{"v": 1	"t": 1744120	"P": 1809.75	"F": 5360}
{"v": 1	"t": 1744141	"P": 1804.0	"F": 5330}
{"v": 1	"t": 1744161	"P": 1820.0	"F": 5244	"C": 45.275	"D": 3144	"sn": 54091779688249	"file": "/data/device_log/data0000.out"}
{"v": 1	"t": 1744181	"P": 1828.75	"F": 5465}
{"v": 1	"t": 1744202	"P": 1835.0	"F": 5280}
{"v": 1	"t": 1744222	"P": 1835.25	"F": 5382}
{"v": 1	"t": 1744242	"P": 1851.0	"F": 5547}
{"v": 1	"t": 1744263	"P": 1845.0	"F": 5393}
{"v": 1	"t": 1744283	"P": 1853.5	"F": 5620}
{"v": 1	"t": 1744303	"P": 1855.75	"F": 5288}
{"v": 1	"t": 1744324	"P": 1869.0	"F": 5443}
{"v": 1	"t": 1744344	"P": 1864.0	"F": 5168}
{"v": 1	"t": 1744364	"P": 1865.0	"F": 5291}
{"v": 1	"t": 1744384	"P": 1884.75	"F": 5445}
{"v": 1	"t": 1744405	"P": 1890.25	"F": 5362}
{"v": 1	"t": 1744425	"P": 1882.0	"F": 5501}
{"v": 1	"t": 1744445	"P": 1886.5	"F": 5490}
{"v": 1	"t": 1744466	"P": 1891.5	"F": 5527}
{"v": 1	"t": 1744486	"P": 1894.75	"F": 5539}
{"v": 1	"t": 1744506	"P": 1894.25	"F": 5261}
{"v": 1	"t": 1744527	"P": 1898.5	"F": 5180}
{"v": 1	"t": 1744547	"P": 1901.75	"F": 5371}
{"v": 1	"t": 1744567	"P": 1921.75	"F": 5416}
{"v": 1	"t": 1744588	"P": 1910.0	"F": 5503}
{"v": 1	"t": 1744608	"P": 1913.0	"F": 5331}
{"v": 1	"t": 1744628	"P": 1915.75	"F": 5472}
{"v": 1	"t": 1744649	"P": 1926.25	"F": 5384}
{"v": 1	"t": 1744669	"P": 1929.5	"F": 5610}
{"v": 1	"t": 1744690	"P": 1922.5	"F": 5521}
{"v": 1	"t": 1744710	"P": 1924.25	"F": 5399}
{"v": 1	"t": 1744730	"P": 1932.75	"F": 5402}
{"v": 1	"t": 1744750	"P": 1933.0	"F": 5627}
{"v": 1	"t": 1744771	"P": 1937.5	"F": 5588}
{"v": 1	"t": 1744791	"P": 1939.0	"F": 5289}
{"v": 1	"t": 1744811	"P": 1944.25	"F": 5460}
{"v": 1	"t": 1744832	"P": 1930.5	"F": 5515}
{"v": 1	"t": 1744852	"P": 1945.5	"F": 5544}
{"v": 1	"t": 1744872	"P": 1945.75	"F": 5216}
{"v": 1	"t": 1744893	"P": 1930.0	"F": 5722}
{"v": 1	"t": 1744913	"P": 1943.0	"F": 5413}
{"v": 1	"t": 1744933	"P": 1926.5	"F": 5285}
{"v": 1	"t": 1744953	"P": 1941.25	"F": 5532}
{"v": 1	"t": 1744974	"P": 1941.0	"F": 5288}
{"v": 1	"t": 1744994	"P": 1945.75	"F": 5285}
{"v": 1	"t": 1745014	"P": 1938.0	"F": 5453}
{"v": 1	"t": 1745035	"P": 1940.75	"F": 5434}
{"v": 1	"t": 1745055	"P": 1947.5	"F": 5154}
{"v": 1	"t": 1745075	"P": 1939.75	"F": 5672}
{"v": 1	"t": 1745096	"P": 1939.25	"F": 5621}
{"v": 1	"t": 1745116	"P": 1942.75	"F": 5523}
{"v": 1	"t": 1745136	"P": 1951.5	"F": 5439}
{"v": 1	"t": 1745157	"P": 1943.25	"F": 5542}
{"v": 1	"t": 1745177	"P": 1946.25	"F": 5624	"C": 45.255	"D": 3144	"sn": 54091779688249	"file": "/data/device_log/data0000.out"}
{"v": 1	"t": 1745197	"P": 1941.25	"F": 5667}
{"v": 1	"t": 1745218	"P": 1944.75	"F": 5306}
{"v": 1	"t": 1745238	"P": 1954.75	"F": 5580}
{"v": 1	"t": 1745259	"P": 1944.75	"F": 5477}
{"v": 1	"t": 1745279	"P": 1945.25	"F": 5320}
{"v": 1	"t": 1745299	"P": 1949.0	"F": 5516}
{"v": 1	"t": 1745320	"P": 1950.0	"F": 5514}
{"v": 1	"t": 1745340	"P": 1954.5	"F": 5537}
{"v": 1	"t": 1745360	"P": 1947.0	"F": 5651}
{"v": 1	"t": 1745381	"P": 1946.5	"F": 5546}
{"v": 1	"t": 1745401	"P": 1959.25	"F": 5554}
{"v": 1	"t": 1745421	"P": 1936.25	"F": 5484}
{"v": 1	"t": 1745441	"P": 1956.5	"F": 5345}
{"v": 1	"t": 1745462	"P": 1945.0	"F": 5440}
{"v": 1	"t": 1745482	"P": 1953.75	"F": 5437}
{"v": 1	"t": 1745502	"P": 1953.0	"F": 5302}
{"v": 1	"t": 1745523	"P": 1958.5	"F": 5413}
{"v": 1	"t": 1745543	"P": 1943.5	"F": 5411}
{"v": 1	"t": 1745563	"P": 1950.75	"F": 5319}
{"v": 1	"t": 1745584	"P": 1945.75	"F": 5553}
{"v": 1	"t": 1745604	"P": 1949.25	"F": 5379}
{"v": 1	"t": 1745624	"P": 1946.25	"F": 5446}
{"v": 1	"t": 1745645	"P": 1952.0	"F": 5323}
{"v": 1	"t": 1745665	"P": 1953.0	"F": 5555}
{"v": 1	"t": 1745685	"P": 1938.0	"F": 5504}
{"v": 1	"t": 1745705	"P": 1939.0	"F": 5317}
{"v": 1	"t": 1745726	"P": 1947.0	"F": 5412}
{"v": 1	"t": 1745746	"P": 1942.0	"F": 5465}
{"v": 1	"t": 1745767	"P": 1936.75	"F": 5637}
{"v": 1	"t": 1745787	"P": 1933.5	"F": 5514}
{"v": 1	"t": 1745808	"P": 1940.25	"F": 5456}
{"v": 1	"t": 1745828	"P": 1920.5	"F": 5489}
{"v": 1	"t": 1745848	"P": 1923.25	"F": 5381}
{"v": 1	"t": 1745869	"P": 1910.5	"F": 5500}
{"v": 1	"t": 1745889	"P": 1907.5	"F": 5588}
{"v": 1	"t": 1745910	"P": 1903.0	"F": 5513}
{"v": 1	"t": 1745930	"P": 1880.25	"F": 5558}
{"v": 1	"t": 1745951	"P": 1883.25	"F": 5753}
{"v": 1	"t": 1745971	"P": 1881.5	"F": 5766}
{"v": 1	"t": 1745991	"P": 1860.75	"F": 5392}
{"v": 1	"t": 1746012	"P": 1858.75	"F": 5665}
{"v": 1	"t": 1746032	"P": 1855.5	"F": 5307}
{"v": 1	"t": 1746052	"P": 1841.0	"F": 5239}
{"v": 1	"t": 1746073	"P": 1827.25	"F": 5412}
{"v": 1	"t": 1746093	"P": 1830.0	"F": 5614}
{"v": 1	"t": 1746113	"P": 1813.0	"F": 5598}
{"v": 1	"t": 1746134	"P": 1819.75	"F": 5618}
{"v": 1	"t": 1746154	"P": 1803.0	"F": 5208}
{"v": 1	"t": 1746174	"P": 1804.0	"F": 5476}
{"v": 1	"t": 1746195	"P": 1800.75	"F": 5756	"C": 45.25	"D": 3144	"sn": 54091779688249	"file": "/data/device_log/data0000.out"}
{"v": 1	"t": 1746215	"P": 1807.25	"F": 5489}
{"v": 1	"t": 1746235	"P": 1794.25	"F": 5430}
{"v": 1	"t": 1746255	"P": 1796.25	"F": 5642}
{"v": 1	"t": 1746276	"P": 1794.75	"F": 5422}
{"v": 1	"t": 1746296	"P": 1792.0	"F": 5486}
{"v": 1	"t": 1746316	"P": 1786.0	"F": 5724}
{"v": 1	"t": 1746337	"P": 1793.0	"F": 5649}
{"v": 1	"t": 1746357	"P": 1793.0	"F": 5547}
{"v": 1	"t": 1746377	"P": 1789.0	"F": 5681}
{"v": 1	"t": 1746398	"P": 1794.75	"F": 5556}
{"v": 1	"t": 1746418	"P": 1780.25	"F": 5318}
{"v": 1	"t": 1746438	"P": 1791.25	"F": 5471}
{"v": 1	"t": 1746459	"P": 1794.5	"F": 5499}
{"v": 1	"t": 1746479	"P": 1787.5	"F": 5348}
{"v": 1	"t": 1746500	"P": 1790.25	"F": 5604}
{"v": 1	"t": 1746520	"P": 1794.0	"F": 5433}
{"v": 1	"t": 1746540	"P": 1800.0	"F": 5414}
{"v": 1	"t": 1746561	"P": 1786.25	"F": 5418}
{"v": 1	"t": 1746581	"P": 1800.25	"F": 5544}
{"v": 1	"t": 1746601	"P": 1798.75	"F": 5364}
{"v": 1	"t": 1746621	"P": 1815.0	"F": 5520}
{"v": 1	"t": 1746642	"P": 1811.25	"F": 5540}
{"v": 1	"t": 1746662	"P": 1808.25	"F": 5626}
{"v": 1	"t": 1746682	"P": 1813.5	"F": 5469}
{"v": 1	"t": 1746703	"P": 1821.0	"F": 5434}
{"v": 1	"t": 1746723	"P": 1832.25	"F": 5253}
{"v": 1	"t": 1746743	"P": 1824.75	"F": 5381}
{"v": 1	"t": 1746764	"P": 1849.25	"F": 5355}
{"v": 1	"t": 1746784	"P": 1842.0	"F": 5370}
{"v": 1	"t": 1746804	"P": 1845.25	"F": 5430}
{"v": 1	"t": 1746824	"P": 1852.75	"F": 5525}
{"v": 1	"t": 1746845	"P": 1868.75	"F": 5369}
{"v": 1	"t": 1746865	"P": 1858.0	"F": 5527}
{"v": 1	"t": 1746885	"P": 1866.0	"F": 5329}
{"v": 1	"t": 1746906	"P": 1868.0	"F": 5509}
{"v": 1	"t": 1746926	"P": 1882.75	"F": 5408}
{"v": 1	"t": 1746946	"P": 1874.0	"F": 5567}
{"v": 1	"t": 1746967	"P": 1873.25	"F": 5389}
{"v": 1	"t": 1746987	"P": 1884.5	"F": 5313}
{"v": 1	"t": 1747007	"P": 1888.25	"F": 5487}
{"v": 1	"t": 1747028	"P": 1887.75	"F": 5438}
{"v": 1	"t": 1747048	"P": 1897.75	"F": 5483}
{"v": 1	"t": 1747069	"P": 1904.5	"F": 5743}
{"v": 1	"t": 1747089	"P": 1901.75	"F": 5399}
{"v": 1	"t": 1747109	"P": 1909.0	"F": 5402}
{"v": 1	"t": 1747130	"P": 1921.25	"F": 5371}
{"v": 1	"t": 1747150	"P": 1911.0	"F": 5469}
{"v": 1	"t": 1747170	"P": 1917.0	"F": 5432}
{"v": 1	"t": 1747191	"P": 1915.75	"F": 5359}
{"v": 1	"t": 1747211	"P": 1925.0	"F": 5615	"C": 45.245	"D": 3144	"sn": 54091779688249	"file": "/data/device_log/data0000.out"}
{"v": 1	"t": 1747231	"P": 1927.0	"F": 5492}
{"v": 1	"t": 1747252	"P": 1922.25	"F": 5138}
{"v": 1	"t": 1747272	"P": 1928.5	"F": 5477}
{"v": 1	"t": 1747292	"P": 1931.0	"F": 5153}
{"v": 1	"t": 1747312	"P": 1936.5	"F": 5250}
{"v": 1	"t": 1747333	"P": 1934.75	"F": 5598}
{"v": 1	"t": 1747353	"P": 1932.25	"F": 5268}
{"v": 1	"t": 1747373	"P": 1934.0	"F": 5559}
{"v": 1	"t": 1747394	"P": 1941.75	"F": 5278}
{"v": 1	"t": 1747414	"P": 1939.25	"F": 5284}
{"v": 1	"t": 1747434	"P": 1942.0	"F": 5500}
{"v": 1	"t": 1747455	"P": 1938.5	"F": 5429}
{"v": 1	"t": 1747475	"P": 1939.5	"F": 5226}
{"v": 1	"t": 1747495	"P": 1942.25	"F": 5363}
{"v": 1	"t": 1747516	"P": 1946.75	"F": 5417}
{"v": 1	"t": 1747536	"P": 1944.25	"F": 5373}
{"v": 1	"t": 1747556	"P": 1952.75	"F": 5537}
{"v": 1	"t": 1747576	"P": 1942.25	"F": 5302}
{"v": 1	"t": 1747597	"P": 1947.25	"F": 5590}
{"v": 1	"t": 1747617	"P": 1947.25	"F": 5535}
{"v": 1	"t": 1747638	"P": 1952.0	"F": 5590}
{"v": 1	"t": 1747658	"P": 1951.0	"F": 5563}
{"v": 1	"t": 1747678	"P": 1960.25	"F": 5562}
{"v": 1	"t": 1747699	"P": 1953.0	"F": 5545}
{"v": 1	"t": 1747719	"P": 1947.5	"F": 5459}
{"v": 1	"t": 1747739	"P": 1960.75	"F": 5519}
{"v": 1	"t": 1747760	"P": 1958.25	"F": 5389}
{"v": 1	"t": 1747780	"P": 1965.5	"F": 5583}
{"v": 1	"t": 1747800	"P": 1954.75	"F": 5495}
{"v": 1	"t": 1747821	"P": 1961.25	"F": 5674}
{"v": 1	"t": 1747841	"P": 1959.75	"F": 5453}
{"v": 1	"t": 1747861	"P": 1966.25	"F": 5559}
{"v": 1	"t": 1747882	"P": 1964.75	"F": 5288}
{"v": 1	"t": 1747902	"P": 1975.75	"F": 5577}
{"v": 1	"t": 1747922	"P": 1969.75	"F": 5560}
{"v": 1	"t": 1747943	"P": 1965.75	"F": 5464}
{"v": 1	"t": 1747963	"P": 1958.25	"F": 5319}
{"v": 1	"t": 1747983	"P": 1959.5	"F": 5598}
{"v": 1	"t": 1748003	"P": 1967.25	"F": 5508}
{"v": 1	"t": 1748024	"P": 1971.75	"F": 5751}
{"v": 1	"t": 1748044	"P": 1966.75	"F": 5372}
{"v": 1	"t": 1748064	"P": 1958.75	"F": 5724}
{"v": 1	"t": 1748085	"P": 1969.75	"F": 5278}
{"v": 1	"t": 1748105	"P": 1961.75	"F": 5395}
{"v": 1	"t": 1748125	"P": 1963.0	"F": 5628}
{"v": 1	"t": 1748146	"P": 1960.0	"F": 5585}
{"v": 1	"t": 1748166	"P": 1968.0	"F": 5533}
{"v": 1	"t": 1748186	"P": 1961.25	"F": 5449}
{"v": 1	"t": 1748207	"P": 1952.0	"F": 5462}
{"v": 1	"t": 1748227	"P": 1955.75	"F": 5373	"C": 45.24	"D": 3144	"sn": 54091779688249	"file": "/data/device_log/data0000.out"}
{"v": 1	"t": 1748247	"P": 1957.75	"F": 5344}
{"v": 1	"t": 1748268	"P": 1959.0	"F": 5626}
{"v": 1	"t": 1748288	"P": 1950.75	"F": 5388}
{"v": 1	"t": 1748308	"P": 1953.25	"F": 5430}
{"v": 1	"t": 1748329	"P": 1949.75	"F": 5562}
{"v": 1	"t": 1748349	"P": 1939.0	"F": 5487}
{"v": 1	"t": 1748369	"P": 1931.0	"F": 5685}
{"v": 1	"t": 1748389	"P": 1930.5	"F": 5493}
{"v": 1	"t": 1748410	"P": 1929.25	"F": 5512}
{"v": 1	"t": 1748430	"P": 1919.0	"F": 5574}
{"v": 1	"t": 1748450	"P": 1907.25	"F": 5548}
{"v": 1	"t": 1748471	"P": 1901.5	"F": 5698}
{"v": 1	"t": 1748491	"P": 1889.25	"F": 5582}
{"v": 1	"t": 1748511	"P": 1882.25	"F": 5784}
{"v": 1	"t": 1748532	"P": 1869.75	"F": 5575}
{"v": 1	"t": 1748552	"P": 1861.75	"F": 5723}
{"v": 1	"t": 1748572	"P": 1857.75	"F": 5834}
{"v": 1	"t": 1748593	"P": 1845.0	"F": 5646}
{"v": 1	"t": 1748613	"P": 1833.0	"F": 5708}
{"v": 1	"t": 1748633	"P": 1828.5	"F": 5685}
{"v": 1	"t": 1748653	"P": 1831.25	"F": 5569}
{"v": 1	"t": 1748674	"P": 1818.0	"F": 5636}
{"v": 1	"t": 1748694	"P": 1809.5	"F": 5413}
{"v": 1	"t": 1748715	"P": 1810.0	"F": 5493}
{"v": 1	"t": 1748735	"P": 1798.5	"F": 5676}
{"v": 1	"t": 1748755	"P": 1796.75	"F": 5595}
{"v": 1	"t": 1748776	"P": 1797.25	"F": 5507}
{"v": 1	"t": 1748796	"P": 1793.0	"F": 5437}
{"v": 1	"t": 1748816	"P": 1784.5	"F": 5509}
{"v": 1	"t": 1748837	"P": 1783.0	"F": 5580}
{"v": 1	"t": 1748857	"P": 1782.75	"F": 5675}
{"v": 1	"t": 1748877	"P": 1781.0	"F": 5736}
{"v": 1	"t": 1748898	"P": 1772.25	"F": 5314}
{"v": 1	"t": 1748918	"P": 1781.5	"F": 5292}
{"v": 1	"t": 1748938	"P": 1782.75	"F": 5400}
{"v": 1	"t": 1748958	"P": 1782.5	"F": 5538}
{"v": 1	"t": 1748979	"P": 1785.25	"F": 5591}
{"v": 1	"t": 1748999	"P": 1784.0	"F": 5444}
{"v": 1	"t": 1749019	"P": 1791.0	"F": 5701}
{"v": 1	"t": 1749040	"P": 1800.5	"F": 5687}
{"v": 1	"t": 1749060	"P": 1793.25	"F": 5469}
{"v": 1	"t": 1749080	"P": 1794.0	"F": 5570}
{"v": 1	"t": 1749101	"P": 1791.0	"F": 5561}
{"v": 1	"t": 1749121	"P": 1803.25	"F": 5323}
{"v": 1	"t": 1749141	"P": 1804.75	"F": 5476}
{"v": 1	"t": 1749162	"P": 1802.25	"F": 5701}
{"v": 1	"t": 1749182	"P": 1802.5	"F": 5492}
{"v": 1	"t": 1749202	"P": 1820.25	"F": 5177}
{"v": 1	"t": 1749223	"P": 1830.75	"F": 5451}
{"v": 1	"t": 1749243	"P": 1824.0	"F": 5545	"C": 45.245	"D": 3144	"sn": 54091779688249	"file": "/data/device_log/data0000.out"}
{"v": 1	"t": 1749264	"P": 1844.75	"F": 5479}
{"v": 1	"t": 1749284	"P": 1845.5	"F": 5528}
{"v": 1	"t": 1749305	"P": 1856.0	"F": 5400}
{"v": 1	"t": 1749325	"P": 1854.75	"F": 5662}
{"v": 1	"t": 1749345	"P": 1861.5	"F": 5264}
{"v": 1	"t": 1749366	"P": 1867.5	"F": 5538}
{"v": 1	"t": 1749386	"P": 1879.25	"F": 5301}
{"v": 1	"t": 1749407	"P": 1874.0	"F": 5156}
{"v": 1	"t": 1749427	"P": 1891.25	"F": 5192}
{"v": 1	"t": 1749448	"P": 1888.0	"F": 5326}
{"v": 1	"t": 1749468	"P": 1889.25	"F": 5337}
{"v": 1	"t": 1749489	"P": 1893.5	"F": 5576}
{"v": 1	"t": 1749509	"P": 1900.25	"F": 5565}
{"v": 1	"t": 1749529	"P": 1898.5	"F": 5434}
{"v": 1	"t": 1749550	"P": 1909.25	"F": 5578}
{"v": 1	"t": 1749570	"P": 1907.75	"F": 5393}
{"v": 1	"t": 1749590	"P": 1907.0	"F": 5458}
{"v": 1	"t": 1749611	"P": 1919.5	"F": 5322}
{"v": 1	"t": 1749631	"P": 1917.5	"F": 5332}
{"v": 1	"t": 1749651	"P": 1918.25	"F": 5562}
{"v": 1	"t": 1749672	"P": 1915.0	"F": 5397}
{"v": 1	"t": 1749692	"P": 1919.5	"F": 5515}
{"v": 1	"t": 1749712	"P": 1934.25	"F": 5419}
{"v": 1	"t": 1749732	"P": 1931.25	"F": 5556}
{"v": 1	"t": 1749753	"P": 1930.0	"F": 5467}
{"v": 1	"t": 1749773	"P": 1935.75	"F": 5572}
{"v": 1	"t": 1749793	"P": 1932.75	"F": 5360}
{"v": 1	"t": 1749814	"P": 1943.75	"F": 5258}
{"v": 1	"t": 1749834	"P": 1943.75	"F": 5505}
{"v": 1	"t": 1749854	"P": 1944.25	"F": 5363}
{"v": 1	"t": 1749875	"P": 1940.25	"F": 5478}
{"v": 1	"t": 1749895	"P": 1940.75	"F": 5433}
{"v": 1	"t": 1749915	"P": 1941.25	"F": 5510}
{"v": 1	"t": 1749936	"P": 1953.25	"F": 5441}
{"v": 1	"t": 1749956	"P": 1948.75	"F": 5575}
{"v": 1	"t": 1749976	"P": 1952.0	"F": 5645}
{"v": 1	"t": 1749996	"P": 1941.25	"F": 5686}
{"v": 1	"t": 1750017	"P": 1950.25	"F": 5482}
{"v": 1	"t": 1750037	"P": 1953.0	"F": 5454}
{"v": 1	"t": 1750058	"P": 1945.5	"F": 5623}
{"v": 1	"t": 1750078	"P": 1954.75	"F": 5392}
{"v": 1	"t": 1750098	"P": 1948.5	"F": 5512}
{"v": 1	"t": 1750119	"P": 1954.25	"F": 5523}
{"v": 1	"t": 1750139	"P": 1953.5	"F": 5528}
{"v": 1	"t": 1750159	"P": 1955.75	"F": 5371}
{"v": 1	"t": 1750180	"P": 1960.0	"F": 5423}
{"v": 1	"t": 1750200	"P": 1946.5	"F": 5593}
{"v": 1	"t": 1750220	"P": 1950.25	"F": 5484}
{"v": 1	"t": 1750241	"P": 1959.0	"F": 5492}
{"v": 1	"t": 1750261	"P": 1965.0	"F": 5397	"C": 45.255	"D": 3144	"sn": 54091779688249	"file": "/data/device_log/data0000.out"}
{"v": 1	"t": 1750281	"P": 1956.0	"F": 5371}
{"v": 1	"t": 1750302	"P": 1946.25	"F": 5723}
{"v": 1	"t": 1750322	"P": 1964.75	"F": 5538}
{"v": 1	"t": 1750342	"P": 1961.25	"F": 5432}
{"v": 1	"t": 1750363	"P": 1958.5	"F": 5662}
{"v": 1	"t": 1750383	"P": 1949.25	"F": 5637}
{"v": 1	"t": 1750403	"P": 1951.25	"F": 5370}
{"v": 1	"t": 1750423	"P": 1948.75	"F": 5233}
{"v": 1	"t": 1750444	"P": 1950.0	"F": 5557}
{"v": 1	"t": 1750464	"P": 1945.0	"F": 5452}
{"v": 1	"t": 1750484	"P": 1948.5	"F": 5473}
{"v": 1	"t": 1750505	"P": 1946.25	"F": 5438}
{"v": 1	"t": 1750525	"P": 1955.5	"F": 5449}
{"v": 1	"t": 1750545	"P": 1943.25	"F": 5353}
{"v": 1	"t": 1750566	"P": 1939.75	"F": 5392}
{"v": 1	"t": 1750586	"P": 1936.25	"F": 5328}
{"v": 1	"t": 1750607	"P": 1946.75	"F": 5211}
{"v": 1	"t": 1750627	"P": 1941.5	"F": 5478}
{"v": 1	"t": 1750647	"P": 1947.75	"F": 5506}
{"v": 1	"t": 1750668	"P": 1940.75	"F": 5364}
{"v": 1	"t": 1750688	"P": 1937.5	"F": 5562}
{"v": 1	"t": 1750708	"P": 1935.25	"F": 5609}
{"v": 1	"t": 1750728	"P": 1935.75	"F": 5548}
{"v": 1	"t": 1750749	"P": 1931.5	"F": 5497}
{"v": 1	"t": 1750769	"P": 1917.75	"F": 5329}
{"v": 1	"t": 1750789	"P": 1919.25	"F": 5674}
{"v": 1	"t": 1750810	"P": 1908.5	"F": 5708}
{"v": 1	"t": 1750830	"P": 1908.75	"F": 5689}
{"v": 1	"t": 1750850	"P": 1902.5	"F": 5495}
{"v": 1	"t": 1750871	"P": 1890.25	"F": 5517}
{"v": 1	"t": 1750891	"P": 1883.75	"F": 5426}
{"v": 1	"t": 1750911	"P": 1878.75	"F": 5421}
{"v": 1	"t": 1750932	"P": 1864.5	"F": 5419}
{"v": 1	"t": 1750952	"P": 1859.25	"F": 5496}
{"v": 1	"t": 1750972	"P": 1855.75	"F": 5796}
{"v": 1	"t": 1750992	"P": 1833.0	"F": 5518}
{"v": 1	"t": 1751013	"P": 1835.0	"F": 5311}
{"v": 1	"t": 1751033	"P": 1819.75	"F": 5631}
{"v": 1	"t": 1751053	"P": 1820.25	"F": 5640}
{"v": 1	"t": 1751074	"P": 1811.25	"F": 5462}
{"v": 1	"t": 1751094	"P": 1820.75	"F": 5636}
{"v": 1	"t": 1751114	"P": 1806.75	"F": 5550}
{"v": 1	"t": 1751135	"P": 1811.25	"F": 5588}
{"v": 1	"t": 1751155	"P": 1799.75	"F": 5565}
{"v": 1	"t": 1751176	"P": 1796.75	"F": 5457}
{"v": 1	"t": 1751196	"P": 1798.0	"F": 5575}
{"v": 1	"t": 1751216	"P": 1799.75	"F": 5457}
{"v": 1	"t": 1751237	"P": 1789.5	"F": 5550}
{"v": 1	"t": 1751257	"P": 1796.5	"F": 5599}
{"v": 1	"t": 1751277	"P": 1796.25	"F": 5458	"C": 45.22	"D": 3144	"sn": 54091779688249	"file": "/data/device_log/data0000.out"}
{"v": 1	"t": 1751298	"P": 1797.25	"F": 5548}
{"v": 1	"t": 1751318	"P": 1786.25	"F": 5516}
{"v": 1	"t": 1751338	"P": 1788.5	"F": 5535}
{"v": 1	"t": 1751359	"P": 1783.5	"F": 5719}
{"v": 1	"t": 1751379	"P": 1791.25	"F": 5548}
{"v": 1	"t": 1751399	"P": 1784.0	"F": 5539}
{"v": 1	"t": 1751419	"P": 1779.75	"F": 5452}
{"v": 1	"t": 1751440	"P": 1801.25	"F": 5525}
{"v": 1	"t": 1751460	"P": 1798.0	"F": 5653}
{"v": 1	"t": 1751480	"P": 1798.0	"F": 5408}
{"v": 1	"t": 1751501	"P": 1803.25	"F": 5395}
{"v": 1	"t": 1751521	"P": 1805.0	"F": 5448}
{"v": 1	"t": 1751541	"P": 1811.75	"F": 5596}
{"v": 1	"t": 1751562	"P": 1816.75	"F": 5640}
{"v": 1	"t": 1751582	"P": 1814.25	"F": 5544}
{"v": 1	"t": 1751602	"P": 1828.25	"F": 5456}
{"v": 1	"t": 1751623	"P": 1830.0	"F": 5716}
{"v": 1	"t": 1751643	"P": 1829.25	"F": 5022}
{"v": 1	"t": 1751664	"P": 1833.25	"F": 5485}
{"v": 1	"t": 1751684	"P": 1851.5	"F": 5399}
{"v": 1	"t": 1751704	"P": 1852.5	"F": 5158}
{"v": 1	"t": 1751724	"P": 1850.5	"F": 5560}
{"v": 1	"t": 1751745	"P": 1860.0	"F": 5217}
{"v": 1	"t": 1751765	"P": 1872.0	"F": 5510}
{"v": 1	"t": 1751786	"P": 1873.25	"F": 5699}
{"v": 1	"t": 1751806	"P": 1876.5	"F": 5495}
{"v": 1	"t": 1751826	"P": 1879.0	"F": 5405}
{"v": 1	"t": 1751847	"P": 1878.5	"F": 5236}
{"v": 1	"t": 1751867	"P": 1885.25	"F": 5497}
{"v": 1	"t": 1751887	"P": 1889.5	"F": 5507}
{"v": 1	"t": 1751908	"P": 1893.75	"F": 5401}
{"v": 1	"t": 1751928	"P": 1890.25	"F": 5607}
{"v": 1	"t": 1751948	"P": 1899.0	"F": 5514}
{"v": 1	"t": 1751969	"P": 1897.5	"F": 5374}
{"v": 1	"t": 1751989	"P": 1900.75	"F": 5580}
{"v": 1	"t": 1752010	"P": 1910.75	"F": 5358}
{"v": 1	"t": 1752030	"P": 1910.75	"F": 5495}
{"v": 1	"t": 1752050	"P": 1909.25	"F": 5152}
{"v": 1	"t": 1752071	"P": 1914.75	"F": 5450}
{"v": 1	"t": 1752091	"P": 1923.25	"F": 5329}
{"v": 1	"t": 1752111	"P": 1921.25	"F": 5206}
{"v": 1	"t": 1752132	"P": 1922.25	"F": 5498}
{"v": 1	"t": 1752152	"P": 1928.25	"F": 5461}
{"v": 1	"t": 1752173	"P": 1932.0	"F": 5695}
{"v": 1	"t": 1752193	"P": 1926.25	"F": 5518}
{"v": 1	"t": 1752214	"P": 1937.5	"F": 5554}
{"v": 1	"t": 1752234	"P": 1930.0	"F": 5490}
{"v": 1	"t": 1752254	"P": 1933.5	"F": 5389}
{"v": 1	"t": 1752275	"P": 1938.0	"F": 5504}
{"v": 1	"t": 1752295	"P": 1932.5	"F": 5655	"C": 45.215	"D": 3144	"sn": 54091779688249	"file": "/data/device_log/data0000.out"}
{"v": 1	"t": 1752315	"P": 1932.75	"F": 5789}
{"v": 1	"t": 1752336	"P": 1933.25	"F": 5530}
{"v": 1	"t": 1752356	"P": 1934.25	"F": 5594}
{"v": 1	"t": 1752376	"P": 1940.75	"F": 5510}
{"v": 1	"t": 1752397	"P": 1931.75	"F": 5342}
{"v": 1	"t": 1752417	"P": 1933.5	"F": 5507}
{"v": 1	"t": 1752438	"P": 1934.0	"F": 5405}
{"v": 1	"t": 1752458	"P": 1936.25	"F": 5263}
{"v": 1	"t": 1752478	"P": 1934.0	"F": 5471}
{"v": 1	"t": 1752499	"P": 1937.25	"F": 5295}
{"v": 1	"t": 1752519	"P": 1935.5	"F": 5387}
{"v": 1	"t": 1752539	"P": 1927.75	"F": 5519}
{"v": 1	"t": 1752560	"P": 1946.75	"F": 5361}
{"v": 1	"t": 1752580	"P": 1939.25	"F": 5343}
{"v": 1	"t": 1752600	"P": 1945.0	"F": 5337}
{"v": 1	"t": 1752621	"P": 1936.5	"F": 5596}
{"v": 1	"t": 1752641	"P": 1959.5	"F": 5461}
{"v": 1	"t": 1752661	"P": 1945.0	"F": 5375}
{"v": 1	"t": 1752681	"P": 1948.75	"F": 5338}
{"v": 1	"t": 1752702	"P": 1938.5	"F": 5670}
{"v": 1	"t": 1752722	"P": 1946.25	"F": 5627}
{"v": 1	"t": 1752742	"P": 1948.0	"F": 5696}
{"v": 1	"t": 1752763	"P": 1949.5	"F": 5776}
{"v": 1	"t": 1752783	"P": 1942.25	"F": 5507}
{"v": 1	"t": 1752804	"P": 1947.75	"F": 5533}
{"v": 1	"t": 1752824	"P": 1939.0	"F": 5413}
{"v": 1	"t": 1752845	"P": 1947.75	"F": 5526}
{"v": 1	"t": 1752865	"P": 1945.75	"F": 5520}
{"v": 1	"t": 1752886	"P": 1941.0	"F": 5492}
{"v": 1	"t": 1752906	"P": 1944.0	"F": 5694}
{"v": 1	"t": 1752927	"P": 1948.0	"F": 5464}
{"v": 1	"t": 1752947	"P": 1944.25	"F": 5484}
{"v": 1	"t": 1752968	"P": 1944.5	"F": 5510}
{"v": 1	"t": 1752988	"P": 1943.75	"F": 5600}
{"v": 1	"t": 1753008	"P": 1943.5	"F": 5487}
{"v": 1	"t": 1753029	"P": 1950.25	"F": 5515}
{"v": 1	"t": 1753049	"P": 1949.5	"F": 5593}
{"v": 1	"t": 1753070	"P": 1935.0	"F": 5586}
{"v": 1	"t": 1753090	"P": 1943.75	"F": 5557}
{"v": 1	"t": 1753110	"P": 1942.0	"F": 5298}
{"v": 1	"t": 1753131	"P": 1943.25	"F": 5367}
{"v": 1	"t": 1753151	"P": 1942.5	"F": 5435}
{"v": 1	"t": 1753171	"P": 1940.5	"F": 5409}
{"v": 1	"t": 1753191	"P": 1939.25	"F": 5484}
{"v": 1	"t": 1753212	"P": 1927.0	"F": 5549}
{"v": 1	"t": 1753232	"P": 1943.5	"F": 5492}
{"v": 1	"t": 1753252	"P": 1938.25	"F": 5714}
{"v": 1	"t": 1753273	"P": 1930.0	"F": 4957}
{"v": 1	"t": 1753293	"P": 1936.5	"F": 5615}
{"v": 1	"t": 1753313	"P": 1929.5	"F": 5578	"C": 45.275	"D": 3143	"sn": 54091779688249	"file": "/data/device_log/data0000.out"}
{"v": 1	"t": 1753334	"P": 1927.5	"F": 5548}
{"v": 1	"t": 1753354	"P": 1917.0	"F": 5765}
{"v": 1	"t": 1753374	"P": 1912.0	"F": 5729}
{"v": 1	"t": 1753395	"P": 1914.75	"F": 5291}
{"v": 1	"t": 1753415	"P": 1903.25	"F": 5756}
{"v": 1	"t": 1753435	"P": 1899.25	"F": 5557}
{"v": 1	"t": 1753455	"P": 1884.25	"F": 5484}
{"v": 1	"t": 1753476	"P": 1882.75	"F": 5472}
{"v": 1	"t": 1753496	"P": 1866.0	"F": 5523}
{"v": 1	"t": 1753516	"P": 1862.5	"F": 5486}
{"v": 1	"t": 1753537	"P": 1859.25	"F": 5499}
{"v": 1	"t": 1753557	"P": 1852.0	"F": 5502}
{"v": 1	"t": 1753577	"P": 1845.25	"F": 5540}
{"v": 1	"t": 1753598	"P": 1843.5	"F": 5234}
{"v": 1	"t": 1753618	"P": 1831.75	"F": 5306}
{"v": 1	"t": 1753639	"P": 1832.5	"F": 5550}
{"v": 1	"t": 1753659	"P": 1820.25	"F": 5460}
{"v": 1	"t": 1753679	"P": 1817.75	"F": 5494}
{"v": 1	"t": 1753700	"P": 1813.5	"F": 5276}
{"v": 1	"t": 1753720	"P": 1816.5	"F": 5565}
{"v": 1	"t": 1753740	"P": 1797.75	"F": 5581}
{"v": 1	"t": 1753761	"P": 1793.75	"F": 5655}
{"v": 1	"t": 1753781	"P": 1791.75	"F": 5455}
{"v": 1	"t": 1753801	"P": 1801.75	"F": 5485}
{"v": 1	"t": 1753821	"P": 1802.25	"F": 5270}
{"v": 1	"t": 1753842	"P": 1793.25	"F": 5540}
{"v": 1	"t": 1753862	"P": 1808.0	"F": 5615}
{"v": 1	"t": 1753882	"P": 1794.0	"F": 5348}
{"v": 1	"t": 1753903	"P": 1802.25	"F": 5631}
{"v": 1	"t": 1753923	"P": 1794.0	"F": 5546}
{"v": 1	"t": 1753943	"P": 1798.75	"F": 5406}
{"v": 1	"t": 1753964	"P": 1792.5	"F": 5576}
{"v": 1	"t": 1753984	"P": 1794.5	"F": 5590}
{"v": 1	"t": 1754004	"P": 1786.25	"F": 5628}
{"v": 1	"t": 1754025	"P": 1801.5	"F": 5556}
{"v": 1	"t": 1754045	"P": 1796.5	"F": 5460}
{"v": 1	"t": 1754065	"P": 1794.5	"F": 5679}
{"v": 1	"t": 1754085	"P": 1790.75	"F": 5236}
{"v": 1	"t": 1754106	"P": 1795.25	"F": 5392}
{"v": 1	"t": 1754126	"P": 1798.25	"F": 5600}
{"v": 1	"t": 1754147	"P": 1798.5	"F": 5700}
{"v": 1	"t": 1754167	"P": 1796.5	"F": 5415}
{"v": 1	"t": 1754187	"P": 1814.75	"F": 5712}
{"v": 1	"t": 1754208	"P": 1809.25	"F": 5731}
{"v": 1	"t": 1754228	"P": 1815.0	"F": 5521}
{"v": 1	"t": 1754248	"P": 1822.75	"F": 5346}
{"v": 1	"t": 1754269	"P": 1830.75	"F": 5307}
{"v": 1	"t": 1754289	"P": 1829.5	"F": 5310}
{"v": 1	"t": 1754309	"P": 1842.0	"F": 5482}
{"v": 1	"t": 1754329	"P": 1835.0	"F": 5497	"C": 45.255	"D": 3143	"sn": 54091779688249	"file": "/data/device_log/data0000.out"}
{"v": 1	"t": 1754350	"P": 1858.0	"F": 5646}
{"v": 1	"t": 1754370	"P": 1858.25	"F": 5381}
{"v": 1	"t": 1754390	"P": 1865.25	"F": 5451}
{"v": 1	"t": 1754411	"P": 1876.0	"F": 5314}
{"v": 1	"t": 1754431	"P": 1879.0	"F": 5375}
{"v": 1	"t": 1754451	"P": 1886.0	"F": 5317}
{"v": 1	"t": 1754472	"P": 1883.25	"F": 5042}
{"v": 1	"t": 1754492	"P": 1889.25	"F": 5297}
{"v": 1	"t": 1754512	"P": 1904.75	"F": 5394}
{"v": 1	"t": 1754533	"P": 1909.0	"F": 5499}
{"v": 1	"t": 1754553	"P": 1905.75	"F": 5474}
{"v": 1	"t": 1754573	"P": 1923.5	"F": 5326}
{"v": 1	"t": 1754593	"P": 1920.0	"F": 5501}
{"v": 1	"t": 1754614	"P": 1913.75	"F": 5448}
{"v": 1	"t": 1754634	"P": 1919.5	"F": 5686}
{"v": 1	"t": 1754654	"P": 1924.0	"F": 5242}
{"v": 1	"t": 1754675	"P": 1931.75	"F": 5584}
{"v": 1	"t": 1754695	"P": 1915.5	"F": 5522}
{"v": 1	"t": 1754716	"P": 1928.0	"F": 5344}
{"v": 1	"t": 1754736	"P": 1928.0	"F": 5520}
{"v": 1	"t": 1754756	"P": 1925.75	"F": 5498}
{"v": 1	"t": 1754777	"P": 1929.5	"F": 5392}
{"v": 1	"t": 1754797	"P": 1939.25	"F": 5570}
{"v": 1	"t": 1754818	"P": 1934.75	"F": 5561}
{"v": 1	"t": 1754838	"P": 1937.25	"F": 5590}
{"v": 1	"t": 1754858	"P": 1929.5	"F": 5637}
{"v": 1	"t": 1754879	"P": 1938.25	"F": 5257}
{"v": 1	"t": 1754899	"P": 1940.0	"F": 5303}
{"v": 1	"t": 1754919	"P": 1945.75	"F": 5285}
{"v": 1	"t": 1754940	"P": 1948.0	"F": 5693}
{"v": 1	"t": 1754960	"P": 1939.5	"F": 5629}
{"v": 1	"t": 1754980	"P": 1938.75	"F": 5551}
{"v": 1	"t": 1755001	"P": 1947.25	"F": 5631}
{"v": 1	"t": 1755021	"P": 1947.0	"F": 5368}
{"v": 1	"t": 1755042	"P": 1939.5	"F": 5506}
{"v": 1	"t": 1755062	"P": 1947.75	"F": 5478}
{"v": 1	"t": 1755082	"P": 1964.0	"F": 5410}
{"v": 1	"t": 1755103	"P": 1944.75	"F": 5454}
{"v": 1	"t": 1755123	"P": 1947.5	"F": 5559}
{"v": 1	"t": 1755143	"P": 1945.25	"F": 5427}
{"v": 1	"t": 1755164	"P": 1949.0	"F": 5282}
{"v": 1	"t": 1755184	"P": 1955.75	"F": 5705}
{"v": 1	"t": 1755205	"P": 1946.5	"F": 5390}
{"v": 1	"t": 1755225	"P": 1953.75	"F": 5646}
{"v": 1	"t": 1755245	"P": 1956.5	"F": 5468}
{"v": 1	"t": 1755266	"P": 1956.25	"F": 5236}
{"v": 1	"t": 1755286	"P": 1944.25	"F": 5347}
{"v": 1	"t": 1755306	"P": 1958.25	"F": 5536}
{"v": 1	"t": 1755327	"P": 1951.5	"F": 5552}
{"v": 1	"t": 1755347	"P": 1953.75	"F": 5574	"C": 45.2	"D": 3143	"sn": 54091779688249	"file": "/data/device_log/data0000.out"}
{"v": 1	"t": 1755368	"P": 1958.25	"F": 5451}
{"v": 1	"t": 1755388	"P": 1944.25	"F": 5428}
{"v": 1	"t": 1755408	"P": 1952.75	"F": 5481}
{"v": 1	"t": 1755429	"P": 1954.25	"F": 5605}
{"v": 1	"t": 1755449	"P": 1951.25	"F": 5534}
{"v": 1	"t": 1755469	"P": 1957.0	"F": 5445}
{"v": 1	"t": 1755490	"P": 1954.5	"F": 5513}
{"v": 1	"t": 1755510	"P": 1943.0	"F": 5433}
{"v": 1	"t": 1755531	"P": 1949.25	"F": 5429}
{"v": 1	"t": 1755551	"P": 1950.75	"F": 5808}
{"v": 1	"t": 1755571	"P": 1950.5	"F": 5656}
{"v": 1	"t": 1755592	"P": 1939.5	"F": 5283}
{"v": 1	"t": 1755612	"P": 1953.5	"F": 5045}
{"v": 1	"t": 1755632	"P": 1951.5	"F": 5416}
{"v": 1	"t": 1755653	"P": 1942.0	"F": 5285}
{"v": 1	"t": 1755673	"P": 1953.5	"F": 5539}
{"v": 1	"t": 1755694	"P": 1938.0	"F": 5479}
{"v": 1	"t": 1755714	"P": 1944.0	"F": 5502}
{"v": 1	"t": 1755734	"P": 1927.0	"F": 5564}
{"v": 1	"t": 1755755	"P": 1930.5	"F": 5309}
{"v": 1	"t": 1755775	"P": 1931.0	"F": 5652}
{"v": 1	"t": 1755795	"P": 1920.5	"F": 5639}
{"v": 1	"t": 1755816	"P": 1900.0	"F": 5439}
{"v": 1	"t": 1755836	"P": 1900.25	"F": 5651}
{"v": 1	"t": 1755857	"P": 1888.75	"F": 5595}
{"v": 1	"t": 1755877	"P": 1864.75	"F": 5594}
{"v": 1	"t": 1755897	"P": 1875.25	"F": 5587}
{"v": 1	"t": 1755918	"P": 1867.5	"F": 5580}
{"v": 1	"t": 1755938	"P": 1858.0	"F": 5556}
{"v": 1	"t": 1755958	"P": 1853.0	"F": 5683}
{"v": 1	"t": 1755979	"P": 1844.5	"F": 5306}
{"v": 1	"t": 1755999	"P": 1828.0	"F": 5341}
{"v": 1	"t": 1756020	"P": 1827.5	"F": 5623}
{"v": 1	"t": 1756040	"P": 1815.5	"F": 5440}
{"v": 1	"t": 1756060	"P": 1816.25	"F": 5637}
{"v": 1	"t": 1756081	"P": 1808.0	"F": 5594}
{"v": 1	"t": 1756101	"P": 1817.0	"F": 5711}
{"v": 1	"t": 1756121	"P": 1808.25	"F": 5303}
{"v": 1	"t": 1756142	"P": 1796.5	"F": 5233}
{"v": 1	"t": 1756162	"P": 1802.5	"F": 5570}
{"v": 1	"t": 1756183	"P": 1794.25	"F": 5540}
{"v": 1	"t": 1756203	"P": 1796.25	"F": 5379}
{"v": 1	"t": 1756223	"P": 1795.5	"F": 5516}
{"v": 1	"t": 1756244	"P": 1801.5	"F": 5684}
{"v": 1	"t": 1756264	"P": 1794.5	"F": 5246}
{"v": 1	"t": 1756284	"P": 1786.5	"F": 5323}
{"v": 1	"t": 1756305	"P": 1794.25	"F": 5495}
{"v": 1	"t": 1756325	"P": 1778.5	"F": 5356}
{"v": 1	"t": 1756346	"P": 1788.25	"F": 5758}
{"v": 1	"t": 1756366	"P": 1788.75	"F": 5393	"C": 45.24	"D": 3143	"sn": 54091779688249	"file": "/data/device_log/data0000.out"}
{"v": 1	"t": 1756386	"P": 1791.25	"F": 5451}
{"v": 1	"t": 1756407	"P": 1789.0	"F": 5568}
{"v": 1	"t": 1756427	"P": 1784.25	"F": 5467}
{"v": 1	"t": 1756447	"P": 1788.5	"F": 5537}
{"v": 1	"t": 1756468	"P": 1798.25	"F": 5532}
{"v": 1	"t": 1756488	"P": 1789.5	"F": 5517}
{"v": 1	"t": 1756509	"P": 1793.75	"F": 5139}
{"v": 1	"t": 1756529	"P": 1799.75	"F": 5542}
{"v": 1	"t": 1756549	"P": 1799.5	"F": 5396}
{"v": 1	"t": 1756570	"P": 1813.75	"F": 5368}
{"v": 1	"t": 1756590	"P": 1806.25	"F": 5435}
{"v": 1	"t": 1756611	"P": 1818.5	"F": 5461}
{"v": 1	"t": 1756631	"P": 1823.75	"F": 5561}
{"v": 1	"t": 1756651	"P": 1839.75	"F": 5552}
{"v": 1	"t": 1756672	"P": 1835.5	"F": 5464}
{"v": 1	"t": 1756692	"P": 1835.75	"F": 5449}
{"v": 1	"t": 1756713	"P": 1840.75	"F": 5458}
{"v": 1	"t": 1756733	"P": 1849.0	"F": 5459}
{"v": 1	"t": 1756753	"P": 1848.75	"F": 5306}
{"v": 1	"t": 1756774	"P": 1859.75	"F": 5457}
{"v": 1	"t": 1756794	"P": 1860.5	"F": 5563}
{"v": 1	"t": 1756815	"P": 1874.25	"F": 5613}
{"v": 1	"t": 1756835	"P": 1875.25	"F": 5463}
{"v": 1	"t": 1756855	"P": 1875.5	"F": 5697}
{"v": 1	"t": 1756876	"P": 1891.25	"F": 5469}
{"v": 1	"t": 1756896	"P": 1893.0	"F": 5481}
{"v": 1	"t": 1756917	"P": 1902.0	"F": 5597}
{"v": 1	"t": 1756937	"P": 1900.0	"F": 5437}
{"v": 1	"t": 1756957	"P": 1917.75	"F": 5345}
{"v": 1	"t": 1756978	"P": 1899.5	"F": 5193}
{"v": 1	"t": 1756998	"P": 1927.75	"F": 5278}
{"v": 1	"t": 1757019	"P": 1919.75	"F": 5152}
{"v": 1	"t": 1757039	"P": 1923.75	"F": 5625}
{"v": 1	"t": 1757059	"P": 1921.5	"F": 5552}
{"v": 1	"t": 1757080	"P": 1927.25	"F": 5619}
{"v": 1	"t": 1757100	"P": 1931.25	"F": 5275}
{"v": 1	"t": 1757120	"P": 1932.0	"F": 5551}
{"v": 1	"t": 1757141	"P": 1940.0	"F": 5532}
{"v": 1	"t": 1757161	"P": 1938.5	"F": 5423}
{"v": 1	"t": 1757181	"P": 1944.75	"F": 5549}
{"v": 1	"t": 1757201	"P": 1931.75	"F": 5524}
{"v": 1	"t": 1757222	"P": 1938.25	"F": 5789}
{"v": 1	"t": 1757242	"P": 1946.5	"F": 5380}
{"v": 1	"t": 1757262	"P": 1943.0	"F": 5271}
{"v": 1	"t": 1757283	"P": 1945.5	"F": 5486}
{"v": 1	"t": 1757303	"P": 1945.25	"F": 5605}
{"v": 1	"t": 1757323	"P": 1949.0	"F": 5442}
{"v": 1	"t": 1757343	"P": 1938.75	"F": 5381}
{"v": 1	"t": 1757364	"P": 1945.0	"F": 5459}
{"v": 1	"t": 1757384	"P": 1931.75	"F": 5411	"C": 45.235	"D": 3143	"sn": 54091779688249	"file": "/data/device_log/data0000.out"}
{"v": 1	"t": 1757404	"P": 1950.0	"F": 5574}
{"v": 1	"t": 1757425	"P": 1945.0	"F": 5429}
{"v": 1	"t": 1757445	"P": 1960.0	"F": 5356}
{"v": 1	"t": 1757465	"P": 1939.5	"F": 5465}
{"v": 1	"t": 1757485	"P": 1948.75	"F": 5661}
{"v": 1	"t": 1757506	"P": 1952.75	"F": 5429}
{"v": 1	"t": 1757526	"P": 1948.25	"F": 5715}
{"v": 1	"t": 1757546	"P": 1953.75	"F": 5498}
{"v": 1	"t": 1757567	"P": 1949.25	"F": 5460}
{"v": 1	"t": 1757587	"P": 1948.25	"F": 5522}
{"v": 1	"t": 1757607	"P": 1964.5	"F": 5266}
{"v": 1	"t": 1757627	"P": 1954.0	"F": 5291}
{"v": 1	"t": 1757648	"P": 1952.25	"F": 5415}
{"v": 1	"t": 1757668	"P": 1957.0	"F": 5437}
{"v": 1	"t": 1757688	"P": 1957.5	"F": 5622}
{"v": 1	"t": 1757709	"P": 1965.5	"F": 5485}
{"v": 1	"t": 1757729	"P": 1953.5	"F": 5544}
{"v": 1	"t": 1757749	"P": 1961.25	"F": 5493}
{"v": 1	"t": 1757770	"P": 1963.75	"F": 5395}
{"v": 1	"t": 1757790	"P": 1959.75	"F": 5676}
{"v": 1	"t": 1757810	"P": 1954.75	"F": 5548}
{"v": 1	"t": 1757830	"P": 1957.25	"F": 5489}
{"v": 1	"t": 1757851	"P": 1961.25	"F": 5586}
{"v": 1	"t": 1757871	"P": 1959.75	"F": 5516}
{"v": 1	"t": 1757891	"P": 1957.0	"F": 5616}
{"v": 1	"t": 1757912	"P": 1952.5	"F": 5561}
{"v": 1	"t": 1757932	"P": 1956.0	"F": 5637}
{"v": 1	"t": 1757952	"P": 1954.25	"F": 5317}
{"v": 1	"t": 1757973	"P": 1954.5	"F": 5256}
{"v": 1	"t": 1757993	"P": 1949.0	"F": 5431}
{"v": 1	"t": 1758013	"P": 1948.75	"F": 5820}
{"v": 1	"t": 1758033	"P": 1942.5	"F": 5657}
{"v": 1	"t": 1758054	"P": 1939.0	"F": 5533}
{"v": 1	"t": 1758074	"P": 1938.25	"F": 5579}
{"v": 1	"t": 1758094	"P": 1920.25	"F": 5652}
{"v": 1	"t": 1758115	"P": 1916.5	"F": 5415}
{"v": 1	"t": 1758135	"P": 1913.0	"F": 5126}
{"v": 1	"t": 1758155	"P": 1906.25	"F": 5525}
{"v": 1	"t": 1758176	"P": 1884.25	"F": 5580}
{"v": 1	"t": 1758196	"P": 1881.5	"F": 5559}
{"v": 1	"t": 1758216	"P": 1874.75	"F": 5224}
{"v": 1	"t": 1758236	"P": 1863.25	"F": 5777}
{"v": 1	"t": 1758257	"P": 1847.0	"F": 5449}
{"v": 1	"t": 1758277	"P": 1846.25	"F": 5565}
{"v": 1	"t": 1758297	"P": 1842.25	"F": 5365}
{"v": 1	"t": 1758318	"P": 1828.75	"F": 5685}
{"v": 1	"t": 1758338	"P": 1822.25	"F": 5550}
{"v": 1	"t": 1758358	"P": 1820.25	"F": 5531}
{"v": 1	"t": 1758379	"P": 1814.0	"F": 5475}
{"v": 1	"t": 1758399	"P": 1810.0	"F": 5416	"C": 45.225	"D": 3143	"sn": 54091779688249	"file": "/data/device_log/data0000.out"}
{"v": 1	"t": 1758419	"P": 1808.75	"F": 5601}
{"v": 1	"t": 1758439	"P": 1803.5	"F": 5452}
{"v": 1	"t": 1758460	"P": 1810.5	"F": 5476}
{"v": 1	"t": 1758480	"P": 1797.75	"F": 5492}
{"v": 1	"t": 1758500	"P": 1799.25	"F": 5511}
{"v": 1	"t": 1758521	"P": 1795.25	"F": 5357}
{"v": 1	"t": 1758541	"P": 1800.5	"F": 5610}
{"v": 1	"t": 1758561	"P": 1792.25	"F": 5667}
{"v": 1	"t": 1758582	"P": 1787.75	"F": 5346}
{"v": 1	"t": 1758602	"P": 1792.25	"F": 5541}
{"v": 1	"t": 1758622	"P": 1799.0	"F": 5529}
{"v": 1	"t": 1758642	"P": 1796.0	"F": 5333}
{"v": 1	"t": 1758663	"P": 1793.25	"F": 5413}
{"v": 1	"t": 1758683	"P": 1786.0	"F": 5610}
{"v": 1	"t": 1758703	"P": 1799.75	"F": 5478}
{"v": 1	"t": 1758724	"P": 1786.75	"F": 5214}
{"v": 1	"t": 1758744	"P": 1791.25	"F": 5491}
{"v": 1	"t": 1758764	"P": 1795.5	"F": 5498}
{"v": 1	"t": 1758785	"P": 1795.0	"F": 5628}
{"v": 1	"t": 1758805	"P": 1795.0	"F": 5416}
{"v": 1	"t": 1758825	"P": 1807.75	"F": 5450}
{"v": 1	"t": 1758845	"P": 1806.5	"F": 5589}
{"v": 1	"t": 1758866	"P": 1810.5	"F": 5612}
{"v": 1	"t": 1758886	"P": 1815.0	"F": 5384}
{"v": 1	"t": 1758906	"P": 1825.0	"F": 5636}
{"v": 1	"t": 1758927	"P": 1826.25	"F": 5465}
{"v": 1	"t": 1758947	"P": 1837.75	"F": 5515}
{"v": 1	"t": 1758967	"P": 1845.5	"F": 5539}
{"v": 1	"t": 1758988	"P": 1850.0	"F": 5488}
{"v": 1	"t": 1759008	"P": 1852.5	"F": 5411}
{"v": 1	"t": 1759028	"P": 1866.25	"F": 5360}
{"v": 1	"t": 1759048	"P": 1875.5	"F": 5447}
{"v": 1	"t": 1759069	"P": 1882.75	"F": 5387}
{"v": 1	"t": 1759089	"P": 1881.25	"F": 5237}
{"v": 1	"t": 1759109	"P": 1897.75	"F": 5541}
{"v": 1	"t": 1759130	"P": 1901.5	"F": 5169}
{"v": 1	"t": 1759150	"P": 1910.25	"F": 5416}
{"v": 1	"t": 1759170	"P": 1913.5	"F": 5581}
{"v": 1	"t": 1759191	"P": 1916.25	"F": 5510}
{"v": 1	"t": 1759211	"P": 1926.5	"F": 5645}
{"v": 1	"t": 1759231	"P": 1916.75	"F": 5111}
{"v": 1	"t": 1759251	"P": 1924.5	"F": 5608}
{"v": 1	"t": 1759272	"P": 1930.25	"F": 5647}
{"v": 1	"t": 1759292	"P": 1934.75	"F": 5567}
{"v": 1	"t": 1759312	"P": 1931.25	"F": 5578}
{"v": 1	"t": 1759333	"P": 1936.75	"F": 5100}
{"v": 1	"t": 1759353	"P": 1932.75	"F": 5291}
{"v": 1	"t": 1759373	"P": 1937.25	"F": 5558}
{"v": 1	"t": 1759394	"P": 1940.0	"F": 5612}
{"v": 1	"t": 1759414	"P": 1942.75	"F": 5549	"C": 45.28	"D": 3142	"sn": 54091779688249	"file": "/data/device_log/data0000.out"}
{"v": 1	"t": 1759445	"P": 1938.25	"F": 5404}
{"v": 1	"t": 1759466	"P": 1936.5	"F": 5495}
{"v": 1	"t": 1759486	"P": 1943.0	"F": 5323}
{"v": 1	"t": 1759507	"P": 1936.25	"F": 5540}
{"v": 1	"t": 1759527	"P": 1939.5	"F": 5612}
{"v": 1	"t": 1759547	"P": 1937.5	"F": 5650}
{"v": 1	"t": 1759568	"P": 1944.75	"F": 5543}
{"v": 1	"t": 1759588	"P": 1939.25	"F": 5288}
{"v": 1	"t": 1759608	"P": 1943.75	"F": 5535}
{"v": 1	"t": 1759629	"P": 1947.5	"F": 5314}
{"v": 1	"t": 1759649	"P": 1945.25	"F": 5582}
{"v": 1	"t": 1759670	"P": 1954.0	"F": 5565}
{"v": 1	"t": 1759690	"P": 1951.5	"F": 5442}
{"v": 1	"t": 1759710	"P": 1949.25	"F": 5452}
{"v": 1	"t": 1759731	"P": 1942.0	"F": 5420}
{"v": 1	"t": 1759751	"P": 1951.5	"F": 5439}
{"v": 1	"t": 1759772	"P": 1952.25	"F": 5509}
{"v": 1	"t": 1759792	"P": 1951.75	"F": 5722}
{"v": 1	"t": 1759812	"P": 1955.75	"F": 5554}
{"v": 1	"t": 1759833	"P": 1953.0	"F": 5177}
{"v": 1	"t": 1759853	"P": 1953.75	"F": 5381}
{"v": 1	"t": 1759873	"P": 1964.5	"F": 5454}
{"v": 1	"t": 1759894	"P": 1967.75	"F": 5286}
{"v": 1	"t": 1759914	"P": 1960.5	"F": 5433}
{"v": 1	"t": 1759935	"P": 1958.75	"F": 5649}
{"v": 1	"t": 1759955	"P": 1968.75	"F": 5528}
{"v": 1	"t": 1759975	"P": 1957.5	"F": 5403}
{"v": 1	"t": 1759996	"P": 1960.75	"F": 5492}
{"v": 1	"t": 1760016	"P": 1966.75	"F": 5554}
{"v": 1	"t": 1760036	"P": 1946.25	"F": 5141}
{"v": 1	"t": 1760057	"P": 1950.75	"F": 5496}
{"v": 1	"t": 1760077	"P": 1954.5	"F": 5340}
{"v": 1	"t": 1760098	"P": 1951.75	"F": 5621}
{"v": 1	"t": 1760118	"P": 1950.25	"F": 5644}
{"v": 1	"t": 1760138	"P": 1949.25	"F": 5633}
{"v": 1	"t": 1760159	"P": 1945.0	"F": 5787}
{"v": 1	"t": 1760179	"P": 1955.75	"F": 5630}
{"v": 1	"t": 1760199	"P": 1940.25	"F": 5569}
{"v": 1	"t": 1760220	"P": 1940.0	"F": 5601}
{"v": 1	"t": 1760240	"P": 1933.25	"F": 5728}
{"v": 1	"t": 1760261	"P": 1920.0	"F": 5483}
{"v": 1	"t": 1760281	"P": 1907.5	"F": 5719}
{"v": 1	"t": 1760302	"P": 1905.0	"F": 5493}
{"v": 1	"t": 1760322	"P": 1908.0	"F": 5599}
{"v": 1	"t": 1760343	"P": 1890.5	"F": 5888}
{"v": 1	"t": 1760363	"P": 1878.25	"F": 5395}
{"v": 1	"t": 1760383	"P": 1875.25	"F": 5501}
{"v": 1	"t": 1760404	"P": 1862.75	"F": 5343}
{"v": 1	"t": 1760424	"P": 1853.25	"F": 5235}
{"v": 1	"t": 1760445	"P": 1849.25	"F": 5616	"C": 45.215	"D": 3142	"sn": 54091779688249	"file": "/data/device_log/data0000.out"}
{"v": 1	"t": 1760465	"P": 1840.5	"F": 5183}
{"v": 1	"t": 1760485	"P": 1834.75	"F": 5435}
{"v": 1	"t": 1760506	"P": 1835.25	"F": 5701}
{"v": 1	"t": 1760526	"P": 1825.0	"F": 5596}
{"v": 1	"t": 1760547	"P": 1813.25	"F": 5339}
{"v": 1	"t": 1760567	"P": 1816.5	"F": 5620}
{"v": 1	"t": 1760588	"P": 1808.75	"F": 5647}
{"v": 1	"t": 1760608	"P": 1794.75	"F": 5311}
{"v": 1	"t": 1760628	"P": 1806.0	"F": 5517}
{"v": 1	"t": 1760649	"P": 1804.75	"F": 5442}
{"v": 1	"t": 1760669	"P": 1788.25	"F": 5550}
{"v": 1	"t": 1760689	"P": 1789.25	"F": 5485}
{"v": 1	"t": 1760710	"P": 1790.0	"F": 5497}
{"v": 1	"t": 1760730	"P": 1783.0	"F": 5470}
{"v": 1	"t": 1760751	"P": 1779.75	"F": 5649}
{"v": 1	"t": 1760771	"P": 1786.25	"F": 5286}
{"v": 1	"t": 1760791	"P": 1785.75	"F": 5478}
{"v": 1	"t": 1760812	"P": 1777.5	"F": 5593}
{"v": 1	"t": 1760832	"P": 1792.5	"F": 5420}
{"v": 1	"t": 1760853	"P": 1786.5	"F": 5642}
{"v": 1	"t": 1760873	"P": 1792.25	"F": 5425}
{"v": 1	"t": 1760893	"P": 1780.75	"F": 5397}
{"v": 1	"t": 1760914	"P": 1795.5	"F": 5388}
{"v": 1	"t": 1760934	"P": 1793.25	"F": 5616}
{"v": 1	"t": 1760954	"P": 1789.25	"F": 5614}
{"v": 1	"t": 1760975	"P": 1812.25	"F": 5567}
{"v": 1	"t": 1760995	"P": 1803.25	"F": 5499}
{"v": 1	"t": 1761016	"P": 1817.25	"F": 5491}
{"v": 1	"t": 1761036	"P": 1826.0	"F": 5473}
{"v": 1	"t": 1761056	"P": 1829.75	"F": 5513}
{"v": 1	"t": 1761077	"P": 1835.25	"F": 5474}
{"v": 1	"t": 1761097	"P": 1842.5	"F": 5279}
{"v": 1	"t": 1761117	"P": 1848.5	"F": 5398}
{"v": 1	"t": 1761138	"P": 1846.75	"F": 5350}
{"v": 1	"t": 1761158	"P": 1862.75	"F": 4920}
{"v": 1	"t": 1761179	"P": 1868.75	"F": 5306}
{"v": 1	"t": 1761199	"P": 1879.75	"F": 5432}
{"v": 1	"t": 1761219	"P": 1876.0	"F": 5513}
{"v": 1	"t": 1761240	"P": 1891.75	"F": 5616}
{"v": 1	"t": 1761260	"P": 1893.0	"F": 5381}
{"v": 1	"t": 1761280	"P": 1896.0	"F": 5478}
{"v": 1	"t": 1761301	"P": 1906.75	"F": 5361}
{"v": 1	"t": 1761321	"P": 1904.0	"F": 5212}
{"v": 1	"t": 1761342	"P": 1914.25	"F": 5516}
{"v": 1	"t": 1761362	"P": 1918.25	"F": 5552}
{"v": 1	"t": 1761382	"P": 1917.5	"F": 5422}
{"v": 1	"t": 1761403	"P": 1928.25	"F": 5385}
{"v": 1	"t": 1761423	"P": 1922.75	"F": 5546}
{"v": 1	"t": 1761443	"P": 1927.0	"F": 5313}
{"v": 1	"t": 1761464	"P": 1929.75	"F": 5248	"C": 45.265	"D": 3142	"sn": 54091779688249	"file": "/data/device_log/data0000.out"}
{"v": 1	"t": 1761484	"P": 1930.75	"F": 5496}
{"v": 1	"t": 1761505	"P": 1937.5	"F": 5530}
{"v": 1	"t": 1761525	"P": 1950.0	"F": 5424}
{"v": 1	"t": 1761545	"P": 1932.25	"F": 5301}
{"v": 1	"t": 1761566	"P": 1945.75	"F": 5658}
{"v": 1	"t": 1761586	"P": 1951.25	"F": 5198}
{"v": 1	"t": 1761607	"P": 1943.75	"F": 5606}
{"v": 1	"t": 1761627	"P": 1936.75	"F": 5471}
{"v": 1	"t": 1761647	"P": 1954.75	"F": 5596}
{"v": 1	"t": 1761668	"P": 1949.75	"F": 5454}
{"v": 1	"t": 1761688	"P": 1954.0	"F": 5477}
{"v": 1	"t": 1761708	"P": 1954.75	"F": 5452}
{"v": 1	"t": 1761729	"P": 1958.5	"F": 5363}
{"v": 1	"t": 1761749	"P": 1955.5	"F": 5491}
{"v": 1	"t": 1761769	"P": 1963.0	"F": 5269}
{"v": 1	"t": 1761790	"P": 1963.5	"F": 5358}
{"v": 1	"t": 1761810	"P": 1955.5	"F": 5480}
{"v": 1	"t": 1761831	"P": 1958.5	"F": 5132}
{"v": 1	"t": 1761851	"P": 1965.0	"F": 5655}
{"v": 1	"t": 1761871	"P": 1965.5	"F": 5508}
{"v": 1	"t": 1761892	"P": 1967.5	"F": 5617}
{"v": 1	"t": 1761912	"P": 1974.0	"F": 5492}
{"v": 1	"t": 1761932	"P": 1968.25	"F": 5490}
{"v": 1	"t": 1761953	"P": 1970.0	"F": 5449}
{"v": 1	"t": 1761973	"P": 1968.25	"F": 5634}
{"v": 1	"t": 1761994	"P": 1980.25	"F": 5767}
{"v": 1	"t": 1762014	"P": 1973.75	"F": 5481}
{"v": 1	"t": 1762034	"P": 1969.5	"F": 5518}
{"v": 1	"t": 1762055	"P": 1966.25	"F": 5333}
{"v": 1	"t": 1762075	"P": 1967.0	"F": 5338}
{"v": 1	"t": 1762095	"P": 1969.0	"F": 5490}
{"v": 1	"t": 1762116	"P": 1969.25	"F": 5329}
{"v": 1	"t": 1762136	"P": 1966.5	"F": 5258}
{"v": 1	"t": 1762157	"P": 1958.25	"F": 5320}
{"v": 1	"t": 1762177	"P": 1970.0	"F": 5529}
{"v": 1	"t": 1762197	"P": 1960.0	"F": 5509}
{"v": 1	"t": 1762218	"P": 1961.75	"F": 5447}
{"v": 1	"t": 1762238	"P": 1957.25	"F": 5439}
{"v": 1	"t": 1762259	"P": 1968.5	"F": 5444}
{"v": 1	"t": 1762279	"P": 1955.25	"F": 5158}
{"v": 1	"t": 1762299	"P": 1958.25	"F": 5500}
{"v": 1	"t": 1762320	"P": 1959.5	"F": 5509}
{"v": 1	"t": 1762340	"P": 1955.0	"F": 5529}
{"v": 1	"t": 1762360	"P": 1953.75	"F": 5481}
{"v": 1	"t": 1762381	"P": 1947.75	"F": 5407}
{"v": 1	"t": 1762401	"P": 1955.25	"F": 5494}
{"v": 1	"t": 1762421	"P": 1942.0	"F": 5511}
{"v": 1	"t": 1762442	"P": 1936.75	"F": 5782}
{"v": 1	"t": 1762462	"P": 1931.0	"F": 5458}
{"v": 1	"t": 1762483	"P": 1919.5	"F": 5453	"C": 45.2	"D": 3142	"sn": 54091779688249	"file": "/data/device_log/data0000.out"}
{"v": 1	"t": 1762503	"P": 1905.0	"F": 5343}
{"v": 1	"t": 1762523	"P": 1893.5	"F": 5452}
{"v": 1	"t": 1762544	"P": 1891.5	"F": 5735}
{"v": 1	"t": 1762564	"P": 1873.5	"F": 5461}
{"v": 1	"t": 1762584	"P": 1869.0	"F": 5330}
{"v": 1	"t": 1762605	"P": 1858.5	"F": 5676}
{"v": 1	"t": 1762625	"P": 1852.0	"F": 5754}
{"v": 1	"t": 1762646	"P": 1843.75	"F": 5661}
{"v": 1	"t": 1762666	"P": 1830.25	"F": 5429}
{"v": 1	"t": 1762686	"P": 1820.5	"F": 5635}
{"v": 1	"t": 1762707	"P": 1820.0	"F": 5848}
{"v": 1	"t": 1762727	"P": 1806.5	"F": 5340}
{"v": 1	"t": 1762747	"P": 1804.0	"F": 5489}
{"v": 1	"t": 1762768	"P": 1794.5	"F": 5695}
{"v": 1	"t": 1762788	"P": 1796.5	"F": 5709}
{"v": 1	"t": 1762809	"P": 1793.25	"F": 5494}
{"v": 1	"t": 1762829	"P": 1778.25	"F": 5616}
{"v": 1	"t": 1762849	"P": 1781.75	"F": 5521}
{"v": 1	"t": 1762870	"P": 1793.0	"F": 5514}
{"v": 1	"t": 1762890	"P": 1782.0	"F": 5612}
{"v": 1	"t": 1762910	"P": 1779.0	"F": 5605}
{"v": 1	"t": 1762931	"P": 1786.25	"F": 5606}
{"v": 1	"t": 1762951	"P": 1783.25	"F": 5121}
{"v": 1	"t": 1762972	"P": 1780.25	"F": 5538}
{"v": 1	"t": 1762992	"P": 1787.75	"F": 5535}
{"v": 1	"t": 1763012	"P": 1788.5	"F": 5748}
{"v": 1	"t": 1763033	"P": 1784.75	"F": 5486}
{"v": 1	"t": 1763053	"P": 1781.5	"F": 5521}
{"v": 1	"t": 1763073	"P": 1789.5	"F": 5458}
{"v": 1	"t": 1763094	"P": 1793.5	"F": 5566}
{"v": 1	"t": 1763114	"P": 1790.75	"F": 5300}
{"v": 1	"t": 1763135	"P": 1793.25	"F": 5442}
{"v": 1	"t": 1763155	"P": 1795.25	"F": 5297}
{"v": 1	"t": 1763175	"P": 1798.25	"F": 5317}
{"v": 1	"t": 1763196	"P": 1804.5	"F": 5283}
{"v": 1	"t": 1763216	"P": 1813.75	"F": 5384}
{"v": 1	"t": 1763236	"P": 1817.25	"F": 5327}
{"v": 1	"t": 1763257	"P": 1818.0	"F": 5600}
{"v": 1	"t": 1763277	"P": 1833.75	"F": 5442}
{"v": 1	"t": 1763298	"P": 1840.25	"F": 5579}
{"v": 1	"t": 1763318	"P": 1849.75	"F": 5420}
{"v": 1	"t": 1763338	"P": 1849.0	"F": 5240}
{"v": 1	"t": 1763359	"P": 1861.5	"F": 5497}
{"v": 1	"t": 1763379	"P": 1867.0	"F": 5442}
{"v": 1	"t": 1763399	"P": 1873.0	"F": 5421}
{"v": 1	"t": 1763420	"P": 1883.5	"F": 5290}
{"v": 1	"t": 1763440	"P": 1883.75	"F": 5588}
{"v": 1	"t": 1763461	"P": 1886.75	"F": 5478}
{"v": 1	"t": 1763481	"P": 1901.25	"F": 5216}
{"v": 1	"t": 1763501	"P": 1904.0	"F": 5442	"C": 45.25	"D": 3142	"sn": 54091779688249	"file": "/data/device_log/data0000.out"}
{"v": 1	"t": 1763522	"P": 1901.5	"F": 5386}
{"v": 1	"t": 1763542	"P": 1912.75	"F": 5402}
{"v": 1	"t": 1763563	"P": 1916.25	"F": 5538}
{"v": 1	"t": 1763583	"P": 1917.25	"F": 5449}
{"v": 1	"t": 1763603	"P": 1924.5	"F": 5588}
{"v": 1	"t": 1763624	"P": 1932.0	"F": 5444}
{"v": 1	"t": 1763644	"P": 1927.25	"F": 5337}
{"v": 1	"t": 1763664	"P": 1930.75	"F": 5665}
{"v": 1	"t": 1763685	"P": 1944.75	"F": 5492}
{"v": 1	"t": 1763705	"P": 1938.0	"F": 5579}
{"v": 1	"t": 1763725	"P": 1943.75	"F": 5447}
{"v": 1	"t": 1763746	"P": 1945.25	"F": 5573}
{"v": 1	"t": 1763766	"P": 1948.75	"F": 5495}
{"v": 1	"t": 1763787	"P": 1947.5	"F": 5526}
{"v": 1	"t": 1763807	"P": 1939.25	"F": 5331}
{"v": 1	"t": 1763827	"P": 1950.75	"F": 5520}
{"v": 1	"t": 1763848	"P": 1953.5	"F": 5523}
{"v": 1	"t": 1763868	"P": 1956.0	"F": 5443}
{"v": 1	"t": 1763888	"P": 1961.0	"F": 5702}
{"v": 1	"t": 1763909	"P": 1952.75	"F": 5527}
{"v": 1	"t": 1763929	"P": 1965.5	"F": 5659}
{"v": 1	"t": 1763950	"P": 1967.5	"F": 5480}
{"v": 1	"t": 1763970	"P": 1962.5	"F": 5511}
{"v": 1	"t": 1763990	"P": 1963.25	"F": 5570}
{"v": 1	"t": 1764011	"P": 1971.25	"F": 5599}
{"v": 1	"t": 1764031	"P": 1970.5	"F": 5534}
{"v": 1	"t": 1764052	"P": 1972.75	"F": 5430}
{"v": 1	"t": 1764072	"P": 1964.5	"F": 5394}
{"v": 1	"t": 1764092	"P": 1981.25	"F": 5406}
{"v": 1	"t": 1764113	"P": 1977.5	"F": 5667}
{"v": 1	"t": 1764133	"P": 1971.25	"F": 5572}
{"v": 1	"t": 1764154	"P": 1963.0	"F": 5579}
{"v": 1	"t": 1764174	"P": 1979.25	"F": 5379}
{"v": 1	"t": 1764195	"P": 1970.0	"F": 5624}
{"v": 1	"t": 1764215	"P": 1978.5	"F": 5549}
{"v": 1	"t": 1764235	"P": 1978.0	"F": 5687}
{"v": 1	"t": 1764256	"P": 1974.25	"F": 5529}
{"v": 1	"t": 1764276	"P": 1966.5	"F": 5449}
{"v": 1	"t": 1764296	"P": 1966.75	"F": 5547}
{"v": 1	"t": 1764317	"P": 1963.25	"F": 5294}
{"v": 1	"t": 1764337	"P": 1968.0	"F": 5504}
{"v": 1	"t": 1764358	"P": 1969.25	"F": 5523}
{"v": 1	"t": 1764378	"P": 1961.75	"F": 5544}
{"v": 1	"t": 1764398	"P": 1958.0	"F": 5532}
{"v": 1	"t": 1764419	"P": 1956.25	"F": 5417}
{"v": 1	"t": 1764439	"P": 1961.0	"F": 5535}
{"v": 1	"t": 1764459	"P": 1955.25	"F": 5230}
{"v": 1	"t": 1764480	"P": 1953.25	"F": 5216}
{"v": 1	"t": 1764500	"P": 1955.75	"F": 5134}
{"v": 1	"t": 1764521	"P": 1946.75	"F": 5269	"C": 45.255	"D": 3142	"sn": 54091779688249	"file": "/data/device_log/data0000.out"}
{"v": 1	"t": 1764541	"P": 1948.0	"F": 5423}
{"v": 1	"t": 1764561	"P": 1933.75	"F": 5597}
{"v": 1	"t": 1764582	"P": 1926.75	"F": 5591}
{"v": 1	"t": 1764602	"P": 1928.5	"F": 5588}
{"v": 1	"t": 1764622	"P": 1929.25	"F": 5614}
{"v": 1	"t": 1764643	"P": 1906.25	"F": 5695}
{"v": 1	"t": 1764663	"P": 1903.25	"F": 5341}
{"v": 1	"t": 1764683	"P": 1910.5	"F": 5547}
{"v": 1	"t": 1764704	"P": 1886.75	"F": 5613}
{"v": 1	"t": 1764724	"P": 1882.25	"F": 5685}
{"v": 1	"t": 1764745	"P": 1873.25	"F": 5365}
{"v": 1	"t": 1764765	"P": 1866.75	"F": 5564}
{"v": 1	"t": 1764785	"P": 1854.5	"F": 5443}
{"v": 1	"t": 1764806	"P": 1851.75	"F": 5490}
{"v": 1	"t": 1764826	"P": 1855.0	"F": 5606}
{"v": 1	"t": 1764847	"P": 1837.5	"F": 5480}
{"v": 1	"t": 1764867	"P": 1834.25	"F": 5517}
{"v": 1	"t": 1764887	"P": 1826.25	"F": 5496}
{"v": 1	"t": 1764908	"P": 1817.0	"F": 5489}
{"v": 1	"t": 1764928	"P": 1816.25	"F": 5519}
{"v": 1	"t": 1764948	"P": 1816.0	"F": 5605}
{"v": 1	"t": 1764969	"P": 1805.5	"F": 5576}
{"v": 1	"t": 1764989	"P": 1800.5	"F": 5550}
{"v": 1	"t": 1765010	"P": 1808.0	"F": 5720}
{"v": 1	"t": 1765030	"P": 1799.5	"F": 5481}
{"v": 1	"t": 1765050	"P": 1801.5	"F": 5318}
{"v": 1	"t": 1765071	"P": 1793.25	"F": 5497}
{"v": 1	"t": 1765091	"P": 1798.25	"F": 5458}
{"v": 1	"t": 1765111	"P": 1794.25	"F": 5477}
{"v": 1	"t": 1765132	"P": 1789.0	"F": 5491}
{"v": 1	"t": 1765152	"P": 1796.25	"F": 5561}
{"v": 1	"t": 1765172	"P": 1790.75	"F": 5490}
{"v": 1	"t": 1765193	"P": 1785.0	"F": 5360}
{"v": 1	"t": 1765213	"P": 1792.25	"F": 5646}
{"v": 1	"t": 1765234	"P": 1790.25	"F": 5671}
{"v": 1	"t": 1765254	"P": 1785.5	"F": 5406}
{"v": 1	"t": 1765274	"P": 1789.0	"F": 5560}
{"v": 1	"t": 1765295	"P": 1798.0	"F": 5584}
{"v": 1	"t": 1765315	"P": 1803.5	"F": 5391}
{"v": 1	"t": 1765335	"P": 1797.25	"F": 5428}
{"v": 1	"t": 1765356	"P": 1794.25	"F": 5543}
{"v": 1	"t": 1765376	"P": 1798.25	"F": 5590}
{"v": 1	"t": 1765397	"P": 1805.75	"F": 5402}
{"v": 1	"t": 1765417	"P": 1797.5	"F": 5520}
{"v": 1	"t": 1765437	"P": 1812.0	"F": 5553}
{"v": 1	"t": 1765458	"P": 1818.25	"F": 5354}
{"v": 1	"t": 1765478	"P": 1818.5	"F": 5316}
{"v": 1	"t": 1765499	"P": 1831.25	"F": 5560}
{"v": 1	"t": 1765519	"P": 1833.25	"F": 5634}
{"v": 1	"t": 1765539	"P": 1844.25	"F": 5366	"C": 45.23	"D": 3142	"sn": 54091779688249	"file": "/data/device_log/data0000.out"}
{"v": 1	"t": 1765560	"P": 1846.75	"F": 5425}
{"v": 1	"t": 1765580	"P": 1861.5	"F": 5067}
{"v": 1	"t": 1765600	"P": 1871.5	"F": 5702}
{"v": 1	"t": 1765621	"P": 1878.25	"F": 5216}
{"v": 1	"t": 1765641	"P": 1884.0	"F": 5355}
{"v": 1	"t": 1765662	"P": 1895.25	"F": 5249}
{"v": 1	"t": 1765682	"P": 1893.0	"F": 5692}
{"v": 1	"t": 1765702	"P": 1910.75	"F": 5504}
{"v": 1	"t": 1765723	"P": 1906.5	"F": 5433}
{"v": 1	"t": 1765743	"P": 1915.75	"F": 5499}
{"v": 1	"t": 1765763	"P": 1921.75	"F": 5539}
{"v": 1	"t": 1765784	"P": 1937.5	"F": 5473}
{"v": 1	"t": 1765804	"P": 1923.5	"F": 5404}
{"v": 1	"t": 1765825	"P": 1934.75	"F": 5681}
{"v": 1	"t": 1765845	"P": 1934.0	"F": 5515}
{"v": 1	"t": 1765865	"P": 1930.5	"F": 5544}
{"v": 1	"t": 1765886	"P": 1933.0	"F": 5236}
{"v": 1	"t": 1765906	"P": 1940.0	"F": 5281}
{"v": 1	"t": 1765926	"P": 1943.0	"F": 5545}
{"v": 1	"t": 1765947	"P": 1933.75	"F": 5179}
{"v": 1	"t": 1765967	"P": 1943.0	"F": 5514}
{"v": 1	"t": 1765987	"P": 1943.0	"F": 5431}
{"v": 1	"t": 1766008	"P": 1946.0	"F": 5508}
{"v": 1	"t": 1766029	"P": 1938.0	"F": 5556}
{"v": 1	"t": 1766049	"P": 1937.5	"F": 5517}
{"v": 1	"t": 1766069	"P": 1931.75	"F": 5523}
{"v": 1	"t": 1766090	"P": 1947.0	"F": 5607}
{"v": 1	"t": 1766110	"P": 1943.0	"F": 5565}
{"v": 1	"t": 1766131	"P": 1938.5	"F": 5409}
{"v": 1	"t": 1766151	"P": 1940.0	"F": 5465}
{"v": 1	"t": 1766171	"P": 1944.25	"F": 5501}
{"v": 1	"t": 1766192	"P": 1939.5	"F": 5745}
{"v": 1	"t": 1766212	"P": 1946.0	"F": 5668}
{"v": 1	"t": 1766233	"P": 1940.0	"F": 5916}
{"v": 1	"t": 1766253	"P": 1934.0	"F": 5320}
{"v": 1	"t": 1766273	"P": 1943.0	"F": 5638}
{"v": 1	"t": 1766294	"P": 1950.0	"F": 5589}
{"v": 1	"t": 1766314	"P": 1942.75	"F": 5699}
{"v": 1	"t": 1766334	"P": 1939.75	"F": 5579}
{"v": 1	"t": 1766355	"P": 1948.0	"F": 5039}
{"v": 1	"t": 1766375	"P": 1954.25	"F": 5398}
{"v": 1	"t": 1766395	"P": 1945.0	"F": 5463}
{"v": 1	"t": 1766416	"P": 1950.5	"F": 5779}
{"v": 1	"t": 1766436	"P": 1946.25	"F": 5386}
{"v": 1	"t": 1766457	"P": 1952.25	"F": 5594}
{"v": 1	"t": 1766477	"P": 1946.75	"F": 5403}
{"v": 1	"t": 1766497	"P": 1940.75	"F": 5554}
{"v": 1	"t": 1766518	"P": 1949.25	"F": 5413}
{"v": 1	"t": 1766538	"P": 1939.5	"F": 5644}
{"v": 1	"t": 1766558	"P": 1941.0	"F": 5599	"C": 45.245	"D": 3142	"sn": 54091779688249	"file": "/data/device_log/data0000.out"}
{"v": 1	"t": 1766579	"P": 1946.75	"F": 5796}
{"v": 1	"t": 1766599	"P": 1929.25	"F": 5519}
{"v": 1	"t": 1766620	"P": 1930.75	"F": 5477}
{"v": 1	"t": 1766640	"P": 1932.75	"F": 5569}
{"v": 1	"t": 1766660	"P": 1915.75	"F": 5181}
{"v": 1	"t": 1766681	"P": 1918.25	"F": 5738}
{"v": 1	"t": 1766701	"P": 1917.5	"F": 5507}
{"v": 1	"t": 1766722	"P": 1898.75	"F": 5792}
{"v": 1	"t": 1766742	"P": 1897.5	"F": 5515}
{"v": 1	"t": 1766762	"P": 1886.0	"F": 5602}
{"v": 1	"t": 1766783	"P": 1870.5	"F": 5617}
{"v": 1	"t": 1766803	"P": 1872.25	"F": 5601}
{"v": 1	"t": 1766823	"P": 1867.0	"F": 5623}
{"v": 1	"t": 1766844	"P": 1850.75	"F": 5451}
{"v": 1	"t": 1766864	"P": 1847.75	"F": 5662}
{"v": 1	"t": 1766885	"P": 1839.25	"F": 5536}
{"v": 1	"t": 1766905	"P": 1827.5	"F": 5584}
{"v": 1	"t": 1766925	"P": 1818.75	"F": 5527}
{"v": 1	"t": 1766946	"P": 1818.25	"F": 5510}
{"v": 1	"t": 1766966	"P": 1821.0	"F": 5674}
{"v": 1	"t": 1766986	"P": 1802.25	"F": 5509}
{"v": 1	"t": 1767007	"P": 1796.5	"F": 5438}
{"v": 1	"t": 1767027	"P": 1799.0	"F": 5558}
{"v": 1	"t": 1767048	"P": 1795.25	"F": 5651}
{"v": 1	"t": 1767068	"P": 1789.75	"F": 5612}
{"v": 1	"t": 1767088	"P": 1789.0	"F": 5571}
{"v": 1	"t": 1767109	"P": 1787.0	"F": 5631}
{"v": 1	"t": 1767129	"P": 1789.0	"F": 5631}
{"v": 1	"t": 1767149	"P": 1772.5	"F": 5539}
{"v": 1	"t": 1767170	"P": 1793.5	"F": 5588}
{"v": 1	"t": 1767190	"P": 1780.75	"F": 5399}
{"v": 1	"t": 1767211	"P": 1777.0	"F": 5410}
{"v": 1	"t": 1767231	"P": 1789.0	"F": 5468}
{"v": 1	"t": 1767251	"P": 1788.25	"F": 5610}
{"v": 1	"t": 1767272	"P": 1769.5	"F": 5434}
{"v": 1	"t": 1767292	"P": 1792.0	"F": 5808}
{"v": 1	"t": 1767312	"P": 1789.25	"F": 5431}
{"v": 1	"t": 1767333	"P": 1792.5	"F": 5449}
{"v": 1	"t": 1767353	"P": 1799.0	"F": 5487}
{"v": 1	"t": 1767374	"P": 1805.75	"F": 5626}
{"v": 1	"t": 1767394	"P": 1804.25	"F": 5208}
{"v": 1	"t": 1767414	"P": 1814.75	"F": 5252}
{"v": 1	"t": 1767435	"P": 1834.5	"F": 5323}
{"v": 1	"t": 1767455	"P": 1841.5	"F": 5601}
{"v": 1	"t": 1767476	"P": 1838.0	"F": 5423}
{"v": 1	"t": 1767496	"P": 1849.0	"F": 5623}
{"v": 1	"t": 1767517	"P": 1856.5	"F": 5490}
{"v": 1	"t": 1767537	"P": 1869.0	"F": 5565}
{"v": 1	"t": 1767557	"P": 1881.75	"F": 5428}
{"v": 1	"t": 1767578	"P": 1881.5	"F": 5496	"C": 45.235	"D": 3142	"sn": 54091779688249	"file": "/data/device_log/data0000.out"}
{"v": 1	"t": 1767598	"P": 1893.5	"F": 5469}
{"v": 1	"t": 1767619	"P": 1897.0	"F": 5492}
{"v": 1	"t": 1767639	"P": 1901.0	"F": 5683}
{"v": 1	"t": 1767659	"P": 1896.75	"F": 5566}
{"v": 1	"t": 1767680	"P": 1920.5	"F": 5503}
{"v": 1	"t": 1767700	"P": 1914.5	"F": 5472}
{"v": 1	"t": 1767721	"P": 1930.25	"F": 5384}
{"v": 1	"t": 1767741	"P": 1932.5	"F": 5492}
{"v": 1	"t": 1767761	"P": 1933.25	"F": 5363}
{"v": 1	"t": 1767782	"P": 1931.75	"F": 5336}
{"v": 1	"t": 1767802	"P": 1933.5	"F": 5536}
{"v": 1	"t": 1767823	"P": 1935.25	"F": 5702}
{"v": 1	"t": 1767843	"P": 1940.5	"F": 5440}
{"v": 1	"t": 1767863	"P": 1946.0	"F": 5633}
{"v": 1	"t": 1767884	"P": 1946.25	"F": 5507}
{"v": 1	"t": 1767904	"P": 1946.25	"F": 5451}
{"v": 1	"t": 1767925	"P": 1943.5	"F": 5465}
{"v": 1	"t": 1767945	"P": 1950.25	"F": 5347}
{"v": 1	"t": 1767965	"P": 1953.5	"F": 5517}
{"v": 1	"t": 1767986	"P": 1959.0	"F": 5321}
{"v": 1	"t": 1768006	"P": 1960.0	"F": 5554}
{"v": 1	"t": 1768027	"P": 1963.5	"F": 5347}
{"v": 1	"t": 1768047	"P": 1948.5	"F": 5255}
{"v": 1	"t": 1768067	"P": 1968.25	"F": 5544}
{"v": 1	"t": 1768088	"P": 1957.25	"F": 5523}
{"v": 1	"t": 1768108	"P": 1960.75	"F": 5559}
{"v": 1	"t": 1768128	"P": 1947.75	"F": 5552}
{"v": 1	"t": 1768149	"P": 1959.75	"F": 5290}
{"v": 1	"t": 1768169	"P": 1963.5	"F": 5299}
{"v": 1	"t": 1768189	"P": 1954.5	"F": 5637}
{"v": 1	"t": 1768210	"P": 1964.5	"F": 5497}
{"v": 1	"t": 1768230	"P": 1958.25	"F": 5380}
{"v": 1	"t": 1768251	"P": 1958.0	"F": 5508}
{"v": 1	"t": 1768271	"P": 1956.5	"F": 5351}
{"v": 1	"t": 1768291	"P": 1953.25	"F": 5420}
{"v": 1	"t": 1768312	"P": 1952.25	"F": 4984}
{"v": 1	"t": 1768332	"P": 1950.75	"F": 5546}
{"v": 1	"t": 1768352	"P": 1961.5	"F": 5730}
{"v": 1	"t": 1768373	"P": 1955.75	"F": 5450}
{"v": 1	"t": 1768393	"P": 1951.0	"F": 5475}
{"v": 1	"t": 1768414	"P": 1957.75	"F": 5518}
{"v": 1	"t": 1768434	"P": 1961.0	"F": 5613}
{"v": 1	"t": 1768454	"P": 1952.5	"F": 5381}
{"v": 1	"t": 1768475	"P": 1959.0	"F": 5578}
{"v": 1	"t": 1768495	"P": 1960.5	"F": 5195}
{"v": 1	"t": 1768515	"P": 1952.5	"F": 5316}
{"v": 1	"t": 1768536	"P": 1959.75	"F": 5492}
{"v": 1	"t": 1768556	"P": 1954.75	"F": 5289}
{"v": 1	"t": 1768577	"P": 1953.75	"F": 5086}
{"v": 1	"t": 1768597	"P": 1950.25	"F": 5379	"C": 45.245	"D": 3142	"sn": 54091779688249	"file": "/data/device_log/data0000.out"}
{"v": 1	"t": 1768617	"P": 1946.0	"F": 5480}
{"v": 1	"t": 1768638	"P": 1946.75	"F": 5500}
{"v": 1	"t": 1768658	"P": 1946.75	"F": 5644}
{"v": 1	"t": 1768679	"P": 1948.0	"F": 5241}
{"v": 1	"t": 1768699	"P": 1940.75	"F": 5382}
{"v": 1	"t": 1768719	"P": 1938.0	"F": 5528}
{"v": 1	"t": 1768740	"P": 1943.5	"F": 5743}
{"v": 1	"t": 1768760	"P": 1932.5	"F": 5512}
{"v": 1	"t": 1768780	"P": 1929.0	"F": 5545}
{"v": 1	"t": 1768801	"P": 1925.5	"F": 5663}
{"v": 1	"t": 1768821	"P": 1922.75	"F": 5445}
{"v": 1	"t": 1768841	"P": 1911.0	"F": 5619}
{"v": 1	"t": 1768862	"P": 1894.25	"F": 5509}
{"v": 1	"t": 1768882	"P": 1900.25	"F": 5585}
{"v": 1	"t": 1768903	"P": 1883.5	"F": 5353}
{"v": 1	"t": 1768923	"P": 1870.0	"F": 5590}
{"v": 1	"t": 1768943	"P": 1874.5	"F": 5560}
{"v": 1	"t": 1768964	"P": 1862.0	"F": 5464}
{"v": 1	"t": 1768984	"P": 1854.75	"F": 5491}
{"v": 1	"t": 1769004	"P": 1845.25	"F": 5460}
{"v": 1	"t": 1769025	"P": 1842.5	"F": 5687}
{"v": 1	"t": 1769045	"P": 1826.75	"F": 5462}
{"v": 1	"t": 1769066	"P": 1825.5	"F": 5255}
{"v": 1	"t": 1769086	"P": 1819.5	"F": 5190}
{"v": 1	"t": 1769106	"P": 1811.5	"F": 5630}
{"v": 1	"t": 1769127	"P": 1800.25	"F": 5752}
{"v": 1	"t": 1769147	"P": 1800.0	"F": 5539}
{"v": 1	"t": 1769167	"P": 1804.75	"F": 5679}
{"v": 1	"t": 1769188	"P": 1789.0	"F": 5504}
{"v": 1	"t": 1769208	"P": 1791.75	"F": 5544}
{"v": 1	"t": 1769229	"P": 1789.5	"F": 5640}
{"v": 1	"t": 1769249	"P": 1796.25	"F": 5446}
{"v": 1	"t": 1769269	"P": 1784.25	"F": 5686}
{"v": 1	"t": 1769290	"P": 1787.75	"F": 5590}
{"v": 1	"t": 1769310	"P": 1781.0	"F": 5268}
{"v": 1	"t": 1769330	"P": 1775.25	"F": 5622}
{"v": 1	"t": 1769351	"P": 1784.75	"F": 5653}
{"v": 1	"t": 1769371	"P": 1790.25	"F": 5685}
{"v": 1	"t": 1769392	"P": 1789.0	"F": 5572}
{"v": 1	"t": 1769412	"P": 1784.25	"F": 5526}
{"v": 1	"t": 1769432	"P": 1791.25	"F": 5570}
{"v": 1	"t": 1769453	"P": 1780.75	"F": 5195}
{"v": 1	"t": 1769473	"P": 1796.25	"F": 5445}
{"v": 1	"t": 1769493	"P": 1786.25	"F": 5416}
{"v": 1	"t": 1769514	"P": 1795.75	"F": 5524}
{"v": 1	"t": 1769534	"P": 1793.5	"F": 5624}
{"v": 1	"t": 1769555	"P": 1796.0	"F": 5466}
{"v": 1	"t": 1769575	"P": 1803.75	"F": 5501}
{"v": 1	"t": 1769595	"P": 1806.0	"F": 5546}
{"v": 1	"t": 1769616	"P": 1805.5	"F": 5542	"C": 45.255	"D": 3142	"sn": 54091779688249	"file": "/data/device_log/data0000.out"}
{"v": 1	"t": 1769636	"P": 1817.25	"F": 5564}
{"v": 1	"t": 1769656	"P": 1819.0	"F": 5501}
{"v": 1	"t": 1769677	"P": 1833.25	"F": 5295}
{"v": 1	"t": 1769697	"P": 1838.5	"F": 5557}
{"v": 1	"t": 1769717	"P": 1857.5	"F": 5743}
{"v": 1	"t": 1769738	"P": 1853.75	"F": 5528}
{"v": 1	"t": 1769758	"P": 1869.5	"F": 5439}
{"v": 1	"t": 1769779	"P": 1884.25	"F": 5270}
{"v": 1	"t": 1769799	"P": 1892.0	"F": 5737}
{"v": 1	"t": 1769820	"P": 1891.5	"F": 5447}
{"v": 1	"t": 1769840	"P": 1911.5	"F": 5255}
{"v": 1	"t": 1769860	"P": 1910.5	"F": 5226}
{"v": 1	"t": 1769881	"P": 1913.25	"F": 5390}
{"v": 1	"t": 1769901	"P": 1923.75	"F": 5361}
{"v": 1	"t": 1769921	"P": 1928.75	"F": 5592}
{"v": 1	"t": 1769942	"P": 1929.5	"F": 5490}
{"v": 1	"t": 1769962	"P": 1941.75	"F": 5044}
{"v": 1	"t": 1769982	"P": 1947.25	"F": 5415}
{"v": 1	"t": 1770003	"P": 1946.75	"F": 5284}
{"v": 1	"t": 1770023	"P": 1944.5	"F": 5413}
{"v": 1	"t": 1770044	"P": 1945.5	"F": 5466}
{"v": 1	"t": 1770064	"P": 1945.75	"F": 5383}
{"v": 1	"t": 1770084	"P": 1948.5	"F": 5159}
{"v": 1	"t": 1770105	"P": 1956.0	"F": 5529}
{"v": 1	"t": 1770125	"P": 1953.25	"F": 5406}
{"v": 1	"t": 1770145	"P": 1956.75	"F": 5467}
{"v": 1	"t": 1770166	"P": 1944.0	"F": 5622}
{"v": 1	"t": 1770186	"P": 1956.0	"F": 5293}
{"v": 1	"t": 1770207	"P": 1964.0	"F": 5326}
{"v": 1	"t": 1770227	"P": 1962.5	"F": 5530}
{"v": 1	"t": 1770247	"P": 1957.5	"F": 5336}
{"v": 1	"t": 1770268	"P": 1961.0	"F": 5288}
{"v": 1	"t": 1770288	"P": 1964.25	"F": 5504}
{"v": 1	"t": 1770308	"P": 1956.25	"F": 5782}
{"v": 1	"t": 1770329	"P": 1961.25	"F": 5375}
{"v": 1	"t": 1770349	"P": 1961.5	"F": 5461}
{"v": 1	"t": 1770370	"P": 1970.25	"F": 5685}
{"v": 1	"t": 1770390	"P": 1963.25	"F": 5178}
{"v": 1	"t": 1770410	"P": 1955.5	"F": 5143}
{"v": 1	"t": 1770431	"P": 1965.25	"F": 5714}
{"v": 1	"t": 1770451	"P": 1959.0	"F": 5459}
{"v": 1	"t": 1770472	"P": 1959.75	"F": 5107}
{"v": 1	"t": 1770492	"P": 1959.75	"F": 5484}
{"v": 1	"t": 1770512	"P": 1959.75	"F": 5584}
{"v": 1	"t": 1770533	"P": 1971.5	"F": 5449}
{"v": 1	"t": 1770553	"P": 1962.25	"F": 5568}
{"v": 1	"t": 1770573	"P": 1972.25	"F": 5200}
{"v": 1	"t": 1770594	"P": 1967.25	"F": 5468}
{"v": 1	"t": 1770614	"P": 1961.25	"F": 5483}
{"v": 1	"t": 1770635	"P": 1968.75	"F": 5691	"C": 45.235	"D": 3142	"sn": 54091779688249	"file": "/data/device_log/data0000.out"}
{"v": 1	"t": 1770655	"P": 1969.75	"F": 5539}
{"v": 1	"t": 1770675	"P": 1959.75	"F": 5476}
{"v": 1	"t": 1770696	"P": 1963.25	"F": 5585}
{"v": 1	"t": 1770716	"P": 1974.25	"F": 5445}
{"v": 1	"t": 1770736	"P": 1960.0	"F": 5556}
{"v": 1	"t": 1770757	"P": 1966.25	"F": 5598}
{"v": 1	"t": 1770777	"P": 1963.25	"F": 5660}
{"v": 1	"t": 1770798	"P": 1972.0	"F": 5533}
{"v": 1	"t": 1770818	"P": 1965.75	"F": 5598}
{"v": 1	"t": 1770838	"P": 1961.0	"F": 5611}
{"v": 1	"t": 1770859	"P": 1962.25	"F": 5780}
{"v": 1	"t": 1770879	"P": 1953.0	"F": 5684}
{"v": 1	"t": 1770899	"P": 1955.25	"F": 5606}
{"v": 1	"t": 1770920	"P": 1946.25	"F": 5434}
{"v": 1	"t": 1770940	"P": 1952.5	"F": 5518}
{"v": 1	"t": 1770960	"P": 1942.25	"F": 5419}
{"v": 1	"t": 1770981	"P": 1941.75	"F": 5615}
{"v": 1	"t": 1771001	"P": 1942.5	"F": 5602}
{"v": 1	"t": 1771022	"P": 1918.25	"F": 5360}
{"v": 1	"t": 1771042	"P": 1915.25	"F": 5579}
{"v": 1	"t": 1771063	"P": 1906.0	"F": 5616}
{"v": 1	"t": 1771083	"P": 1894.5	"F": 5489}
{"v": 1	"t": 1771103	"P": 1878.5	"F": 5255}
{"v": 1	"t": 1771124	"P": 1874.25	"F": 5497}
{"v": 1	"t": 1771144	"P": 1858.75	"F": 5582}
{"v": 1	"t": 1771165	"P": 1851.25	"F": 5610}
{"v": 1	"t": 1771185	"P": 1846.25	"F": 5304}
{"v": 1	"t": 1771206	"P": 1832.75	"F": 5592}
{"v": 1	"t": 1771226	"P": 1827.25	"F": 5535}
{"v": 1	"t": 1771246	"P": 1824.0	"F": 5660}
{"v": 1	"t": 1771267	"P": 1811.75	"F": 5286}
{"v": 1	"t": 1771287	"P": 1799.0	"F": 5258}
{"v": 1	"t": 1771307	"P": 1806.75	"F": 5497}
{"v": 1	"t": 1771328	"P": 1801.0	"F": 5608}
{"v": 1	"t": 1771348	"P": 1800.0	"F": 5804}
{"v": 1	"t": 1771368	"P": 1787.0	"F": 5678}
{"v": 1	"t": 1771388	"P": 1802.25	"F": 5338}
{"v": 1	"t": 1771409	"P": 1788.5	"F": 5458}
{"v": 1	"t": 1771429	"P": 1776.25	"F": 5493}
{"v": 1	"t": 1771449	"P": 1780.75	"F": 5588}
{"v": 1	"t": 1771470	"P": 1785.5	"F": 5590}
{"v": 1	"t": 1771490	"P": 1779.25	"F": 5460}
{"v": 1	"t": 1771510	"P": 1775.0	"F": 5321}
{"v": 1	"t": 1771531	"P": 1780.25	"F": 5581}
{"v": 1	"t": 1771551	"P": 1779.75	"F": 5586}
{"v": 1	"t": 1771571	"P": 1784.0	"F": 5583}
{"v": 1	"t": 1771591	"P": 1770.25	"F": 5332}
{"v": 1	"t": 1771612	"P": 1773.75	"F": 5564}
{"v": 1	"t": 1771632	"P": 1777.25	"F": 5478}
{"v": 1	"t": 1771652	"P": 1797.5	"F": 5356	"C": 45.265	"D": 3142	"sn": 54091779688249	"file": "/data/device_log/data0000.out"}
{"v": 1	"t": 1771673	"P": 1790.25	"F": 5255}
{"v": 1	"t": 1771693	"P": 1790.0	"F": 5465}
{"v": 1	"t": 1771713	"P": 1799.5	"F": 5609}
{"v": 1	"t": 1771734	"P": 1790.75	"F": 5531}
{"v": 1	"t": 1771754	"P": 1802.25	"F": 5410}
{"v": 1	"t": 1771774	"P": 1800.5	"F": 5506}
{"v": 1	"t": 1771795	"P": 1810.5	"F": 5701}
{"v": 1	"t": 1771815	"P": 1818.25	"F": 5376}
{"v": 1	"t": 1771835	"P": 1824.75	"F": 5384}
{"v": 1	"t": 1771855	"P": 1826.25	"F": 5177}
{"v": 1	"t": 1771876	"P": 1837.5	"F": 5716}
{"v": 1	"t": 1771896	"P": 1855.0	"F": 5411}
{"v": 1	"t": 1771916	"P": 1855.5	"F": 5497}
{"v": 1	"t": 1771937	"P": 1864.25	"F": 5382}
{"v": 1	"t": 1771957	"P": 1863.5	"F": 5195}
{"v": 1	"t": 1771977	"P": 1878.5	"F": 5358}
{"v": 1	"t": 1771998	"P": 1883.25	"F": 5542}
{"v": 1	"t": 1772018	"P": 1888.75	"F": 5427}
{"v": 1	"t": 1772038	"P": 1892.75	"F": 5482}
{"v": 1	"t": 1772058	"P": 1904.0	"F": 5493}
{"v": 1	"t": 1772079	"P": 1903.75	"F": 5393}
{"v": 1	"t": 1772099	"P": 1916.25	"F": 5461}
{"v": 1	"t": 1772119	"P": 1911.25	"F": 5278}
{"v": 1	"t": 1772140	"P": 1931.25	"F": 5574}
{"v": 1	"t": 1772160	"P": 1923.75	"F": 5147}
{"v": 1	"t": 1772180	"P": 1929.5	"F": 5415}
{"v": 1	"t": 1772201	"P": 1938.0	"F": 5637}
{"v": 1	"t": 1772221	"P": 1934.5	"F": 5478}
{"v": 1	"t": 1772241	"P": 1947.0	"F": 5496}
{"v": 1	"t": 1772261	"P": 1941.25	"F": 5156}
{"v": 1	"t": 1772282	"P": 1952.25	"F": 5508}
{"v": 1	"t": 1772302	"P": 1947.0	"F": 5511}
{"v": 1	"t": 1772322	"P": 1955.5	"F": 5406}
{"v": 1	"t": 1772343	"P": 1953.0	"F": 5431}
{"v": 1	"t": 1772363	"P": 1951.25	"F": 5498}
{"v": 1	"t": 1772383	"P": 1954.75	"F": 5373}
{"v": 1	"t": 1772404	"P": 1958.75	"F": 5435}
{"v": 1	"t": 1772424	"P": 1946.0	"F": 5205}
{"v": 1	"t": 1772444	"P": 1954.25	"F": 5149}
{"v": 1	"t": 1772464	"P": 1949.75	"F": 5518}
{"v": 1	"t": 1772485	"P": 1966.75	"F": 5310}
{"v": 1	"t": 1772505	"P": 1958.25	"F": 5241}
{"v": 1	"t": 1772525	"P": 1946.75	"F": 5525}
{"v": 1	"t": 1772546	"P": 1960.0	"F": 5464}
{"v": 1	"t": 1772566	"P": 1962.5	"F": 5377}
{"v": 1	"t": 1772586	"P": 1954.25	"F": 5538}
{"v": 1	"t": 1772607	"P": 1962.25	"F": 5689}
{"v": 1	"t": 1772627	"P": 1950.0	"F": 5529}
{"v": 1	"t": 1772647	"P": 1957.0	"F": 5425}
{"v": 1	"t": 1772668	"P": 1962.25	"F": 5682	"C": 45.22	"D": 3142	"sn": 54091779688249	"file": "/data/device_log/data0000.out"}
{"v": 1	"t": 1772688	"P": 1956.75	"F": 5439}
{"v": 1	"t": 1772708	"P": 1963.0	"F": 5591}
{"v": 1	"t": 1772728	"P": 1962.75	"F": 5533}
{"v": 1	"t": 1772749	"P": 1962.25	"F": 5609}
{"v": 1	"t": 1772769	"P": 1964.5	"F": 5437}
{"v": 1	"t": 1772789	"P": 1963.0	"F": 5407}
{"v": 1	"t": 1772810	"P": 1959.0	"F": 5372}
{"v": 1	"t": 1772830	"P": 1964.0	"F": 5293}
{"v": 1	"t": 1772850	"P": 1963.75	"F": 5527}
{"v": 1	"t": 1772871	"P": 1961.5	"F": 5622}
{"v": 1	"t": 1772891	"P": 1953.75	"F": 5479}
{"v": 1	"t": 1772911	"P": 1970.75	"F": 5594}
{"v": 1	"t": 1772931	"P": 1962.5	"F": 5433}
{"v": 1	"t": 1772952	"P": 1952.75	"F": 5632}
{"v": 1	"t": 1772972	"P": 1968.25	"F": 5626}
{"v": 1	"t": 1772992	"P": 1957.75	"F": 5490}
{"v": 1	"t": 1773013	"P": 1967.0	"F": 5571}
{"v": 1	"t": 1773033	"P": 1955.75	"F": 5428}
{"v": 1	"t": 1773053	"P": 1957.5	"F": 5485}
{"v": 1	"t": 1773074	"P": 1965.75	"F": 5497}
{"v": 1	"t": 1773094	"P": 1964.25	"F": 5451}
{"v": 1	"t": 1773114	"P": 1951.0	"F": 5711}
{"v": 1	"t": 1773134	"P": 1957.0	"F": 5626}
{"v": 1	"t": 1773155	"P": 1969.75	"F": 5642}
{"v": 1	"t": 1773175	"P": 1961.25	"F": 5446}
{"v": 1	"t": 1773195	"P": 1958.5	"F": 5422}
{"v": 1	"t": 1773216	"P": 1952.5	"F": 5614}
{"v": 1	"t": 1773236	"P": 1949.75	"F": 5500}
{"v": 1	"t": 1773256	"P": 1943.25	"F": 5419}
{"v": 1	"t": 1773277	"P": 1940.5	"F": 5607}
{"v": 1	"t": 1773297	"P": 1924.5	"F": 5613}
{"v": 1	"t": 1773317	"P": 1923.0	"F": 5675}
{"v": 1	"t": 1773337	"P": 1910.25	"F": 5657}
{"v": 1	"t": 1773358	"P": 1901.0	"F": 5526}
{"v": 1	"t": 1773378	"P": 1888.0	"F": 5467}
{"v": 1	"t": 1773398	"P": 1880.5	"F": 5612}
{"v": 1	"t": 1773419	"P": 1866.25	"F": 5348}
{"v": 1	"t": 1773439	"P": 1863.75	"F": 5550}
{"v": 1	"t": 1773459	"P": 1845.25	"F": 5599}
{"v": 1	"t": 1773479	"P": 1841.75	"F": 5525}
{"v": 1	"t": 1773500	"P": 1843.0	"F": 5750}
{"v": 1	"t": 1773520	"P": 1828.0	"F": 5618}
{"v": 1	"t": 1773540	"P": 1814.0	"F": 5698}
{"v": 1	"t": 1773561	"P": 1819.0	"F": 5609}
{"v": 1	"t": 1773581	"P": 1807.0	"F": 5632}
{"v": 1	"t": 1773601	"P": 1810.5	"F": 5736}
{"v": 1	"t": 1773622	"P": 1798.25	"F": 5201}
{"v": 1	"t": 1773642	"P": 1794.0	"F": 5405}
{"v": 1	"t": 1773662	"P": 1794.5	"F": 5426}
{"v": 1	"t": 1773682	"P": 1787.75	"F": 5603	"C": 45.23	"D": 3142	"sn": 54091779688249	"file": "/data/device_log/data0000.out"}
{"v": 1	"t": 1773703	"P": 1786.5	"F": 5410}
{"v": 1	"t": 1773723	"P": 1786.5	"F": 5555}
{"v": 1	"t": 1773743	"P": 1781.75	"F": 5370}
{"v": 1	"t": 1773764	"P": 1781.25	"F": 5574}
{"v": 1	"t": 1773784	"P": 1773.5	"F": 5556}
{"v": 1	"t": 1773804	"P": 1778.25	"F": 5521}
{"v": 1	"t": 1773825	"P": 1773.0	"F": 5474}
{"v": 1	"t": 1773845	"P": 1783.0	"F": 5376}
{"v": 1	"t": 1773865	"P": 1776.25	"F": 5321}
{"v": 1	"t": 1773886	"P": 1775.25	"F": 5516}
{"v": 1	"t": 1773906	"P": 1784.75	"F": 5536}
{"v": 1	"t": 1773926	"P": 1774.75	"F": 5241}
{"v": 1	"t": 1773946	"P": 1762.5	"F": 5581}
{"v": 1	"t": 1773967	"P": 1772.75	"F": 5328}
{"v": 1	"t": 1773987	"P": 1773.25	"F": 5314}
{"v": 1	"t": 1774007	"P": 1778.25	"F": 5723}
{"v": 1	"t": 1774028	"P": 1784.0	"F": 5558}
{"v": 1	"t": 1774048	"P": 1770.0	"F": 5365}
{"v": 1	"t": 1774068	"P": 1782.25	"F": 5437}
{"v": 1	"t": 1774088	"P": 1794.25	"F": 5193}
{"v": 1	"t": 1774109	"P": 1794.75	"F": 5201}
{"v": 1	"t": 1774129	"P": 1786.0	"F": 5151}
{"v": 1	"t": 1774149	"P": 1802.5	"F": 5474}
{"v": 1	"t": 1774170	"P": 1818.0	"F": 5344}
{"v": 1	"t": 1774190	"P": 1824.5	"F": 5276}
{"v": 1	"t": 1774210	"P": 1827.75	"F": 5289}
{"v": 1	"t": 1774231	"P": 1838.5	"F": 5230}
{"v": 1	"t": 1774251	"P": 1843.5	"F": 5456}
{"v": 1	"t": 1774271	"P": 1852.5	"F": 5339}
{"v": 1	"t": 1774291	"P": 1853.75	"F": 5312}
{"v": 1	"t": 1774312	"P": 1868.5	"F": 5415}
{"v": 1	"t": 1774332	"P": 1879.75	"F": 5577}
{"v": 1	"t": 1774352	"P": 1893.0	"F": 5260}
{"v": 1	"t": 1774373	"P": 1890.75	"F": 5453}
{"v": 1	"t": 1774393	"P": 1898.0	"F": 5239}
{"v": 1	"t": 1774413	"P": 1914.0	"F": 5292}
{"v": 1	"t": 1774434	"P": 1919.25	"F": 5339}
{"v": 1	"t": 1774454	"P": 1919.25	"F": 5496}
{"v": 1	"t": 1774474	"P": 1927.5	"F": 5234}
{"v": 1	"t": 1774495	"P": 1928.75	"F": 5316}
{"v": 1	"t": 1774515	"P": 1931.5	"F": 5471}
{"v": 1	"t": 1774535	"P": 1928.75	"F": 5000}
{"v": 1	"t": 1774555	"P": 1936.75	"F": 5538}
{"v": 1	"t": 1774576	"P": 1937.75	"F": 5682}
{"v": 1	"t": 1774596	"P": 1945.75	"F": 5442}
{"v": 1	"t": 1774617	"P": 1941.5	"F": 5290}
{"v": 1	"t": 1774637	"P": 1941.0	"F": 4962}
{"v": 1	"t": 1774657	"P": 1953.0	"F": 5481}
{"v": 1	"t": 1774677	"P": 1950.0	"F": 5432}
{"v": 1	"t": 1774698	"P": 1941.25	"F": 5230	"C": 45.24	"D": 3142	"sn": 54091779688249	"file": "/data/device_log/data0000.out"}
{"v": 1	"t": 1774718	"P": 1937.75	"F": 5120}
{"v": 1	"t": 1774739	"P": 1951.0	"F": 5295}
{"v": 1	"t": 1774759	"P": 1939.5	"F": 5548}
{"v": 1	"t": 1774779	"P": 1948.75	"F": 5331}
{"v": 1	"t": 1774799	"P": 1949.25	"F": 5733}
{"v": 1	"t": 1774820	"P": 1950.0	"F": 5335}
{"v": 1	"t": 1774840	"P": 1944.0	"F": 5353}
{"v": 1	"t": 1774861	"P": 1957.0	"F": 5126}
{"v": 1	"t": 1774881	"P": 1958.0	"F": 5537}
{"v": 1	"t": 1774901	"P": 1951.5	"F": 5570}
{"v": 1	"t": 1774922	"P": 1955.0	"F": 5624}
{"v": 1	"t": 1774942	"P": 1956.25	"F": 5468}
{"v": 1	"t": 1774962	"P": 1958.25	"F": 5363}
{"v": 1	"t": 1774983	"P": 1960.5	"F": 5608}
{"v": 1	"t": 1775003	"P": 1960.5	"F": 5409}
{"v": 1	"t": 1775023	"P": 1968.75	"F": 5349}
{"v": 1	"t": 1775044	"P": 1969.25	"F": 5089}
{"v": 1	"t": 1775064	"P": 1968.75	"F": 5261}
{"v": 1	"t": 1775084	"P": 1960.75	"F": 5619}
{"v": 1	"t": 1775104	"P": 1970.5	"F": 5481}
{"v": 1	"t": 1775125	"P": 1969.0	"F": 5356}
{"v": 1	"t": 1775145	"P": 1971.25	"F": 5592}
{"v": 1	"t": 1775165	"P": 1972.25	"F": 5424}
{"v": 1	"t": 1775186	"P": 1975.5	"F": 5436}
{"v": 1	"t": 1775206	"P": 1965.5	"F": 5573}
{"v": 1	"t": 1775226	"P": 1976.0	"F": 5667}
{"v": 1	"t": 1775247	"P": 1970.25	"F": 5422}
{"v": 1	"t": 1775267	"P": 1979.25	"F": 5565}
{"v": 1	"t": 1775287	"P": 1962.25	"F": 5256}
{"v": 1	"t": 1775307	"P": 1972.5	"F": 5414}
{"v": 1	"t": 1775328	"P": 1962.75	"F": 5495}
{"v": 1	"t": 1775348	"P": 1974.5	"F": 5436}
{"v": 1	"t": 1775368	"P": 1974.0	"F": 5400}
{"v": 1	"t": 1775389	"P": 1962.0	"F": 5487}
{"v": 1	"t": 1775409	"P": 1970.5	"F": 5656}
{"v": 1	"t": 1775429	"P": 1953.5	"F": 5214}
{"v": 1	"t": 1775450	"P": 1957.25	"F": 5769}
{"v": 1	"t": 1775470	"P": 1958.25	"F": 5427}
{"v": 1	"t": 1775490	"P": 1947.25	"F": 5495}
{"v": 1	"t": 1775510	"P": 1943.75	"F": 5336}
{"v": 1	"t": 1775531	"P": 1932.0	"F": 5410}
{"v": 1	"t": 1775551	"P": 1935.5	"F": 5485}
{"v": 1	"t": 1775571	"P": 1913.75	"F": 5316}
{"v": 1	"t": 1775592	"P": 1905.0	"F": 5611}
{"v": 1	"t": 1775612	"P": 1899.75	"F": 5456}
{"v": 1	"t": 1775632	"P": 1887.0	"F": 5617}
{"v": 1	"t": 1775653	"P": 1881.5	"F": 5487}
{"v": 1	"t": 1775673	"P": 1868.0	"F": 5540}
{"v": 1	"t": 1775693	"P": 1863.75	"F": 5543}
{"v": 1	"t": 1775713	"P": 1842.75	"F": 5380	"C": 45.235	"D": 3142	"sn": 54091779688249	"file": "/data/device_log/data0000.out"}
{"v": 1	"t": 1775734	"P": 1853.25	"F": 5320}
{"v": 1	"t": 1775754	"P": 1836.5	"F": 5373}
{"v": 1	"t": 1775774	"P": 1833.5	"F": 5738}
{"v": 1	"t": 1775795	"P": 1831.0	"F": 5736}
{"v": 1	"t": 1775815	"P": 1823.75	"F": 5575}
{"v": 1	"t": 1775835	"P": 1809.5	"F": 5710}
{"v": 1	"t": 1775856	"P": 1800.75	"F": 5474}
{"v": 1	"t": 1775876	"P": 1812.25	"F": 5556}
{"v": 1	"t": 1775896	"P": 1802.25	"F": 5423}
{"v": 1	"t": 1775917	"P": 1802.5	"F": 5625}
{"v": 1	"t": 1775937	"P": 1798.0	"F": 5656}
{"v": 1	"t": 1775957	"P": 1799.75	"F": 5715}
{"v": 1	"t": 1775977	"P": 1795.75	"F": 5438}
{"v": 1	"t": 1775998	"P": 1784.0	"F": 5611}
{"v": 1	"t": 1776018	"P": 1784.25	"F": 5464}
{"v": 1	"t": 1776038	"P": 1789.5	"F": 5505}
{"v": 1	"t": 1776059	"P": 1788.25	"F": 5658}
{"v": 1	"t": 1776079	"P": 1781.75	"F": 5471}
{"v": 1	"t": 1776099	"P": 1782.0	"F": 5528}
{"v": 1	"t": 1776119	"P": 1778.75	"F": 5399}
{"v": 1	"t": 1776140	"P": 1786.75	"F": 5498}
{"v": 1	"t": 1776160	"P": 1784.5	"F": 5502}
{"v": 1	"t": 1776180	"P": 1790.0	"F": 5583}
{"v": 1	"t": 1776201	"P": 1797.25	"F": 5390}
{"v": 1	"t": 1776221	"P": 1787.5	"F": 5552}
{"v": 1	"t": 1776241	"P": 1796.75	"F": 5649}
{"v": 1	"t": 1776261	"P": 1806.0	"F": 5289}
{"v": 1	"t": 1776282	"P": 1812.75	"F": 5502}
{"v": 1	"t": 1776302	"P": 1811.0	"F": 5318}
{"v": 1	"t": 1776322	"P": 1827.25	"F": 5430}
{"v": 1	"t": 1776343	"P": 1834.0	"F": 5310}
{"v": 1	"t": 1776363	"P": 1841.5	"F": 5338}
{"v": 1	"t": 1776383	"P": 1841.5	"F": 5557}
{"v": 1	"t": 1776404	"P": 1863.5	"F": 5515}
{"v": 1	"t": 1776424	"P": 1861.0	"F": 5502}
{"v": 1	"t": 1776444	"P": 1861.75	"F": 5368}
{"v": 1	"t": 1776464	"P": 1881.75	"F": 5459}
{"v": 1	"t": 1776485	"P": 1894.75	"F": 5309}
{"v": 1	"t": 1776505	"P": 1899.0	"F": 5311}
{"v": 1	"t": 1776525	"P": 1913.5	"F": 5358}
{"v": 1	"t": 1776546	"P": 1906.5	"F": 5405}
{"v": 1	"t": 1776566	"P": 1913.75	"F": 5599}
{"v": 1	"t": 1776586	"P": 1912.75	"F": 5606}
{"v": 1	"t": 1776607	"P": 1921.0	"F": 5580}
{"v": 1	"t": 1776627	"P": 1921.25	"F": 5449}
{"v": 1	"t": 1776647	"P": 1934.25	"F": 5441}
{"v": 1	"t": 1776667	"P": 1935.0	"F": 5301}
{"v": 1	"t": 1776688	"P": 1934.5	"F": 5621}
{"v": 1	"t": 1776708	"P": 1936.0	"F": 5337}
{"v": 1	"t": 1776728	"P": 1944.0	"F": 5516	"C": 45.205	"D": 3142	"sn": 54091779688249	"file": "/data/device_log/data0000.out"}
{"v": 1	"t": 1776749	"P": 1948.5	"F": 5450}
{"v": 1	"t": 1776769	"P": 1947.0	"F": 5290}
{"v": 1	"t": 1776789	"P": 1940.25	"F": 5282}
{"v": 1	"t": 1776810	"P": 1956.5	"F": 5500}
{"v": 1	"t": 1776830	"P": 1952.25	"F": 5596}
{"v": 1	"t": 1776850	"P": 1952.75	"F": 5617}
{"v": 1	"t": 1776870	"P": 1952.75	"F": 5530}
{"v": 1	"t": 1776891	"P": 1948.5	"F": 5504}
{"v": 1	"t": 1776911	"P": 1954.0	"F": 5700}
{"v": 1	"t": 1776931	"P": 1947.0	"F": 5360}
{"v": 1	"t": 1776952	"P": 1955.25	"F": 5649}
{"v": 1	"t": 1776972	"P": 1949.5	"F": 5285}
{"v": 1	"t": 1776992	"P": 1957.5	"F": 5677}
{"v": 1	"t": 1777013	"P": 1953.75	"F": 5454}
{"v": 1	"t": 1777033	"P": 1950.0	"F": 5494}
{"v": 1	"t": 1777053	"P": 1953.5	"F": 5293}
{"v": 1	"t": 1777073	"P": 1954.5	"F": 5672}
{"v": 1	"t": 1777094	"P": 1957.25	"F": 5494}
{"v": 1	"t": 1777114	"P": 1950.75	"F": 5471}
{"v": 1	"t": 1777134	"P": 1937.25	"F": 5497}
{"v": 1	"t": 1777155	"P": 1961.5	"F": 5474}
{"v": 1	"t": 1777175	"P": 1960.75	"F": 5524}
{"v": 1	"t": 1777195	"P": 1940.5	"F": 5453}
{"v": 1	"t": 1777216	"P": 1951.75	"F": 5312}
{"v": 1	"t": 1777236	"P": 1946.25	"F": 5419}
{"v": 1	"t": 1777256	"P": 1941.75	"F": 5382}
{"v": 1	"t": 1777276	"P": 1947.25	"F": 5617}
{"v": 1	"t": 1777297	"P": 1942.0	"F": 5605}
{"v": 1	"t": 1777317	"P": 1950.25	"F": 5750}
{"v": 1	"t": 1777337	"P": 1941.0	"F": 5464}
{"v": 1	"t": 1777358	"P": 1944.25	"F": 5499}
{"v": 1	"t": 1777378	"P": 1946.0	"F": 5420}
{"v": 1	"t": 1777398	"P": 1937.75	"F": 5503}
{"v": 1	"t": 1777418	"P": 1949.5	"F": 5485}
{"v": 1	"t": 1777439	"P": 1951.5	"F": 5745}
{"v": 1	"t": 1777459	"P": 1943.25	"F": 5612}
{"v": 1	"t": 1777479	"P": 1939.5	"F": 5633}
{"v": 1	"t": 1777500	"P": 1949.0	"F": 5142}
{"v": 1	"t": 1777520	"P": 1949.75	"F": 5563}
{"v": 1	"t": 1777540	"P": 1941.25	"F": 5332}
{"v": 1	"t": 1777561	"P": 1932.0	"F": 5684}
{"v": 1	"t": 1777581	"P": 1935.25	"F": 5581}
{"v": 1	"t": 1777601	"P": 1937.5	"F": 5509}
{"v": 1	"t": 1777621	"P": 1939.25	"F": 5450}
{"v": 1	"t": 1777642	"P": 1938.0	"F": 5384}
{"v": 1	"t": 1777662	"P": 1933.25	"F": 5473}
{"v": 1	"t": 1777682	"P": 1945.0	"F": 5415}
{"v": 1	"t": 1777703	"P": 1933.75	"F": 5583}
{"v": 1	"t": 1777723	"P": 1927.75	"F": 5452}
{"v": 1	"t": 1777743	"P": 1937.25	"F": 5310	"C": 45.2	"D": 3142	"sn": 54091779688249	"file": "/data/device_log/data0000.out"}
{"v": 1	"t": 1777764	"P": 1932.0	"F": 5349}
{"v": 1	"t": 1777784	"P": 1934.0	"F": 5193}
{"v": 1	"t": 1777804	"P": 1936.75	"F": 5092}
{"v": 1	"t": 1777825	"P": 1925.75	"F": 5454}
{"v": 1	"t": 1777845	"P": 1927.75	"F": 5469}
{"v": 1	"t": 1777865	"P": 1918.5	"F": 5380}
{"v": 1	"t": 1777885	"P": 1920.5	"F": 5334}
{"v": 1	"t": 1777906	"P": 1915.75	"F": 5451}
{"v": 1	"t": 1777926	"P": 1919.75	"F": 5102}
{"v": 1	"t": 1777946	"P": 1924.5	"F": 5080}
{"v": 1	"t": 1777967	"P": 1914.0	"F": 5513}
{"v": 1	"t": 1777987	"P": 1907.75	"F": 5541}
{"v": 1	"t": 1778007	"P": 1906.25	"F": 5444}
{"v": 1	"t": 1778028	"P": 1886.75	"F": 5249}
{"v": 1	"t": 1778048	"P": 1883.75	"F": 5112}
{"v": 1	"t": 1778068	"P": 1878.25	"F": 5204}
{"v": 1	"t": 1778088	"P": 1873.0	"F": 5318}
{"v": 1	"t": 1778109	"P": 1881.25	"F": 5262}
{"v": 1	"t": 1778129	"P": 1858.0	"F": 5441}
{"v": 1	"t": 1778149	"P": 1859.25	"F": 5284}
{"v": 1	"t": 1778170	"P": 1855.0	"F": 5511}
{"v": 1	"t": 1778190	"P": 1850.5	"F": 5301}
{"v": 1	"t": 1778210	"P": 1842.0	"F": 5411}
{"v": 1	"t": 1778230	"P": 1839.5	"F": 5722}
{"v": 1	"t": 1778251	"P": 1833.5	"F": 5647}
{"v": 1	"t": 1778271	"P": 1845.0	"F": 5417}
{"v": 1	"t": 1778291	"P": 1835.5	"F": 5487}
{"v": 1	"t": 1778312	"P": 1824.5	"F": 5530}
{"v": 1	"t": 1778332	"P": 1827.75	"F": 5184}
{"v": 1	"t": 1778352	"P": 1827.75	"F": 5463}
{"v": 1	"t": 1778373	"P": 1811.75	"F": 5326}
{"v": 1	"t": 1778393	"P": 1815.25	"F": 5303}
{"v": 1	"t": 1778413	"P": 1808.25	"F": 5473}
{"v": 1	"t": 1778434	"P": 1810.75	"F": 5455}
{"v": 1	"t": 1778454	"P": 1819.75	"F": 5304}
{"v": 1	"t": 1778474	"P": 1813.0	"F": 5371}
{"v": 1	"t": 1778495	"P": 1798.75	"F": 5254}
{"v": 1	"t": 1778515	"P": 1800.5	"F": 5284}
{"v": 1	"t": 1778535	"P": 1798.75	"F": 5092}
{"v": 1	"t": 1778555	"P": 1807.5	"F": 5488}
{"v": 1	"t": 1778576	"P": 1803.25	"F": 5090}
{"v": 1	"t": 1778596	"P": 1808.25	"F": 5244}
{"v": 1	"t": 1778616	"P": 1805.25	"F": 5409}
{"v": 1	"t": 1778637	"P": 1796.5	"F": 5363}
{"v": 1	"t": 1778657	"P": 1802.25	"F": 5484}
{"v": 1	"t": 1778677	"P": 1797.75	"F": 5544}
{"v": 1	"t": 1778698	"P": 1800.75	"F": 5349}
{"v": 1	"t": 1778718	"P": 1806.25	"F": 5402}
{"v": 1	"t": 1778738	"P": 1808.0	"F": 5313}
{"v": 1	"t": 1778759	"P": 1809.75	"F": 5253	"C": 45.22	"D": 3142	"sn": 54091779688249	"file": "/data/device_log/data0000.out"}
{"v": 1	"t": 1778779	"P": 1824.75	"F": 5559}
{"v": 1	"t": 1778800	"P": 1823.5	"F": 5463}
{"v": 1	"t": 1778820	"P": 1828.75	"F": 5438}
{"v": 1	"t": 1778840	"P": 1838.75	"F": 5381}
{"v": 1	"t": 1778860	"P": 1840.5	"F": 5278}
{"v": 1	"t": 1778881	"P": 1854.5	"F": 5324}
{"v": 1	"t": 1778901	"P": 1863.0	"F": 5318}
{"v": 1	"t": 1778921	"P": 1869.5	"F": 5329}
{"v": 1	"t": 1778942	"P": 1875.0	"F": 5253}
{"v": 1	"t": 1778962	"P": 1877.0	"F": 5492}
{"v": 1	"t": 1778982	"P": 1895.75	"F": 5461}
{"v": 1	"t": 1779003	"P": 1895.0	"F": 5354}
{"v": 1	"t": 1779023	"P": 1893.25	"F": 5253}
{"v": 1	"t": 1779043	"P": 1906.0	"F": 5350}
{"v": 1	"t": 1779064	"P": 1906.75	"F": 5132}
{"v": 1	"t": 1779084	"P": 1911.0	"F": 5338}
{"v": 1	"t": 1779104	"P": 1917.25	"F": 5416}
{"v": 1	"t": 1779124	"P": 1908.0	"F": 5252}
{"v": 1	"t": 1779145	"P": 1931.25	"F": 5424}
{"v": 1	"t": 1779165	"P": 1928.25	"F": 5592}
{"v": 1	"t": 1779185	"P": 1916.25	"F": 5379}
{"v": 1	"t": 1779206	"P": 1930.0	"F": 5339}
{"v": 1	"t": 1779226	"P": 1928.75	"F": 5352}
{"v": 1	"t": 1779246	"P": 1928.0	"F": 5106}
{"v": 1	"t": 1779267	"P": 1932.75	"F": 5532}
{"v": 1	"t": 1779287	"P": 1927.75	"F": 5473}
{"v": 1	"t": 1779307	"P": 1933.75	"F": 5421}
{"v": 1	"t": 1779328	"P": 1931.0	"F": 5425}
{"v": 1	"t": 1779348	"P": 1933.25	"F": 5497}
{"v": 1	"t": 1779368	"P": 1932.25	"F": 5279}
{"v": 1	"t": 1779388	"P": 1942.0	"F": 5512}
{"v": 1	"t": 1779409	"P": 1942.0	"F": 5303}
{"v": 1	"t": 1779429	"P": 1937.75	"F": 5531}
{"v": 1	"t": 1779449	"P": 1942.75	"F": 5451}
{"v": 1	"t": 1779470	"P": 1938.75	"F": 5562}
{"v": 1	"t": 1779490	"P": 1939.5	"F": 5263}
{"v": 1	"t": 1779510	"P": 1951.0	"F": 5115}
{"v": 1	"t": 1779530	"P": 1935.25	"F": 5503}
{"v": 1	"t": 1779551	"P": 1943.25	"F": 5445}
{"v": 1	"t": 1779571	"P": 1939.0	"F": 5219}
{"v": 1	"t": 1779591	"P": 1937.0	"F": 5419}
{"v": 1	"t": 1779612	"P": 1935.5	"F": 5371}
{"v": 1	"t": 1779632	"P": 1934.0	"F": 5472}
{"v": 1	"t": 1779652	"P": 1932.75	"F": 5418}
{"v": 1	"t": 1779673	"P": 1941.5	"F": 5583}
{"v": 1	"t": 1779693	"P": 1933.75	"F": 5440}
{"v": 1	"t": 1779713	"P": 1933.0	"F": 5440}
{"v": 1	"t": 1779733	"P": 1940.75	"F": 5305}
{"v": 1	"t": 1779754	"P": 1931.5	"F": 5375}
{"v": 1	"t": 1779774	"P": 1938.5	"F": 5476	"C": 45.215	"D": 3142	"sn": 54091779688249	"file": "/data/device_log/data0000.out"}
{"v": 1	"t": 1779794	"P": 1930.5	"F": 5113}
{"v": 1	"t": 1779815	"P": 1937.5	"F": 5203}
{"v": 1	"t": 1779835	"P": 1940.0	"F": 5116}
{"v": 1	"t": 1779855	"P": 1932.75	"F": 5701}
{"v": 1	"t": 1779876	"P": 1936.75	"F": 5434}
{"v": 1	"t": 1779896	"P": 1930.25	"F": 5556}
{"v": 1	"t": 1779916	"P": 1933.25	"F": 5674}
{"v": 1	"t": 1779937	"P": 1930.5	"F": 5666}
{"v": 1	"t": 1779957	"P": 1930.25	"F": 5222}
{"v": 1	"t": 1779977	"P": 1938.0	"F": 5518}
{"v": 1	"t": 1779997	"P": 1935.75	"F": 5382}
{"v": 1	"t": 1780018	"P": 1928.25	"F": 5590}
{"v": 1	"t": 1780038	"P": 1928.0	"F": 5635}
{"v": 1	"t": 1780058	"P": 1930.5	"F": 5348}
{"v": 1	"t": 1780079	"P": 1932.75	"F": 5589}
{"v": 1	"t": 1780099	"P": 1927.25	"F": 5280}
{"v": 1	"t": 1780119	"P": 1921.25	"F": 5338}
{"v": 1	"t": 1780139	"P": 1925.25	"F": 5502}
{"v": 1	"t": 1780160	"P": 1926.5	"F": 5277}
{"v": 1	"t": 1780180	"P": 1927.25	"F": 5411}
{"v": 1	"t": 1780200	"P": 1920.5	"F": 5681}
{"v": 1	"t": 1780221	"P": 1930.0	"F": 5621}
{"v": 1	"t": 1780241	"P": 1928.75	"F": 5220}
{"v": 1	"t": 1780261	"P": 1925.5	"F": 5269}
{"v": 1	"t": 1780282	"P": 1927.0	"F": 4869}
{"v": 1	"t": 1780302	"P": 1917.0	"F": 5293}
{"v": 1	"t": 1780322	"P": 1928.0	"F": 5370}
{"v": 1	"t": 1780342	"P": 1925.5	"F": 5406}
{"v": 1	"t": 1780363	"P": 1924.75	"F": 5342}
{"v": 1	"t": 1780383	"P": 1919.75	"F": 5587}
{"v": 1	"t": 1780403	"P": 1923.25	"F": 5557}
{"v": 1	"t": 1780424	"P": 1930.75	"F": 5192}
{"v": 1	"t": 1780444	"P": 1918.5	"F": 5426}
{"v": 1	"t": 1780464	"P": 1912.5	"F": 5395}
{"v": 1	"t": 1780485	"P": 1921.25	"F": 5471}
{"v": 1	"t": 1780505	"P": 1913.75	"F": 5257}
{"v": 1	"t": 1780525	"P": 1917.75	"F": 5308}
{"v": 1	"t": 1780546	"P": 1911.25	"F": 5458}
{"v": 1	"t": 1780566	"P": 1909.0	"F": 5402}
{"v": 1	"t": 1780586	"P": 1913.25	"F": 5282}
{"v": 1	"t": 1780606	"P": 1909.5	"F": 5633}
{"v": 1	"t": 1780627	"P": 1899.75	"F": 5241}
{"v": 1	"t": 1780647	"P": 1908.5	"F": 5482}
{"v": 1	"t": 1780667	"P": 1914.5	"F": 5444}
{"v": 1	"t": 1780688	"P": 1898.0	"F": 5460}
{"v": 1	"t": 1780708	"P": 1898.5	"F": 5403}
{"v": 1	"t": 1780728	"P": 1890.25	"F": 5266}
{"v": 1	"t": 1780749	"P": 1886.5	"F": 5441}
{"v": 1	"t": 1780769	"P": 1879.5	"F": 5446}
{"v": 1	"t": 1780789	"P": 1880.25	"F": 5653	"C": 45.22	"D": 3142	"sn": 54091779688249	"file": "/data/device_log/data0000.out"}
{"v": 1	"t": 1780809	"P": 1876.0	"F": 5599}
{"v": 1	"t": 1780830	"P": 1871.25	"F": 5010}
{"v": 1	"t": 1780850	"P": 1865.25	"F": 5651}
{"v": 1	"t": 1780870	"P": 1856.75	"F": 5659}
{"v": 1	"t": 1780891	"P": 1856.0	"F": 5486}
{"v": 1	"t": 1780911	"P": 1859.75	"F": 5321}
{"v": 1	"t": 1780931	"P": 1846.75	"F": 5472}
{"v": 1	"t": 1780952	"P": 1839.0	"F": 5197}
{"v": 1	"t": 1780972	"P": 1839.25	"F": 5052}
{"v": 1	"t": 1780992	"P": 1832.5	"F": 5303}
{"v": 1	"t": 1781012	"P": 1828.0	"F": 5492}
{"v": 1	"t": 1781033	"P": 1832.0	"F": 5315}
{"v": 1	"t": 1781053	"P": 1815.75	"F": 5741}
{"v": 1	"t": 1781073	"P": 1827.0	"F": 5329}
{"v": 1	"t": 1781094	"P": 1824.5	"F": 5477}
{"v": 1	"t": 1781114	"P": 1824.25	"F": 5758}
{"v": 1	"t": 1781134	"P": 1818.25	"F": 5285}
{"v": 1	"t": 1781155	"P": 1808.0	"F": 5302}
{"v": 1	"t": 1781175	"P": 1802.25	"F": 5461}
{"v": 1	"t": 1781195	"P": 1815.0	"F": 5337}
{"v": 1	"t": 1781216	"P": 1801.5	"F": 5104}
{"v": 1	"t": 1781236	"P": 1802.75	"F": 5678}
{"v": 1	"t": 1781256	"P": 1806.5	"F": 5470}
{"v": 1	"t": 1781276	"P": 1802.0	"F": 5374}
{"v": 1	"t": 1781297	"P": 1801.5	"F": 5521}
{"v": 1	"t": 1781317	"P": 1800.75	"F": 5194}
{"v": 1	"t": 1781337	"P": 1803.75	"F": 5280}
{"v": 1	"t": 1781358	"P": 1799.0	"F": 5650}
{"v": 1	"t": 1781378	"P": 1790.0	"F": 5454}
{"v": 1	"t": 1781398	"P": 1801.0	"F": 5519}
{"v": 1	"t": 1781418	"P": 1799.25	"F": 5493}
{"v": 1	"t": 1781439	"P": 1810.0	"F": 5407}
{"v": 1	"t": 1781459	"P": 1793.5	"F": 5696}
{"v": 1	"t": 1781479	"P": 1794.25	"F": 5369}
{"v": 1	"t": 1781500	"P": 1794.75	"F": 5278}
{"v": 1	"t": 1781520	"P": 1805.75	"F": 5034}
{"v": 1	"t": 1781540	"P": 1795.25	"F": 5397}
{"v": 1	"t": 1781561	"P": 1796.25	"F": 5407}
{"v": 1	"t": 1781581	"P": 1809.25	"F": 5251}
{"v": 1	"t": 1781601	"P": 1808.5	"F": 5381}
{"v": 1	"t": 1781621	"P": 1820.75	"F": 5505}
{"v": 1	"t": 1781642	"P": 1811.0	"F": 5269}
{"v": 1	"t": 1781662	"P": 1825.75	"F": 5614}
{"v": 1	"t": 1781682	"P": 1832.25	"F": 5197}
{"v": 1	"t": 1781703	"P": 1836.75	"F": 5214}
{"v": 1	"t": 1781723	"P": 1846.5	"F": 5308}
{"v": 1	"t": 1781743	"P": 1854.0	"F": 5404}
{"v": 1	"t": 1781764	"P": 1861.75	"F": 5553}
{"v": 1	"t": 1781784	"P": 1862.25	"F": 5152}
{"v": 1	"t": 1781804	"P": 1871.0	"F": 5652	"C": 45.23	"D": 3142	"sn": 54091779688249	"file": "/data/device_log/data0000.out"}
{"v": 1	"t": 1781825	"P": 1876.0	"F": 5416}
{"v": 1	"t": 1781845	"P": 1891.75	"F": 5521}
{"v": 1	"t": 1781865	"P": 1889.25	"F": 5483}
{"v": 1	"t": 1781885	"P": 1896.5	"F": 5385}
{"v": 1	"t": 1781906	"P": 1899.75	"F": 5412}
{"v": 1	"t": 1781926	"P": 1902.5	"F": 5385}
{"v": 1	"t": 1781946	"P": 1908.75	"F": 5425}
{"v": 1	"t": 1781967	"P": 1913.25	"F": 5369}
{"v": 1	"t": 1781987	"P": 1904.5	"F": 5646}
{"v": 1	"t": 1782007	"P": 1914.75	"F": 5517}
{"v": 1	"t": 1782028	"P": 1927.0	"F": 5600}
{"v": 1	"t": 1782048	"P": 1923.75	"F": 5175}
{"v": 1	"t": 1782068	"P": 1916.75	"F": 5482}
{"v": 1	"t": 1782088	"P": 1931.5	"F": 5621}
{"v": 1	"t": 1782109	"P": 1920.0	"F": 5373}
{"v": 1	"t": 1782129	"P": 1923.25	"F": 5385}
{"v": 1	"t": 1782149	"P": 1943.25	"F": 5084}
{"v": 1	"t": 1782170	"P": 1931.75	"F": 5514}
{"v": 1	"t": 1782190	"P": 1937.5	"F": 5407}
{"v": 1	"t": 1782210	"P": 1935.75	"F": 5471}
{"v": 1	"t": 1782230	"P": 1938.0	"F": 5370}
{"v": 1	"t": 1782251	"P": 1928.25	"F": 5418}
{"v": 1	"t": 1782271	"P": 1937.0	"F": 5420}
{"v": 1	"t": 1782291	"P": 1941.75	"F": 5561}
{"v": 1	"t": 1782312	"P": 1933.0	"F": 5345}
{"v": 1	"t": 1782332	"P": 1948.5	"F": 5454}
{"v": 1	"t": 1782352	"P": 1939.75	"F": 5224}
{"v": 1	"t": 1782373	"P": 1954.0	"F": 5306}
{"v": 1	"t": 1782393	"P": 1946.25	"F": 5174}
{"v": 1	"t": 1782413	"P": 1947.5	"F": 5306}
{"v": 1	"t": 1782433	"P": 1949.75	"F": 5270}
{"v": 1	"t": 1782454	"P": 1951.75	"F": 5477}
{"v": 1	"t": 1782474	"P": 1939.75	"F": 5330}
{"v": 1	"t": 1782494	"P": 1938.25	"F": 5381}
{"v": 1	"t": 1782515	"P": 1948.75	"F": 5219}
{"v": 1	"t": 1782535	"P": 1952.0	"F": 5365}
{"v": 1	"t": 1782555	"P": 1933.0	"F": 5331}
{"v": 1	"t": 1782576	"P": 1948.75	"F": 5709}
{"v": 1	"t": 1782596	"P": 1939.5	"F": 5415}
{"v": 1	"t": 1782616	"P": 1953.75	"F": 5500}
{"v": 1	"t": 1782637	"P": 1946.25	"F": 4926}
{"v": 1	"t": 1782657	"P": 1955.75	"F": 5366}
{"v": 1	"t": 1782677	"P": 1952.25	"F": 5442}
{"v": 1	"t": 1782698	"P": 1951.25	"F": 5204}
{"v": 1	"t": 1782718	"P": 1939.25	"F": 5215}
{"v": 1	"t": 1782738	"P": 1951.0	"F": 5227}
{"v": 1	"t": 1782759	"P": 1946.0	"F": 5458}
{"v": 1	"t": 1782779	"P": 1943.0	"F": 5386}
{"v": 1	"t": 1782799	"P": 1943.0	"F": 5390}
{"v": 1	"t": 1782820	"P": 1951.0	"F": 5485	"C": 45.185	"D": 3142	"sn": 54091779688249	"file": "/data/device_log/data0000.out"}
{"v": 1	"t": 1782840	"P": 1945.25	"F": 5288}
{"v": 1	"t": 1782860	"P": 1936.5	"F": 5524}
{"v": 1	"t": 1782881	"P": 1938.0	"F": 5320}
{"v": 1	"t": 1782901	"P": 1932.75	"F": 5398}
{"v": 1	"t": 1782922	"P": 1930.75	"F": 5559}
{"v": 1	"t": 1782942	"P": 1932.0	"F": 5499}
{"v": 1	"t": 1782962	"P": 1950.0	"F": 5640}
{"v": 1	"t": 1782983	"P": 1948.0	"F": 5503}
{"v": 1	"t": 1783003	"P": 1938.25	"F": 5348}
{"v": 1	"t": 1783024	"P": 1941.75	"F": 5320}
{"v": 1	"t": 1783044	"P": 1936.0	"F": 5224}
{"v": 1	"t": 1783064	"P": 1938.5	"F": 5427}
{"v": 1	"t": 1783085	"P": 1941.5	"F": 5579}
{"v": 1	"t": 1783105	"P": 1938.25	"F": 5550}
{"v": 1	"t": 1783125	"P": 1931.25	"F": 5601}
{"v": 1	"t": 1783146	"P": 1928.5	"F": 5469}
{"v": 1	"t": 1783166	"P": 1936.5	"F": 5295}
{"v": 1	"t": 1783187	"P": 1936.5	"F": 5483}
{"v": 1	"t": 1783207	"P": 1930.25	"F": 5439}
{"v": 1	"t": 1783227	"P": 1940.75	"F": 5516}
{"v": 1	"t": 1783248	"P": 1933.25	"F": 5207}
{"v": 1	"t": 1783268	"P": 1926.5	"F": 5224}
{"v": 1	"t": 1783288	"P": 1925.25	"F": 5523}
{"v": 1	"t": 1783309	"P": 1917.0	"F": 5416}
{"v": 1	"t": 1783329	"P": 1909.75	"F": 5671}
{"v": 1	"t": 1783349	"P": 1914.0	"F": 5397}
{"v": 1	"t": 1783370	"P": 1910.5	"F": 5207}
{"v": 1	"t": 1783390	"P": 1897.5	"F": 5375}
{"v": 1	"t": 1783411	"P": 1889.0	"F": 5517}
{"v": 1	"t": 1783431	"P": 1885.25	"F": 5656}
{"v": 1	"t": 1783451	"P": 1876.5	"F": 5484}
{"v": 1	"t": 1783472	"P": 1864.75	"F": 5548}
{"v": 1	"t": 1783492	"P": 1857.75	"F": 5494}
{"v": 1	"t": 1783512	"P": 1853.0	"F": 5448}
{"v": 1	"t": 1783533	"P": 1850.5	"F": 5497}
{"v": 1	"t": 1783553	"P": 1842.75	"F": 5376}
{"v": 1	"t": 1783574	"P": 1836.0	"F": 5453}
{"v": 1	"t": 1783594	"P": 1829.0	"F": 5460}
{"v": 1	"t": 1783614	"P": 1827.5	"F": 5449}
{"v": 1	"t": 1783635	"P": 1834.25	"F": 5506}
{"v": 1	"t": 1783655	"P": 1820.25	"F": 5401}
{"v": 1	"t": 1783675	"P": 1821.0	"F": 5355}
{"v": 1	"t": 1783696	"P": 1807.25	"F": 5260}
{"v": 1	"t": 1783716	"P": 1815.25	"F": 5351}
{"v": 1	"t": 1783737	"P": 1810.0	"F": 5548}
{"v": 1	"t": 1783757	"P": 1809.0	"F": 5404}
{"v": 1	"t": 1783777	"P": 1809.75	"F": 5371}
{"v": 1	"t": 1783798	"P": 1802.75	"F": 5613}
{"v": 1	"t": 1783818	"P": 1802.25	"F": 5209}
{"v": 1	"t": 1783838	"P": 1802.5	"F": 5606	"C": 45.2	"D": 3142	"sn": 54091779688249	"file": "/data/device_log/data0000.out"}
{"v": 1	"t": 1783859	"P": 1795.25	"F": 5488}
{"v": 1	"t": 1783879	"P": 1793.5	"F": 5409}
{"v": 1	"t": 1783899	"P": 1798.25	"F": 5458}
{"v": 1	"t": 1783920	"P": 1793.0	"F": 5627}
{"v": 1	"t": 1783940	"P": 1794.25	"F": 5185}
{"v": 1	"t": 1783961	"P": 1785.0	"F": 5328}
{"v": 1	"t": 1783981	"P": 1797.5	"F": 5398}
{"v": 1	"t": 1784001	"P": 1790.75	"F": 5372}
{"v": 1	"t": 1784022	"P": 1790.75	"F": 5266}
{"v": 1	"t": 1784042	"P": 1791.75	"F": 5310}
{"v": 1	"t": 1784062	"P": 1799.75	"F": 5397}
{"v": 1	"t": 1784083	"P": 1782.75	"F": 5744}
{"v": 1	"t": 1784103	"P": 1797.75	"F": 5497}
{"v": 1	"t": 1784124	"P": 1799.75	"F": 5503}
{"v": 1	"t": 1784144	"P": 1802.0	"F": 5292}
{"v": 1	"t": 1784164	"P": 1789.5	"F": 5194}
{"v": 1	"t": 1784185	"P": 1798.75	"F": 5578}
{"v": 1	"t": 1784205	"P": 1796.0	"F": 5407}
{"v": 1	"t": 1784225	"P": 1802.25	"F": 5410}
{"v": 1	"t": 1784246	"P": 1808.75	"F": 5593}
{"v": 1	"t": 1784266	"P": 1811.75	"F": 5508}
{"v": 1	"t": 1784287	"P": 1822.75	"F": 5308}
{"v": 1	"t": 1784307	"P": 1827.0	"F": 5535}
{"v": 1	"t": 1784327	"P": 1841.0	"F": 5454}
{"v": 1	"t": 1784348	"P": 1829.25	"F": 5416}
{"v": 1	"t": 1784368	"P": 1844.25	"F": 5376}
{"v": 1	"t": 1784388	"P": 1846.0	"F": 5224}
{"v": 1	"t": 1784409	"P": 1857.25	"F": 5403}
{"v": 1	"t": 1784429	"P": 1859.25	"F": 5524}
{"v": 1	"t": 1784449	"P": 1860.75	"F": 5426}
{"v": 1	"t": 1784470	"P": 1873.25	"F": 5431}
{"v": 1	"t": 1784490	"P": 1875.25	"F": 5187}
{"v": 1	"t": 1784511	"P": 1879.75	"F": 5534}
{"v": 1	"t": 1784531	"P": 1876.75	"F": 5273}
{"v": 1	"t": 1784551	"P": 1891.25	"F": 5547}
{"v": 1	"t": 1784572	"P": 1887.5	"F": 5374}
{"v": 1	"t": 1784592	"P": 1892.0	"F": 5475}
{"v": 1	"t": 1784612	"P": 1905.75	"F": 5299}
{"v": 1	"t": 1784633	"P": 1899.75	"F": 5386}
{"v": 1	"t": 1784653	"P": 1902.0	"F": 5467}
{"v": 1	"t": 1784673	"P": 1915.0	"F": 5450}
{"v": 1	"t": 1784694	"P": 1910.25	"F": 5586}
{"v": 1	"t": 1784714	"P": 1907.75	"F": 5410}
{"v": 1	"t": 1784735	"P": 1924.0	"F": 5486}
{"v": 1	"t": 1784755	"P": 1918.25	"F": 5240}
{"v": 1	"t": 1784775	"P": 1912.0	"F": 5487}
{"v": 1	"t": 1784796	"P": 1925.0	"F": 5414}
{"v": 1	"t": 1784816	"P": 1923.25	"F": 5438}
{"v": 1	"t": 1784836	"P": 1931.0	"F": 5353}
{"v": 1	"t": 1784857	"P": 1926.25	"F": 5484	"C": 45.185	"D": 3142	"sn": 54091779688249	"file": "/data/device_log/data0000.out"}
{"v": 1	"t": 1784877	"P": 1937.0	"F": 5185}
{"v": 1	"t": 1784898	"P": 1927.5	"F": 5322}
{"v": 1	"t": 1784918	"P": 1932.0	"F": 5638}
{"v": 1	"t": 1784938	"P": 1934.75	"F": 5516}
{"v": 1	"t": 1784959	"P": 1933.25	"F": 5319}
{"v": 1	"t": 1784979	"P": 1938.5	"F": 5552}
{"v": 1	"t": 1784999	"P": 1943.5	"F": 5226}
{"v": 1	"t": 1785020	"P": 1944.5	"F": 5379}
{"v": 1	"t": 1785040	"P": 1938.75	"F": 5249}
{"v": 1	"t": 1785060	"P": 1931.75	"F": 5317}
{"v": 1	"t": 1785081	"P": 1937.25	"F": 5181}
{"v": 1	"t": 1785101	"P": 1935.25	"F": 5270}
{"v": 1	"t": 1785122	"P": 1936.25	"F": 5210}
{"v": 1	"t": 1785142	"P": 1930.25	"F": 5167}
{"v": 1	"t": 1785162	"P": 1942.0	"F": 5502}
{"v": 1	"t": 1785183	"P": 1933.25	"F": 5638}
{"v": 1	"t": 1785203	"P": 1932.0	"F": 5380}
{"v": 1	"t": 1785223	"P": 1943.75	"F": 5406}
{"v": 1	"t": 1785244	"P": 1940.25	"F": 5342}
{"v": 1	"t": 1785264	"P": 1938.0	"F": 5479}
{"v": 1	"t": 1785285	"P": 1948.0	"F": 5535}
{"v": 1	"t": 1785305	"P": 1943.75	"F": 5406}
{"v": 1	"t": 1785325	"P": 1932.25	"F": 5469}
{"v": 1	"t": 1785346	"P": 1940.0	"F": 5251}
{"v": 1	"t": 1785366	"P": 1940.0	"F": 5480}
{"v": 1	"t": 1785387	"P": 1936.25	"F": 5486}
{"v": 1	"t": 1785407	"P": 1945.5	"F": 5594}
{"v": 1	"t": 1785427	"P": 1942.5	"F": 5202}
{"v": 1	"t": 1785448	"P": 1943.5	"F": 5738}
{"v": 1	"t": 1785468	"P": 1940.25	"F": 5310}
{"v": 1	"t": 1785488	"P": 1940.75	"F": 5399}
{"v": 1	"t": 1785509	"P": 1947.25	"F": 5617}
{"v": 1	"t": 1785529	"P": 1934.5	"F": 5566}
{"v": 1	"t": 1785549	"P": 1939.0	"F": 5445}
{"v": 1	"t": 1785570	"P": 1936.75	"F": 5594}
{"v": 1	"t": 1785590	"P": 1936.0	"F": 5103}
{"v": 1	"t": 1785611	"P": 1938.0	"F": 5456}
{"v": 1	"t": 1785631	"P": 1942.0	"F": 5352}
{"v": 1	"t": 1785651	"P": 1939.75	"F": 5298}
{"v": 1	"t": 1785672	"P": 1936.0	"F": 5603}
{"v": 1	"t": 1785692	"P": 1950.0	"F": 5463}
{"v": 1	"t": 1785712	"P": 1940.0	"F": 5263}
{"v": 1	"t": 1785733	"P": 1937.5	"F": 5191}
{"v": 1	"t": 1785753	"P": 1935.25	"F": 5144}
{"v": 1	"t": 1785774	"P": 1933.0	"F": 5226}
{"v": 1	"t": 1785794	"P": 1933.5	"F": 5410}
{"v": 1	"t": 1785814	"P": 1937.0	"F": 5452}
{"v": 1	"t": 1785835	"P": 1925.25	"F": 5605}
{"v": 1	"t": 1785855	"P": 1940.75	"F": 5484}
{"v": 1	"t": 1785876	"P": 1926.25	"F": 5464	"C": 45.185	"D": 3142	"sn": 54091779688249	"file": "/data/device_log/data0000.out"}
{"v": 1	"t": 1785896	"P": 1930.0	"F": 5425}
{"v": 1	"t": 1785916	"P": 1936.25	"F": 5481}
{"v": 1	"t": 1785937	"P": 1926.5	"F": 5661}
{"v": 1	"t": 1785957	"P": 1919.0	"F": 5150}
{"v": 1	"t": 1785977	"P": 1930.25	"F": 5670}
{"v": 1	"t": 1785998	"P": 1911.75	"F": 5356}
{"v": 1	"t": 1786018	"P": 1913.0	"F": 5480}
{"v": 1	"t": 1786038	"P": 1914.0	"F": 5512}
{"v": 1	"t": 1786059	"P": 1903.0	"F": 5582}
{"v": 1	"t": 1786079	"P": 1896.75	"F": 5577}
{"v": 1	"t": 1786100	"P": 1894.5	"F": 5401}
{"v": 1	"t": 1786120	"P": 1893.5	"F": 5514}
{"v": 1	"t": 1786140	"P": 1876.0	"F": 5578}
{"v": 1	"t": 1786161	"P": 1865.0	"F": 5479}
{"v": 1	"t": 1786181	"P": 1862.5	"F": 5636}
{"v": 1	"t": 1786201	"P": 1860.75	"F": 5624}
{"v": 1	"t": 1786222	"P": 1850.0	"F": 5282}
{"v": 1	"t": 1786242	"P": 1845.0	"F": 5549}
{"v": 1	"t": 1786263	"P": 1844.25	"F": 5583}
{"v": 1	"t": 1786283	"P": 1834.25	"F": 5478}
{"v": 1	"t": 1786303	"P": 1835.5	"F": 5310}
{"v": 1	"t": 1786324	"P": 1831.75	"F": 5453}
{"v": 1	"t": 1786344	"P": 1825.5	"F": 5484}
{"v": 1	"t": 1786364	"P": 1816.25	"F": 5425}
{"v": 1	"t": 1786385	"P": 1819.75	"F": 5548}
{"v": 1	"t": 1786405	"P": 1810.25	"F": 5494}
{"v": 1	"t": 1786426	"P": 1816.25	"F": 5511}
{"v": 1	"t": 1786446	"P": 1819.25	"F": 5618}
{"v": 1	"t": 1786466	"P": 1804.5	"F": 5432}
{"v": 1	"t": 1786487	"P": 1796.75	"F": 5427}
{"v": 1	"t": 1786507	"P": 1808.0	"F": 5269}
{"v": 1	"t": 1786527	"P": 1803.5	"F": 5393}
{"v": 1	"t": 1786548	"P": 1797.25	"F": 5577}
{"v": 1	"t": 1786568	"P": 1800.5	"F": 5627}
{"v": 1	"t": 1786589	"P": 1800.25	"F": 5352}
{"v": 1	"t": 1786609	"P": 1793.5	"F": 5687}
{"v": 1	"t": 1786630	"P": 1798.25	"F": 5354}
{"v": 1	"t": 1786650	"P": 1786.5	"F": 5346}
{"v": 1	"t": 1786670	"P": 1788.25	"F": 5437}
{"v": 1	"t": 1786691	"P": 1801.0	"F": 5522}
{"v": 1	"t": 1786711	"P": 1781.25	"F": 5521}
{"v": 1	"t": 1786732	"P": 1787.75	"F": 5511}
{"v": 1	"t": 1786752	"P": 1792.25	"F": 5736}
{"v": 1	"t": 1786772	"P": 1795.5	"F": 5542}
{"v": 1	"t": 1786793	"P": 1787.5	"F": 5393}
{"v": 1	"t": 1786813	"P": 1795.0	"F": 5449}
{"v": 1	"t": 1786834	"P": 1798.5	"F": 5452}
{"v": 1	"t": 1786854	"P": 1798.25	"F": 5675}
{"v": 1	"t": 1786874	"P": 1807.25	"F": 5274}
{"v": 1	"t": 1786895	"P": 1805.5	"F": 5111	"C": 45.215	"D": 3142	"sn": 54091779688249	"file": "/data/device_log/data0000.out"}
{"v": 1	"t": 1786915	"P": 1820.5	"F": 5605}
{"v": 1	"t": 1786936	"P": 1810.5	"F": 5464}
{"v": 1	"t": 1786956	"P": 1818.0	"F": 5318}
{"v": 1	"t": 1786976	"P": 1827.25	"F": 5555}
{"v": 1	"t": 1786997	"P": 1833.5	"F": 5255}
{"v": 1	"t": 1787017	"P": 1843.0	"F": 5274}
{"v": 1	"t": 1787038	"P": 1850.25	"F": 5304}
{"v": 1	"t": 1787058	"P": 1856.75	"F": 5101}
{"v": 1	"t": 1787078	"P": 1872.75	"F": 5302}
{"v": 1	"t": 1787099	"P": 1869.5	"F": 5479}
{"v": 1	"t": 1787119	"P": 1882.5	"F": 5355}
{"v": 1	"t": 1787139	"P": 1877.0	"F": 5327}
{"v": 1	"t": 1787160	"P": 1893.75	"F": 5499}
{"v": 1	"t": 1787180	"P": 1886.5	"F": 5463}
{"v": 1	"t": 1787201	"P": 1889.75	"F": 5586}
{"v": 1	"t": 1787221	"P": 1903.75	"F": 5585}
{"v": 1	"t": 1787241	"P": 1906.25	"F": 5444}
{"v": 1	"t": 1787262	"P": 1907.5	"F": 5550}
{"v": 1	"t": 1787282	"P": 1920.25	"F": 5320}
{"v": 1	"t": 1787302	"P": 1917.5	"F": 5452}
{"v": 1	"t": 1787323	"P": 1919.75	"F": 5537}
{"v": 1	"t": 1787343	"P": 1920.0	"F": 5472}
{"v": 1	"t": 1787364	"P": 1927.5	"F": 5448}
{"v": 1	"t": 1787384	"P": 1928.5	"F": 5489}
{"v": 1	"t": 1787404	"P": 1915.75	"F": 5287}
{"v": 1	"t": 1787425	"P": 1939.5	"F": 5560}
{"v": 1	"t": 1787445	"P": 1922.75	"F": 5466}
{"v": 1	"t": 1787465	"P": 1934.0	"F": 5644}
{"v": 1	"t": 1787486	"P": 1938.25	"F": 5427}
{"v": 1	"t": 1787506	"P": 1942.75	"F": 5361}
{"v": 1	"t": 1787526	"P": 1922.25	"F": 5557}
{"v": 1	"t": 1787547	"P": 1942.75	"F": 5348}
{"v": 1	"t": 1787567	"P": 1942.25	"F": 5357}
{"v": 1	"t": 1787588	"P": 1936.25	"F": 5416}
{"v": 1	"t": 1787608	"P": 1937.0	"F": 5453}
{"v": 1	"t": 1787628	"P": 1942.0	"F": 5671}
{"v": 1	"t": 1787649	"P": 1939.25	"F": 5464}
{"v": 1	"t": 1787669	"P": 1944.75	"F": 5359}
{"v": 1	"t": 1787690	"P": 1942.75	"F": 5567}
{"v": 1	"t": 1787710	"P": 1941.25	"F": 5437}
{"v": 1	"t": 1787730	"P": 1943.25	"F": 5337}
{"v": 1	"t": 1787751	"P": 1945.0	"F": 5407}
{"v": 1	"t": 1787771	"P": 1940.5	"F": 5577}
{"v": 1	"t": 1787792	"P": 1942.0	"F": 5157}
{"v": 1	"t": 1787812	"P": 1944.25	"F": 5141}
{"v": 1	"t": 1787832	"P": 1948.0	"F": 5536}
{"v": 1	"t": 1787853	"P": 1949.0	"F": 5397}
{"v": 1	"t": 1787873	"P": 1940.5	"F": 5071}
{"v": 1	"t": 1787893	"P": 1952.25	"F": 5471}
{"v": 1	"t": 1787914	"P": 1951.0	"F": 5504	"C": 45.215	"D": 3142	"sn": 54091779688249	"file": "/data/device_log/data0000.out"}
{"v": 1	"t": 1787934	"P": 1957.5	"F": 5388}
{"v": 1	"t": 1787954	"P": 1951.25	"F": 5495}
{"v": 1	"t": 1787975	"P": 1948.25	"F": 5169}
{"v": 1	"t": 1787995	"P": 1954.25	"F": 5368}
{"v": 1	"t": 1788016	"P": 1946.0	"F": 5458}
{"v": 1	"t": 1788036	"P": 1952.75	"F": 5620}
{"v": 1	"t": 1788056	"P": 1956.25	"F": 5234}
{"v": 1	"t": 1788077	"P": 1951.75	"F": 5506}
{"v": 1	"t": 1788097	"P": 1957.5	"F": 5313}
{"v": 1	"t": 1788117	"P": 1950.5	"F": 5386}
{"v": 1	"t": 1788138	"P": 1947.5	"F": 5484}
{"v": 1	"t": 1788158	"P": 1944.0	"F": 5466}
{"v": 1	"t": 1788179	"P": 1952.25	"F": 5354}
{"v": 1	"t": 1788199	"P": 1951.0	"F": 5654}
{"v": 1	"t": 1788219	"P": 1942.0	"F": 5623}
{"v": 1	"t": 1788240	"P": 1944.0	"F": 5602}
{"v": 1	"t": 1788260	"P": 1947.5	"F": 5575}
{"v": 1	"t": 1788281	"P": 1941.25	"F": 5525}
{"v": 1	"t": 1788301	"P": 1943.75	"F": 5585}
{"v": 1	"t": 1788321	"P": 1932.0	"F": 5433}
{"v": 1	"t": 1788342	"P": 1934.25	"F": 5435}
{"v": 1	"t": 1788362	"P": 1940.0	"F": 5436}
{"v": 1	"t": 1788382	"P": 1931.25	"F": 5483}
{"v": 1	"t": 1788403	"P": 1934.5	"F": 5400}
{"v": 1	"t": 1788423	"P": 1925.5	"F": 5521}
{"v": 1	"t": 1788443	"P": 1925.0	"F": 5589}
{"v": 1	"t": 1788464	"P": 1914.5	"F": 5491}
{"v": 1	"t": 1788484	"P": 1909.0	"F": 5669}
{"v": 1	"t": 1788505	"P": 1912.0	"F": 5418}
{"v": 1	"t": 1788525	"P": 1910.75	"F": 5531}
{"v": 1	"t": 1788545	"P": 1902.75	"F": 5786}
{"v": 1	"t": 1788566	"P": 1893.25	"F": 5525}
{"v": 1	"t": 1788586	"P": 1891.0	"F": 5626}
{"v": 1	"t": 1788606	"P": 1878.5	"F": 5472}
{"v": 1	"t": 1788627	"P": 1875.5	"F": 5347}
{"v": 1	"t": 1788647	"P": 1867.0	"F": 5479}
{"v": 1	"t": 1788668	"P": 1862.25	"F": 5414}
{"v": 1	"t": 1788688	"P": 1850.5	"F": 5656}
{"v": 1	"t": 1788708	"P": 1849.0	"F": 5633}
{"v": 1	"t": 1788729	"P": 1841.25	"F": 5571}
{"v": 1	"t": 1788749	"P": 1830.5	"F": 5564}
{"v": 1	"t": 1788769	"P": 1827.25	"F": 5321}
{"v": 1	"t": 1788790	"P": 1829.25	"F": 5427}
{"v": 1	"t": 1788810	"P": 1822.0	"F": 5500}
{"v": 1	"t": 1788831	"P": 1819.75	"F": 5505}
{"v": 1	"t": 1788851	"P": 1809.75	"F": 5332}
{"v": 1	"t": 1788871	"P": 1817.75	"F": 5366}
{"v": 1	"t": 1788892	"P": 1804.25	"F": 5367}
{"v": 1	"t": 1788912	"P": 1805.0	"F": 5323}
{"v": 1	"t": 1788932	"P": 1814.0	"F": 5514	"C": 45.21	"D": 3142	"sn": 54091779688249	"file": "/data/device_log/data0000.out"}
{"v": 1	"t": 1788953	"P": 1799.5	"F": 5349}
{"v": 1	"t": 1788973	"P": 1799.25	"F": 5311}
{"v": 1	"t": 1788994	"P": 1804.0	"F": 5055}
{"v": 1	"t": 1789014	"P": 1799.5	"F": 5476}
{"v": 1	"t": 1789034	"P": 1801.0	"F": 5721}
{"v": 1	"t": 1789055	"P": 1804.5	"F": 5539}
{"v": 1	"t": 1789075	"P": 1799.75	"F": 5606}
{"v": 1	"t": 1789095	"P": 1790.5	"F": 5457}
{"v": 1	"t": 1789116	"P": 1801.0	"F": 5451}
{"v": 1	"t": 1789136	"P": 1795.5	"F": 5245}
{"v": 1	"t": 1789157	"P": 1795.75	"F": 5336}
{"v": 1	"t": 1789177	"P": 1788.75	"F": 5379}
{"v": 1	"t": 1789197	"P": 1801.5	"F": 5282}
{"v": 1	"t": 1789218	"P": 1801.25	"F": 5257}
{"v": 1	"t": 1789238	"P": 1795.5	"F": 5305}
{"v": 1	"t": 1789258	"P": 1804.25	"F": 5271}
{"v": 1	"t": 1789279	"P": 1805.5	"F": 5439}
{"v": 1	"t": 1789299	"P": 1801.75	"F": 5355}
{"v": 1	"t": 1789320	"P": 1807.0	"F": 5438}
{"v": 1	"t": 1789340	"P": 1816.5	"F": 5538}
{"v": 1	"t": 1789360	"P": 1818.75	"F": 5252}
{"v": 1	"t": 1789381	"P": 1831.75	"F": 5349}
{"v": 1	"t": 1789401	"P": 1841.75	"F": 5450}
{"v": 1	"t": 1789421	"P": 1840.5	"F": 5424}
{"v": 1	"t": 1789442	"P": 1849.0	"F": 5203}
{"v": 1	"t": 1789462	"P": 1852.5	"F": 5518}
{"v": 1	"t": 1789483	"P": 1851.25	"F": 5382}
{"v": 1	"t": 1789503	"P": 1859.25	"F": 5722}
{"v": 1	"t": 1789523	"P": 1863.5	"F": 5440}
{"v": 1	"t": 1789544	"P": 1871.0	"F": 5691}
{"v": 1	"t": 1789564	"P": 1877.75	"F": 5490}
{"v": 1	"t": 1789584	"P": 1876.75	"F": 5331}
{"v": 1	"t": 1789605	"P": 1890.75	"F": 5521}
{"v": 1	"t": 1789625	"P": 1885.5	"F": 5517}
{"v": 1	"t": 1789645	"P": 1892.75	"F": 5620}
{"v": 1	"t": 1789666	"P": 1898.5	"F": 5308}
{"v": 1	"t": 1789686	"P": 1904.5	"F": 5357}
{"v": 1	"t": 1789707	"P": 1898.25	"F": 5407}
{"v": 1	"t": 1789727	"P": 1905.0	"F": 5391}
{"v": 1	"t": 1789747	"P": 1908.0	"F": 5530}
{"v": 1	"t": 1789768	"P": 1915.0	"F": 5411}
{"v": 1	"t": 1789788	"P": 1918.25	"F": 5490}
{"v": 1	"t": 1789808	"P": 1923.5	"F": 5491}
{"v": 1	"t": 1789829	"P": 1926.75	"F": 5348}
{"v": 1	"t": 1789849	"P": 1931.25	"F": 5322}
{"v": 1	"t": 1789869	"P": 1928.25	"F": 5495}
{"v": 1	"t": 1789890	"P": 1942.0	"F": 5567}
{"v": 1	"t": 1789910	"P": 1930.0	"F": 5639}
{"v": 1	"t": 1789931	"P": 1949.75	"F": 5450}
{"v": 1	"t": 1789951	"P": 1945.5	"F": 5302	"C": 45.215	"D": 3142	"sn": 54091779688249	"file": "/data/device_log/data0000.out"}
{"v": 1	"t": 1789971	"P": 1950.0	"F": 5413}
{"v": 1	"t": 1789992	"P": 1954.75	"F": 5269}
{"v": 1	"t": 1790012	"P": 1951.0	"F": 5411}
{"v": 1	"t": 1790033	"P": 1949.0	"F": 5504}
{"v": 1	"t": 1790053	"P": 1961.25	"F": 5506}
{"v": 1	"t": 1790073	"P": 1966.25	"F": 5630}
{"v": 1	"t": 1790094	"P": 1944.5	"F": 5453}
{"v": 1	"t": 1790114	"P": 1969.25	"F": 5316}
{"v": 1	"t": 1790134	"P": 1954.25	"F": 5462}
{"v": 1	"t": 1790155	"P": 1965.75	"F": 5394}
{"v": 1	"t": 1790175	"P": 1966.0	"F": 5319}
{"v": 1	"t": 1790195	"P": 1951.0	"F": 5402}
{"v": 1	"t": 1790216	"P": 1963.25	"F": 5265}
{"v": 1	"t": 1790236	"P": 1962.75	"F": 5206}
{"v": 1	"t": 1790257	"P": 1953.5	"F": 5263}
{"v": 1	"t": 1790277	"P": 1965.75	"F": 5316}
{"v": 1	"t": 1790297	"P": 1960.75	"F": 5397}
{"v": 1	"t": 1790318	"P": 1961.0	"F": 5687}
{"v": 1	"t": 1790338	"P": 1949.5	"F": 5410}
{"v": 1	"t": 1790358	"P": 1960.0	"F": 5634}
{"v": 1	"t": 1790379	"P": 1962.5	"F": 5666}
{"v": 1	"t": 1790399	"P": 1960.5	"F": 5445}
{"v": 1	"t": 1790420	"P": 1949.5	"F": 5370}
{"v": 1	"t": 1790440	"P": 1962.5	"F": 5574}
{"v": 1	"t": 1790460	"P": 1956.5	"F": 5536}
{"v": 1	"t": 1790481	"P": 1959.25	"F": 5598}
{"v": 1	"t": 1790501	"P": 1951.0	"F": 5433}
{"v": 1	"t": 1790521	"P": 1958.0	"F": 5303}
{"v": 1	"t": 1790542	"P": 1943.0	"F": 5462}
{"v": 1	"t": 1790562	"P": 1950.0	"F": 5571}
{"v": 1	"t": 1790583	"P": 1955.0	"F": 5489}
{"v": 1	"t": 1790603	"P": 1937.5	"F": 5471}
{"v": 1	"t": 1790623	"P": 1946.25	"F": 5660}
{"v": 1	"t": 1790644	"P": 1943.5	"F": 5470}
{"v": 1	"t": 1790664	"P": 1940.75	"F": 5287}
{"v": 1	"t": 1790685	"P": 1946.0	"F": 5550}
{"v": 1	"t": 1790705	"P": 1934.5	"F": 5732}
{"v": 1	"t": 1790725	"P": 1933.75	"F": 5491}
{"v": 1	"t": 1790746	"P": 1935.5	"F": 5467}
{"v": 1	"t": 1790766	"P": 1938.0	"F": 5469}
{"v": 1	"t": 1790787	"P": 1930.0	"F": 5262}
{"v": 1	"t": 1790807	"P": 1926.75	"F": 5402}
{"v": 1	"t": 1790827	"P": 1933.75	"F": 5230}
{"v": 1	"t": 1790848	"P": 1927.0	"F": 5616}
{"v": 1	"t": 1790868	"P": 1917.25	"F": 5344}
{"v": 1	"t": 1790889	"P": 1918.75	"F": 5541}
{"v": 1	"t": 1790909	"P": 1905.75	"F": 5458}
{"v": 1	"t": 1790929	"P": 1899.0	"F": 5376}
{"v": 1	"t": 1790950	"P": 1901.5	"F": 5661}
{"v": 1	"t": 1790970	"P": 1888.25	"F": 5442	"C": 45.215	"D": 3142	"sn": 54091779688249	"file": "/data/device_log/data0000.out"}
{"v": 1	"t": 1790991	"P": 1886.75	"F": 5652}
{"v": 1	"t": 1791011	"P": 1877.0	"F": 5593}
{"v": 1	"t": 1791031	"P": 1867.75	"F": 5611}
{"v": 1	"t": 1791052	"P": 1865.0	"F": 5282}
{"v": 1	"t": 1791072	"P": 1860.0	"F": 5621}
{"v": 1	"t": 1791093	"P": 1858.0	"F": 5284}
{"v": 1	"t": 1791113	"P": 1848.75	"F": 5400}
{"v": 1	"t": 1791133	"P": 1841.5	"F": 5729}
{"v": 1	"t": 1791154	"P": 1842.5	"F": 5607}
{"v": 1	"t": 1791174	"P": 1837.25	"F": 5422}
{"v": 1	"t": 1791195	"P": 1833.5	"F": 5526}
{"v": 1	"t": 1791216	"P": 1836.75	"F": 5498}
{"v": 1	"t": 1791236	"P": 1821.25	"F": 5447}
{"v": 1	"t": 1791256	"P": 1823.75	"F": 5574}
{"v": 1	"t": 1791277	"P": 1813.0	"F": 5517}
{"v": 1	"t": 1791297	"P": 1824.5	"F": 5448}
{"v": 1	"t": 1791317	"P": 1823.5	"F": 5339}
{"v": 1	"t": 1791338	"P": 1819.75	"F": 5493}
{"v": 1	"t": 1791358	"P": 1809.25	"F": 5646}
{"v": 1	"t": 1791379	"P": 1803.75	"F": 5659}
{"v": 1	"t": 1791399	"P": 1807.25	"F": 5686}
{"v": 1	"t": 1791419	"P": 1792.75	"F": 5454}
{"v": 1	"t": 1791440	"P": 1799.75	"F": 5718}
{"v": 1	"t": 1791460	"P": 1787.25	"F": 5581}
{"v": 1	"t": 1791480	"P": 1785.5	"F": 5385}
{"v": 1	"t": 1791501	"P": 1777.75	"F": 5334}
{"v": 1	"t": 1791521	"P": 1789.25	"F": 5426}
{"v": 1	"t": 1791542	"P": 1793.25	"F": 5267}
{"v": 1	"t": 1791562	"P": 1800.25	"F": 4906}
{"v": 1	"t": 1791582	"P": 1820.0	"F": 5366}
{"v": 1	"t": 1791603	"P": 1836.25	"F": 5217}
{"v": 1	"t": 1791623	"P": 1838.5	"F": 5238}
{"v": 1	"t": 1791643	"P": 1845.5	"F": 5450}
{"v": 1	"t": 1791664	"P": 1856.5	"F": 5475}
{"v": 1	"t": 1791684	"P": 1848.5	"F": 5504}
{"v": 1	"t": 1791704	"P": 1850.0	"F": 5389}
{"v": 1	"t": 1791725	"P": 1857.75	"F": 5495}
{"v": 1	"t": 1791745	"P": 1850.5	"F": 5688}
{"v": 1	"t": 1791766	"P": 1843.25	"F": 5515}
{"v": 1	"t": 1791786	"P": 1855.25	"F": 5513}
{"v": 1	"t": 1791806	"P": 1851.25	"F": 5382}
{"v": 1	"t": 1791827	"P": 1846.25	"F": 5359}
{"v": 1	"t": 1791847	"P": 1853.5	"F": 5166}
{"v": 1	"t": 1791868	"P": 1873.75	"F": 5440}
{"v": 1	"t": 1791888	"P": 1867.5	"F": 5285}
{"v": 1	"t": 1791908	"P": 1907.0	"F": 5338}
{"v": 1	"t": 1791929	"P": 1901.5	"F": 5158}
{"v": 1	"t": 1791949	"P": 1912.5	"F": 5530}
{"v": 1	"t": 1791969	"P": 1902.75	"F": 5246}
{"v": 1	"t": 1791990	"P": 1891.25	"F": 5658	"C": 45.21	"D": 3142	"sn": 54091779688249	"file": "/data/device_log/data0000.out"}
{"v": 1	"t": 1792010	"P": 1890.5	"F": 5682}
{"v": 1	"t": 1792030	"P": 1874.5	"F": 5551}
{"v": 1	"t": 1792051	"P": 1876.25	"F": 5524}
{"v": 1	"t": 1792071	"P": 1870.0	"F": 5572}
{"v": 1	"t": 1792092	"P": 1868.5	"F": 5597}
{"v": 1	"t": 1792112	"P": 1871.25	"F": 5607}
{"v": 1	"t": 1792132	"P": 1875.5	"F": 5458}
{"v": 1	"t": 1792153	"P": 1883.75	"F": 5617}
{"v": 1	"t": 1792173	"P": 1876.75	"F": 5309}
{"v": 1	"t": 1792193	"P": 1892.5	"F": 5518}
{"v": 1	"t": 1792214	"P": 1898.0	"F": 5204}
{"v": 1	"t": 1792234	"P": 1906.25	"F": 5227}
{"v": 1	"t": 1792255	"P": 1914.75	"F": 5298}
{"v": 1	"t": 1792275	"P": 1910.75	"F": 5517}
{"v": 1	"t": 1792295	"P": 1911.25	"F": 5523}
{"v": 1	"t": 1792316	"P": 1902.25	"F": 5389}
{"v": 1	"t": 1792336	"P": 1908.5	"F": 5685}
{"v": 1	"t": 1792356	"P": 1896.25	"F": 5412}
{"v": 1	"t": 1792377	"P": 1892.5	"F": 5562}
{"v": 1	"t": 1792397	"P": 1904.25	"F": 5553}
{"v": 1	"t": 1792418	"P": 1903.25	"F": 5457}
{"v": 1	"t": 1792438	"P": 1899.5	"F": 5673}
{"v": 1	"t": 1792458	"P": 1914.75	"F": 5579}
{"v": 1	"t": 1792479	"P": 1921.25	"F": 5548}
{"v": 1	"t": 1792499	"P": 1925.75	"F": 5404}
{"v": 1	"t": 1792519	"P": 1922.75	"F": 5217}
{"v": 1	"t": 1792540	"P": 1933.0	"F": 5530}
{"v": 1	"t": 1792560	"P": 1930.5	"F": 5499}
{"v": 1	"t": 1792581	"P": 1932.5	"F": 5712}
{"v": 1	"t": 1792601	"P": 1937.5	"F": 5274}
{"v": 1	"t": 1792621	"P": 1919.0	"F": 5549}
{"v": 1	"t": 1792642	"P": 1915.5	"F": 5570}
{"v": 1	"t": 1792662	"P": 1921.75	"F": 5481}
{"v": 1	"t": 1792682	"P": 1934.0	"F": 5531}
{"v": 1	"t": 1792703	"P": 1945.5	"F": 5328}
{"v": 1	"t": 1792723	"P": 1958.75	"F": 5467}
{"v": 1	"t": 1792743	"P": 1945.75	"F": 5625}
{"v": 1	"t": 1792764	"P": 1939.0	"F": 5365}
{"v": 1	"t": 1792784	"P": 1926.5	"F": 5551}
{"v": 1	"t": 1792805	"P": 1917.0	"F": 5337}
{"v": 1	"t": 1792825	"P": 1901.0	"F": 5481}
{"v": 1	"t": 1792846	"P": 1892.0	"F": 5401}
{"v": 1	"t": 1792866	"P": 1889.0	"F": 5566}
{"v": 1	"t": 1792886	"P": 1912.75	"F": 5791}
{"v": 1	"t": 1792907	"P": 1914.5	"F": 5394}
{"v": 1	"t": 1792927	"P": 1930.75	"F": 5227}
{"v": 1	"t": 1792947	"P": 1929.25	"F": 5374}
{"v": 1	"t": 1792968	"P": 1919.5	"F": 5532}
{"v": 1	"t": 1792988	"P": 1907.25	"F": 5635}
{"v": 1	"t": 1793008	"P": 1901.0	"F": 5639	"C": 45.185	"D": 3142	"sn": 54091779688249	"file": "/data/device_log/data0000.out"}
{"v": 1	"t": 1793029	"P": 1883.0	"F": 5774}
{"v": 1	"t": 1793049	"P": 1875.5	"F": 5759}
{"v": 1	"t": 1793070	"P": 1882.0	"F": 5584}
{"v": 1	"t": 1793090	"P": 1907.25	"F": 5666}
{"v": 1	"t": 1793110	"P": 1932.75	"F": 5333}
{"v": 1	"t": 1793131	"P": 1944.25	"F": 5403}
{"v": 1	"t": 1793151	"P": 1936.0	"F": 5393}
{"v": 1	"t": 1793171	"P": 1925.5	"F": 5232}
{"v": 1	"t": 1793192	"P": 1920.0	"F": 5414}
{"v": 1	"t": 1793212	"P": 1911.0	"F": 5532}
{"v": 1	"t": 1793232	"P": 1920.0	"F": 5514}
{"v": 1	"t": 1793253	"P": 1918.5	"F": 5636}
{"v": 1	"t": 1793273	"P": 1936.25	"F": 5503}
{"v": 1	"t": 1793294	"P": 1943.0	"F": 5864}
{"v": 1	"t": 1793314	"P": 1933.75	"F": 5590}
{"v": 1	"t": 1793334	"P": 1929.5	"F": 5526}
{"v": 1	"t": 1793355	"P": 1913.25	"F": 5336}
{"v": 1	"t": 1793375	"P": 1908.25	"F": 5647}
{"v": 1	"t": 1793395	"P": 1899.25	"F": 5735}
{"v": 1	"t": 1793416	"P": 1885.75	"F": 5416}
{"v": 1	"t": 1793436	"P": 1885.0	"F": 5606}
{"v": 1	"t": 1793457	"P": 1876.0	"F": 5451}
{"v": 1	"t": 1793477	"P": 1860.75	"F": 5573}
{"v": 1	"t": 1793497	"P": 1857.0	"F": 5874}
{"v": 1	"t": 1793518	"P": 1842.5	"F": 5808}
{"v": 1	"t": 1793538	"P": 1826.25	"F": 5593}
{"v": 1	"t": 1793558	"P": 1818.75	"F": 5776}
{"v": 1	"t": 1793579	"P": 1805.0	"F": 5730}
{"v": 1	"t": 1793599	"P": 1802.25	"F": 5575}
{"v": 1	"t": 1793620	"P": 1797.25	"F": 5519}
{"v": 1	"t": 1793640	"P": 1796.0	"F": 5449}
{"v": 1	"t": 1793660	"P": 1791.25	"F": 5570}
{"v": 1	"t": 1793681	"P": 1783.25	"F": 5646}
{"v": 1	"t": 1793701	"P": 1787.5	"F": 5748}
{"v": 1	"t": 1793721	"P": 1781.75	"F": 5646}
{"v": 1	"t": 1793742	"P": 1774.75	"F": 5658}
{"v": 1	"t": 1793762	"P": 1775.0	"F": 5462}
{"v": 1	"t": 1793783	"P": 1769.5	"F": 5681}
{"v": 1	"t": 1793803	"P": 1772.75	"F": 5612}
{"v": 1	"t": 1793823	"P": 1770.0	"F": 5298}
{"v": 1	"t": 1793844	"P": 1779.25	"F": 5575}
{"v": 1	"t": 1793864	"P": 1771.75	"F": 5355}
{"v": 1	"t": 1793884	"P": 1776.25	"F": 5451}
{"v": 1	"t": 1793905	"P": 1785.25	"F": 5424}
{"v": 1	"t": 1793925	"P": 1784.5	"F": 5469}
{"v": 1	"t": 1793945	"P": 1792.75	"F": 5555}
{"v": 1	"t": 1793966	"P": 1793.25	"F": 5476}
{"v": 1	"t": 1793986	"P": 1793.75	"F": 5421}
{"v": 1	"t": 1794007	"P": 1796.5	"F": 5527}
{"v": 1	"t": 1794027	"P": 1793.75	"F": 5756	"C": 45.2	"D": 3142	"sn": 54091779688249	"file": "/data/device_log/data0000.out"}
{"v": 1	"t": 1794047	"P": 1806.25	"F": 5204}
{"v": 1	"t": 1794068	"P": 1810.5	"F": 5263}
{"v": 1	"t": 1794088	"P": 1814.25	"F": 5483}
{"v": 1	"t": 1794108	"P": 1819.75	"F": 5730}
{"v": 1	"t": 1794129	"P": 1829.25	"F": 5424}
{"v": 1	"t": 1794149	"P": 1838.0	"F": 5310}
{"v": 1	"t": 1794170	"P": 1842.5	"F": 5456}
{"v": 1	"t": 1794190	"P": 1865.5	"F": 5256}
{"v": 1	"t": 1794210	"P": 1864.0	"F": 5320}
{"v": 1	"t": 1794231	"P": 1866.25	"F": 5334}
{"v": 1	"t": 1794251	"P": 1883.75	"F": 5423}
{"v": 1	"t": 1794271	"P": 1890.75	"F": 5259}
{"v": 1	"t": 1794292	"P": 1890.75	"F": 5409}
{"v": 1	"t": 1794312	"P": 1899.5	"F": 5331}
{"v": 1	"t": 1794332	"P": 1910.75	"F": 5513}
{"v": 1	"t": 1794353	"P": 1902.25	"F": 5336}
{"v": 1	"t": 1794373	"P": 1907.5	"F": 5224}
{"v": 1	"t": 1794394	"P": 1921.75	"F": 5361}
{"v": 1	"t": 1794414	"P": 1915.0	"F": 5625}
{"v": 1	"t": 1794434	"P": 1912.0	"F": 5378}
{"v": 1	"t": 1794455	"P": 1925.5	"F": 5481}
{"v": 1	"t": 1794475	"P": 1931.25	"F": 5793}
{"v": 1	"t": 1794495	"P": 1921.5	"F": 5745}
{"v": 1	"t": 1794516	"P": 1928.25	"F": 5570}
{"v": 1	"t": 1794536	"P": 1941.25	"F": 5406}
{"v": 1	"t": 1794557	"P": 1943.25	"F": 5440}
{"v": 1	"t": 1794577	"P": 1939.75	"F": 5585}
{"v": 1	"t": 1794597	"P": 1947.5	"F": 5572}
{"v": 1	"t": 1794618	"P": 1945.25	"F": 5593}
{"v": 1	"t": 1794638	"P": 1941.0	"F": 5425}
{"v": 1	"t": 1794659	"P": 1946.75	"F": 5484}
{"v": 1	"t": 1794679	"P": 1937.5	"F": 5428}
{"v": 1	"t": 1794699	"P": 1953.5	"F": 5188}
{"v": 1	"t": 1794720	"P": 1955.75	"F": 5453}
{"v": 1	"t": 1794740	"P": 1944.5	"F": 5754}
{"v": 1	"t": 1794761	"P": 1942.0	"F": 5501}
{"v": 1	"t": 1794781	"P": 1953.0	"F": 5449}
{"v": 1	"t": 1794801	"P": 1946.25	"F": 5374}
{"v": 1	"t": 1794822	"P": 1948.5	"F": 5292}
{"v": 1	"t": 1794842	"P": 1949.75	"F": 5315}
{"v": 1	"t": 1794863	"P": 1952.0	"F": 5491}
{"v": 1	"t": 1794883	"P": 1944.75	"F": 5497}
{"v": 1	"t": 1794904	"P": 1949.25	"F": 5396}
{"v": 1	"t": 1794924	"P": 1943.5	"F": 5715}
{"v": 1	"t": 1794944	"P": 1949.25	"F": 5529}
{"v": 1	"t": 1794965	"P": 1952.5	"F": 5636}
{"v": 1	"t": 1794985	"P": 1943.25	"F": 5707}
{"v": 1	"t": 1795006	"P": 1954.25	"F": 5673}
{"v": 1	"t": 1795026	"P": 1947.5	"F": 5506}
{"v": 1	"t": 1795046	"P": 1951.5	"F": 5625	"C": 45.18	"D": 3142	"sn": 54091779688249	"file": "/data/device_log/data0000.out"}
{"v": 1	"t": 1795067	"P": 1939.25	"F": 5128}
{"v": 1	"t": 1795087	"P": 1942.25	"F": 5660}
{"v": 1	"t": 1795108	"P": 1960.0	"F": 5615}
{"v": 1	"t": 1795128	"P": 1938.5	"F": 5465}
{"v": 1	"t": 1795148	"P": 1947.5	"F": 5558}
{"v": 1	"t": 1795169	"P": 1947.25	"F": 5557}
{"v": 1	"t": 1795189	"P": 1957.25	"F": 5784}
{"v": 1	"t": 1795209	"P": 1943.0	"F": 5435}
{"v": 1	"t": 1795230	"P": 1965.75	"F": 5530}
{"v": 1	"t": 1795250	"P": 1955.75	"F": 5673}
{"v": 1	"t": 1795270	"P": 1946.0	"F": 5588}
{"v": 1	"t": 1795291	"P": 1953.5	"F": 5484}
{"v": 1	"t": 1795311	"P": 1962.5	"F": 5376}
{"v": 1	"t": 1795332	"P": 1955.75	"F": 5502}
{"v": 1	"t": 1795352	"P": 1949.75	"F": 5350}
{"v": 1	"t": 1795372	"P": 1963.5	"F": 5554}
{"v": 1	"t": 1795393	"P": 1942.25	"F": 5471}
{"v": 1	"t": 1795413	"P": 1943.25	"F": 5214}
{"v": 1	"t": 1795433	"P": 1938.75	"F": 5478}
{"v": 1	"t": 1795454	"P": 1945.25	"F": 5493}
{"v": 1	"t": 1795474	"P": 1919.0	"F": 5567}
{"v": 1	"t": 1795495	"P": 1924.25	"F": 5525}
{"v": 1	"t": 1795515	"P": 1911.0	"F": 5647}
{"v": 1	"t": 1795535	"P": 1912.5	"F": 5615}
{"v": 1	"t": 1795556	"P": 1899.75	"F": 5690}
{"v": 1	"t": 1795576	"P": 1897.0	"F": 5569}
{"v": 1	"t": 1795596	"P": 1880.5	"F": 5712}
{"v": 1	"t": 1795617	"P": 1878.5	"F": 5529}
{"v": 1	"t": 1795637	"P": 1870.5	"F": 5459}
{"v": 1	"t": 1795658	"P": 1858.25	"F": 5589}
{"v": 1	"t": 1795678	"P": 1847.5	"F": 5699}
{"v": 1	"t": 1795698	"P": 1849.25	"F": 5539}
{"v": 1	"t": 1795719	"P": 1828.75	"F": 5521}
{"v": 1	"t": 1795739	"P": 1829.75	"F": 5531}
{"v": 1	"t": 1795759	"P": 1821.25	"F": 5629}
{"v": 1	"t": 1795780	"P": 1820.0	"F": 5658}
{"v": 1	"t": 1795800	"P": 1804.75	"F": 5567}
{"v": 1	"t": 1795821	"P": 1793.25	"F": 5569}
{"v": 1	"t": 1795841	"P": 1801.0	"F": 5481}
{"v": 1	"t": 1795861	"P": 1794.25	"F": 5408}
{"v": 1	"t": 1795882	"P": 1793.5	"F": 5771}
{"v": 1	"t": 1795902	"P": 1784.75	"F": 5589}
{"v": 1	"t": 1795922	"P": 1787.5	"F": 5659}
{"v": 1	"t": 1795943	"P": 1783.25	"F": 5655}
{"v": 1	"t": 1795963	"P": 1779.5	"F": 5576}
{"v": 1	"t": 1795984	"P": 1779.0	"F": 5180}
{"v": 1	"t": 1796004	"P": 1784.75	"F": 5529}
{"v": 1	"t": 1796024	"P": 1780.0	"F": 5592}
{"v": 1	"t": 1796045	"P": 1776.0	"F": 5489}
{"v": 1	"t": 1796065	"P": 1774.75	"F": 5719	"C": 45.175	"D": 3142	"sn": 54091779688249	"file": "/data/device_log/data0000.out"}
{"v": 1	"t": 1796085	"P": 1775.25	"F": 5660}
{"v": 1	"t": 1796106	"P": 1778.5	"F": 5672}
{"v": 1	"t": 1796126	"P": 1769.25	"F": 5569}
{"v": 1	"t": 1796146	"P": 1775.75	"F": 5626}
{"v": 1	"t": 1796167	"P": 1776.25	"F": 5603}
{"v": 1	"t": 1796187	"P": 1779.75	"F": 5579}
{"v": 1	"t": 1796208	"P": 1769.75	"F": 5397}
{"v": 1	"t": 1796228	"P": 1781.25	"F": 5269}
{"v": 1	"t": 1796248	"P": 1786.25	"F": 5176}
{"v": 1	"t": 1796269	"P": 1799.0	"F": 5333}
{"v": 1	"t": 1796289	"P": 1811.0	"F": 5488}
{"v": 1	"t": 1796310	"P": 1810.75	"F": 5237}
{"v": 1	"t": 1796330	"P": 1821.75	"F": 5573}
{"v": 1	"t": 1796350	"P": 1826.0	"F": 5333}
{"v": 1	"t": 1796371	"P": 1830.5	"F": 5280}
{"v": 1	"t": 1796391	"P": 1856.5	"F": 5351}
{"v": 1	"t": 1796411	"P": 1862.5	"F": 5341}
{"v": 1	"t": 1796432	"P": 1875.5	"F": 5459}
{"v": 1	"t": 1796452	"P": 1883.0	"F": 5172}
{"v": 1	"t": 1796472	"P": 1889.5	"F": 5602}
{"v": 1	"t": 1796493	"P": 1895.75	"F": 5269}
{"v": 1	"t": 1796513	"P": 1909.75	"F": 5386}
{"v": 1	"t": 1796534	"P": 1915.0	"F": 5564}
{"v": 1	"t": 1796554	"P": 1927.75	"F": 5384}
{"v": 1	"t": 1796574	"P": 1923.0	"F": 5422}
{"v": 1	"t": 1796595	"P": 1941.25	"F": 5647}
{"v": 1	"t": 1796615	"P": 1944.75	"F": 5585}
{"v": 1	"t": 1796635	"P": 1950.75	"F": 5424}
{"v": 1	"t": 1796656	"P": 1953.0	"F": 5658}
{"v": 1	"t": 1796676	"P": 1962.75	"F": 5417}
{"v": 1	"t": 1796696	"P": 1962.25	"F": 5572}
{"v": 1	"t": 1796717	"P": 1966.25	"F": 5439}
{"v": 1	"t": 1796737	"P": 1969.75	"F": 5437}
{"v": 1	"t": 1796758	"P": 1980.5	"F": 5389}
{"v": 1	"t": 1796778	"P": 1971.25	"F": 5591}
{"v": 1	"t": 1796798	"P": 1971.75	"F": 5372}
{"v": 1	"t": 1796819	"P": 1986.0	"F": 5582}
{"v": 1	"t": 1796839	"P": 1989.25	"F": 5718}
{"v": 1	"t": 1796860	"P": 1977.25	"F": 5661}
{"v": 1	"t": 1796880	"P": 2006.0	"F": 5602}
{"v": 1	"t": 1796900	"P": 2000.5	"F": 5438}
{"v": 1	"t": 1796921	"P": 2011.5	"F": 5531}
{"v": 1	"t": 1796941	"P": 2006.0	"F": 5602}
{"v": 1	"t": 1796961	"P": 2017.0	"F": 5628}
{"v": 1	"t": 1796982	"P": 2018.5	"F": 5613}
{"v": 1	"t": 1797002	"P": 2019.0	"F": 5514}
{"v": 1	"t": 1797022	"P": 2017.0	"F": 5296}
{"v": 1	"t": 1797043	"P": 2017.75	"F": 5435}
{"v": 1	"t": 1797063	"P": 2014.5	"F": 5485}
{"v": 1	"t": 1797084	"P": 2045.0	"F": 5492	"C": 45.2	"D": 3142	"sn": 54091779688249	"file": "/data/device_log/data0000.out"}
{"v": 1	"t": 1797104	"P": 2059.75	"F": 5106}
{"v": 1	"t": 1797124	"P": 2066.75	"F": 5023}
{"v": 1	"t": 1797145	"P": 2088.0	"F": 5450}
{"v": 1	"t": 1797165	"P": 2088.0	"F": 5311}
{"v": 1	"t": 1797185	"P": 2081.0	"F": 5460}
{"v": 1	"t": 1797206	"P": 2078.25	"F": 5115}
{"v": 1	"t": 1797226	"P": 2062.75	"F": 5535}
{"v": 1	"t": 1797246	"P": 2053.75	"F": 5441}
{"v": 1	"t": 1797267	"P": 2053.0	"F": 5547}
{"v": 1	"t": 1797287	"P": 2065.75	"F": 5740}
{"v": 1	"t": 1797308	"P": 2066.0	"F": 5820}
{"v": 1	"t": 1797328	"P": 2069.75	"F": 5592}
{"v": 1	"t": 1797348	"P": 2082.25	"F": 5452}
{"v": 1	"t": 1797369	"P": 2091.5	"F": 5571}
{"v": 1	"t": 1797389	"P": 2076.75	"F": 5580}
{"v": 1	"t": 1797410	"P": 2072.5	"F": 5403}
{"v": 1	"t": 1797430	"P": 2092.0	"F": 5679}
{"v": 1	"t": 1797450	"P": 2080.75	"F": 5531}
{"v": 1	"t": 1797471	"P": 2079.5	"F": 5664}
{"v": 1	"t": 1797491	"P": 2065.5	"F": 5704}
{"v": 1	"t": 1797511	"P": 2075.5	"F": 5568}
{"v": 1	"t": 1797532	"P": 2062.75	"F": 5741}
{"v": 1	"t": 1797552	"P": 2050.0	"F": 5675}
{"v": 1	"t": 1797572	"P": 2047.5	"F": 5723}
{"v": 1	"t": 1797593	"P": 2036.25	"F": 5756}
{"v": 1	"t": 1797613	"P": 2020.75	"F": 5728}
{"v": 1	"t": 1797634	"P": 2007.5	"F": 5535}
{"v": 1	"t": 1797654	"P": 2005.25	"F": 5494}
{"v": 1	"t": 1797674	"P": 2000.25	"F": 5492}
{"v": 1	"t": 1797695	"P": 1996.25	"F": 5690}
{"v": 1	"t": 1797715	"P": 1978.5	"F": 5657}
{"v": 1	"t": 1797735	"P": 1986.5	"F": 5421}
{"v": 1	"t": 1797756	"P": 1981.75	"F": 5665}
{"v": 1	"t": 1797776	"P": 1972.75	"F": 5448}
{"v": 1	"t": 1797797	"P": 1977.5	"F": 5495}
{"v": 1	"t": 1797817	"P": 1964.75	"F": 5661}
{"v": 1	"t": 1797837	"P": 1973.25	"F": 5615}
{"v": 1	"t": 1797858	"P": 1973.5	"F": 5693}
{"v": 1	"t": 1797878	"P": 1974.75	"F": 5524}
{"v": 1	"t": 1797898	"P": 1975.75	"F": 5427}
{"v": 1	"t": 1797919	"P": 1972.75	"F": 5548}
{"v": 1	"t": 1797939	"P": 1969.5	"F": 5530}
{"v": 1	"t": 1797960	"P": 1965.25	"F": 5560}
{"v": 1	"t": 1797980	"P": 1973.5	"F": 5708}
{"v": 1	"t": 1798000	"P": 1948.5	"F": 5798}
{"v": 1	"t": 1798021	"P": 1955.25	"F": 5559}
{"v": 1	"t": 1798041	"P": 1957.0	"F": 5483}
{"v": 1	"t": 1798061	"P": 1940.5	"F": 5603}
{"v": 1	"t": 1798082	"P": 1942.0	"F": 5440}
{"v": 1	"t": 1798102	"P": 1949.25	"F": 5636	"C": 45.2	"D": 3142	"sn": 54091779688249	"file": "/data/device_log/data0000.out"}
{"v": 1	"t": 1798122	"P": 1945.25	"F": 5368}
{"v": 1	"t": 1798143	"P": 1931.0	"F": 5644}
{"v": 1	"t": 1798163	"P": 1931.75	"F": 5613}
{"v": 1	"t": 1798184	"P": 1926.0	"F": 5490}
{"v": 1	"t": 1798204	"P": 1929.0	"F": 5564}
{"v": 1	"t": 1798224	"P": 1922.25	"F": 5782}
{"v": 1	"t": 1798245	"P": 1929.0	"F": 5643}
{"v": 1	"t": 1798265	"P": 1918.75	"F": 5351}
{"v": 1	"t": 1798285	"P": 1925.5	"F": 5435}
{"v": 1	"t": 1798306	"P": 1902.0	"F": 5447}
{"v": 1	"t": 1798326	"P": 1907.25	"F": 5602}
{"v": 1	"t": 1798347	"P": 1904.5	"F": 5224}
{"v": 1	"t": 1798367	"P": 1924.75	"F": 5522}
{"v": 1	"t": 1798387	"P": 1925.25	"F": 5551}
{"v": 1	"t": 1798408	"P": 1929.5	"F": 5659}
{"v": 1	"t": 1798428	"P": 1915.5	"F": 5664}
{"v": 1	"t": 1798448	"P": 1922.0	"F": 5656}
{"v": 1	"t": 1798469	"P": 1912.25	"F": 5568}
{"v": 1	"t": 1798489	"P": 1912.75	"F": 5654}
{"v": 1	"t": 1798510	"P": 1908.5	"F": 5655}
{"v": 1	"t": 1798530	"P": 1903.75	"F": 5785}
{"v": 1	"t": 1798551	"P": 1892.0	"F": 5403}
{"v": 1	"t": 1798571	"P": 1898.5	"F": 5493}
{"v": 1	"t": 1798591	"P": 1898.75	"F": 5559}
{"v": 1	"t": 1798612	"P": 1898.0	"F": 5735}
{"v": 1	"t": 1798632	"P": 1895.5	"F": 5631}
{"v": 1	"t": 1798653	"P": 1883.25	"F": 5867}
{"v": 1	"t": 1798673	"P": 1882.0	"F": 5345}
{"v": 1	"t": 1798693	"P": 1887.75	"F": 5374}
{"v": 1	"t": 1798714	"P": 1883.0	"F": 5701}
{"v": 1	"t": 1798734	"P": 1880.25	"F": 5568}
{"v": 1	"t": 1798754	"P": 1864.5	"F": 5621}
{"v": 1	"t": 1798775	"P": 1876.0	"F": 5535}
{"v": 1	"t": 1798795	"P": 1868.5	"F": 5265}
{"v": 1	"t": 1798816	"P": 1869.75	"F": 5567}
{"v": 1	"t": 1798836	"P": 1856.25	"F": 5530}
{"v": 1	"t": 1798856	"P": 1841.75	"F": 5520}
{"v": 1	"t": 1798877	"P": 1840.0	"F": 5617}
{"v": 1	"t": 1798897	"P": 1823.25	"F": 5503}
{"v": 1	"t": 1798917	"P": 1811.25	"F": 5611}
{"v": 1	"t": 1798938	"P": 1802.0	"F": 5605}
{"v": 1	"t": 1798958	"P": 1789.0	"F": 5464}
{"v": 1	"t": 1798978	"P": 1776.5	"F": 5566}
{"v": 1	"t": 1798999	"P": 1769.5	"F": 5602}
{"v": 1	"t": 1799019	"P": 1751.0	"F": 5588}
{"v": 1	"t": 1799040	"P": 1753.75	"F": 5355}
{"v": 1	"t": 1799060	"P": 1751.0	"F": 5639}
{"v": 1	"t": 1799080	"P": 1741.25	"F": 5627}
{"v": 1	"t": 1799101	"P": 1737.5	"F": 5576}
{"v": 1	"t": 1799121	"P": 1752.75	"F": 5587	"C": 45.195	"D": 3142	"sn": 54091779688249	"file": "/data/device_log/data0000.out"}
{"v": 1	"t": 1799141	"P": 1740.75	"F": 5500}
{"v": 1	"t": 1799162	"P": 1755.0	"F": 5563}
{"v": 1	"t": 1799182	"P": 1767.75	"F": 5211}
{"v": 1	"t": 1799202	"P": 1789.75	"F": 5342}
{"v": 1	"t": 1799223	"P": 1804.0	"F": 5582}
{"v": 1	"t": 1799243	"P": 1818.5	"F": 5611}
{"v": 1	"t": 1799264	"P": 1827.0	"F": 5535}
{"v": 1	"t": 1799284	"P": 1841.25	"F": 5514}
{"v": 1	"t": 1799304	"P": 1840.75	"F": 5378}
{"v": 1	"t": 1799325	"P": 1845.5	"F": 5678}
{"v": 1	"t": 1799345	"P": 1856.0	"F": 5232}
{"v": 1	"t": 1799365	"P": 1852.75	"F": 5423}
{"v": 1	"t": 1799386	"P": 1856.0	"F": 5388}
{"v": 1	"t": 1799406	"P": 1851.5	"F": 5414}
{"v": 1	"t": 1799427	"P": 1854.0	"F": 5583}
{"v": 1	"t": 1799447	"P": 1844.75	"F": 5313}
{"v": 1	"t": 1799467	"P": 1850.25	"F": 5502}
{"v": 1	"t": 1799488	"P": 1853.0	"F": 5471}
{"v": 1	"t": 1799508	"P": 1846.25	"F": 5432}
{"v": 1	"t": 1799528	"P": 1849.0	"F": 5296}
{"v": 1	"t": 1799549	"P": 1861.0	"F": 5238}
{"v": 1	"t": 1799569	"P": 1864.0	"F": 5697}
{"v": 1	"t": 1799589	"P": 1849.75	"F": 5741}
{"v": 1	"t": 1799610	"P": 1851.5	"F": 5616}
{"v": 1	"t": 1799630	"P": 1858.5	"F": 5286}
{"v": 1	"t": 1799651	"P": 1857.25	"F": 5578}
{"v": 1	"t": 1799671	"P": 1863.25	"F": 5617}
{"v": 1	"t": 1799691	"P": 1848.75	"F": 5804}
{"v": 1	"t": 1799712	"P": 1847.75	"F": 5321}
{"v": 1	"t": 1799732	"P": 1853.5	"F": 5571}
{"v": 1	"t": 1799752	"P": 1848.5	"F": 5496}
{"v": 1	"t": 1799773	"P": 1850.5	"F": 5502}
{"v": 1	"t": 1799793	"P": 1845.5	"F": 5708}
{"v": 1	"t": 1799814	"P": 1849.25	"F": 5680}
{"v": 1	"t": 1799834	"P": 1842.0	"F": 5427}
{"v": 1	"t": 1799854	"P": 1841.0	"F": 5501}
{"v": 1	"t": 1799875	"P": 1867.5	"F": 5248}
{"v": 1	"t": 1799895	"P": 1863.0	"F": 5203}
{"v": 1	"t": 1799915	"P": 1873.75	"F": 5460}
{"v": 1	"t": 1799936	"P": 1861.25	"F": 5486}
{"v": 1	"t": 1799956	"P": 1855.75	"F": 5423}
{"v": 1	"t": 1799976	"P": 1850.5	"F": 5442}
{"v": 1	"t": 1799997	"P": 1851.75	"F": 5408}
{"v": 1	"t": 1800017	"P": 1850.0	"F": 5578}
{"v": 1	"t": 1800038	"P": 1840.75	"F": 5570}
{"v": 1	"t": 1800058	"P": 1852.75	"F": 5526}
{"v": 1	"t": 1800078	"P": 1858.75	"F": 5403}
{"v": 1	"t": 1800099	"P": 1871.0	"F": 5776}
{"v": 1	"t": 1800119	"P": 1866.5	"F": 5259}
{"v": 1	"t": 1800139	"P": 1870.25	"F": 5341	"C": 45.235	"D": 3142	"sn": 54091779688249	"file": "/data/device_log/data0000.out"}
{"v": 1	"t": 1800160	"P": 1868.0	"F": 5482}
{"v": 1	"t": 1800180	"P": 1867.75	"F": 5673}
{"v": 1	"t": 1800201	"P": 1879.5	"F": 5572}
{"v": 1	"t": 1800221	"P": 1867.25	"F": 5541}
{"v": 1	"t": 1800241	"P": 1882.25	"F": 5686}
{"v": 1	"t": 1800262	"P": 1867.0	"F": 5659}
{"v": 1	"t": 1800282	"P": 1882.75	"F": 5629}
{"v": 1	"t": 1800302	"P": 1877.75	"F": 5569}
{"v": 1	"t": 1800323	"P": 1875.75	"F": 5683}
{"v": 1	"t": 1800343	"P": 1864.25	"F": 5407}
{"v": 1	"t": 1800364	"P": 1877.0	"F": 5611}
{"v": 1	"t": 1800384	"P": 1870.25	"F": 5498}
{"v": 1	"t": 1800404	"P": 1855.5	"F": 5514}
{"v": 1	"t": 1800425	"P": 1869.25	"F": 5615}
{"v": 1	"t": 1800445	"P": 1880.25	"F": 5559}
{"v": 1	"t": 1800465	"P": 1877.25	"F": 5682}
{"v": 1	"t": 1800486	"P": 1875.75	"F": 5506}
{"v": 1	"t": 1800506	"P": 1879.25	"F": 5470}
{"v": 1	"t": 1800527	"P": 1873.0	"F": 5439}
{"v": 1	"t": 1800547	"P": 1873.25	"F": 5435}
{"v": 1	"t": 1800567	"P": 1878.0	"F": 5538}
{"v": 1	"t": 1800588	"P": 1870.25	"F": 5544}
{"v": 1	"t": 1800608	"P": 1864.5	"F": 5684}
{"v": 1	"t": 1800628	"P": 1865.25	"F": 5465}
{"v": 1	"t": 1800649	"P": 1863.5	"F": 5715}
{"v": 1	"t": 1800669	"P": 1852.5	"F": 5557}
{"v": 1	"t": 1800690	"P": 1846.25	"F": 5524}
{"v": 1	"t": 1800710	"P": 1844.25	"F": 5290}
{"v": 1	"t": 1800730	"P": 1844.75	"F": 5553}
{"v": 1	"t": 1800751	"P": 1840.25	"F": 5859}
{"v": 1	"t": 1800771	"P": 1836.0	"F": 5514}
{"v": 1	"t": 1800791	"P": 1822.25	"F": 5636}
{"v": 1	"t": 1800812	"P": 1824.0	"F": 5494}
{"v": 1	"t": 1800832	"P": 1807.75	"F": 5315}
{"v": 1	"t": 1800852	"P": 1811.0	"F": 5566}
{"v": 1	"t": 1800873	"P": 1799.75	"F": 5546}
{"v": 1	"t": 1800893	"P": 1798.25	"F": 5677}
{"v": 1	"t": 1800914	"P": 1794.5	"F": 5379}
{"v": 1	"t": 1800934	"P": 1783.0	"F": 5419}
{"v": 1	"t": 1800954	"P": 1784.0	"F": 5595}
{"v": 1	"t": 1800975	"P": 1773.5	"F": 5408}
{"v": 1	"t": 1800995	"P": 1779.25	"F": 5437}
{"v": 1	"t": 1801015	"P": 1769.5	"F": 5488}
{"v": 1	"t": 1801036	"P": 1776.25	"F": 5536}
{"v": 1	"t": 1801056	"P": 1775.75	"F": 5573}
{"v": 1	"t": 1801077	"P": 1780.25	"F": 5634}
{"v": 1	"t": 1801097	"P": 1775.5	"F": 5485}
{"v": 1	"t": 1801117	"P": 1787.75	"F": 5293}
{"v": 1	"t": 1801138	"P": 1782.25	"F": 5530}
{"v": 1	"t": 1801158	"P": 1791.75	"F": 5538	"C": 45.2	"D": 3142	"sn": 54091779688249	"file": "/data/device_log/data0000.out"}
{"v": 1	"t": 1801178	"P": 1787.75	"F": 5590}
{"v": 1	"t": 1801199	"P": 1805.25	"F": 5345}
{"v": 1	"t": 1801219	"P": 1802.75	"F": 5254}
{"v": 1	"t": 1801239	"P": 1805.75	"F": 5418}
{"v": 1	"t": 1801260	"P": 1814.0	"F": 5298}
{"v": 1	"t": 1801280	"P": 1829.0	"F": 5380}
{"v": 1	"t": 1801301	"P": 1826.5	"F": 5710}
{"v": 1	"t": 1801321	"P": 1842.75	"F": 5581}
{"v": 1	"t": 1801341	"P": 1841.5	"F": 5375}
{"v": 1	"t": 1801362	"P": 1849.0	"F": 5167}
{"v": 1	"t": 1801382	"P": 1849.5	"F": 5025}
{"v": 1	"t": 1801402	"P": 1861.0	"F": 5418}
{"v": 1	"t": 1801423	"P": 1860.25	"F": 5647}
{"v": 1	"t": 1801443	"P": 1853.25	"F": 5468}
{"v": 1	"t": 1801464	"P": 1863.25	"F": 5420}
{"v": 1	"t": 1801484	"P": 1862.0	"F": 5431}
{"v": 1	"t": 1801504	"P": 1864.5	"F": 5654}
{"v": 1	"t": 1801525	"P": 1863.0	"F": 5554}
{"v": 1	"t": 1801545	"P": 1876.25	"F": 5343}
{"v": 1	"t": 1801565	"P": 1869.0	"F": 5528}
{"v": 1	"t": 1801586	"P": 1871.25	"F": 5393}
{"v": 1	"t": 1801606	"P": 1878.0	"F": 5566}
{"v": 1	"t": 1801627	"P": 1882.0	"F": 5314}
{"v": 1	"t": 1801647	"P": 1882.5	"F": 5596}
{"v": 1	"t": 1801667	"P": 1887.75	"F": 5433}
{"v": 1	"t": 1801688	"P": 1882.5	"F": 5636}
{"v": 1	"t": 1801708	"P": 1881.5	"F": 5469}
{"v": 1	"t": 1801728	"P": 1888.0	"F": 5676}
{"v": 1	"t": 1801749	"P": 1885.5	"F": 5386}
{"v": 1	"t": 1801769	"P": 1884.75	"F": 5519}
{"v": 1	"t": 1801789	"P": 1895.75	"F": 5253}
{"v": 1	"t": 1801810	"P": 1895.75	"F": 5667}
{"v": 1	"t": 1801830	"P": 1896.75	"F": 5437}
{"v": 1	"t": 1801851	"P": 1886.0	"F": 5258}
{"v": 1	"t": 1801871	"P": 1888.25	"F": 5300}
{"v": 1	"t": 1801891	"P": 1894.5	"F": 5513}
{"v": 1	"t": 1801912	"P": 1880.5	"F": 5388}
{"v": 1	"t": 1801932	"P": 1897.0	"F": 5747}
{"v": 1	"t": 1801952	"P": 1889.0	"F": 5454}
{"v": 1	"t": 1801973	"P": 1896.5	"F": 5469}
{"v": 1	"t": 1801993	"P": 1888.75	"F": 5212}
{"v": 1	"t": 1802014	"P": 1899.25	"F": 5349}
{"v": 1	"t": 1802034	"P": 1901.25	"F": 5355}
{"v": 1	"t": 1802054	"P": 1890.0	"F": 5396}
{"v": 1	"t": 1802075	"P": 1894.25	"F": 5615}
{"v": 1	"t": 1802095	"P": 1894.75	"F": 5524}
{"v": 1	"t": 1802116	"P": 1898.25	"F": 5472}
{"v": 1	"t": 1802136	"P": 1902.5	"F": 5684}
{"v": 1	"t": 1802157	"P": 1896.5	"F": 5461}
{"v": 1	"t": 1802177	"P": 1903.0	"F": 5376	"C": 45.195	"D": 3142	"sn": 54091779688249	"file": "/data/device_log/data0000.out"}
{"v": 1	"t": 1802197	"P": 1906.25	"F": 5470}
{"v": 1	"t": 1802218	"P": 1903.25	"F": 5466}
{"v": 1	"t": 1802238	"P": 1900.5	"F": 5802}
{"v": 1	"t": 1802258	"P": 1902.5	"F": 5514}
{"v": 1	"t": 1802279	"P": 1900.0	"F": 5341}
{"v": 1	"t": 1802299	"P": 1904.25	"F": 5495}
{"v": 1	"t": 1802320	"P": 1905.25	"F": 5627}
{"v": 1	"t": 1802340	"P": 1904.25	"F": 5716}
{"v": 1	"t": 1802360	"P": 1896.0	"F": 5674}
{"v": 1	"t": 1802381	"P": 1900.5	"F": 5413}
{"v": 1	"t": 1802401	"P": 1910.5	"F": 5517}
{"v": 1	"t": 1802421	"P": 1907.25	"F": 5492}
{"v": 1	"t": 1802442	"P": 1905.0	"F": 5586}
{"v": 1	"t": 1802462	"P": 1907.0	"F": 5574}
{"v": 1	"t": 1802482	"P": 1906.25	"F": 5453}
{"v": 1	"t": 1802503	"P": 1903.25	"F": 5730}
{"v": 1	"t": 1802523	"P": 1903.5	"F": 5514}
{"v": 1	"t": 1802544	"P": 1917.5	"F": 5608}
{"v": 1	"t": 1802564	"P": 1903.75	"F": 5484}
{"v": 1	"t": 1802584	"P": 1889.0	"F": 5424}
{"v": 1	"t": 1802605	"P": 1896.5	"F": 5359}
{"v": 1	"t": 1802625	"P": 1898.0	"F": 5862}
{"v": 1	"t": 1802645	"P": 1892.75	"F": 5359}
{"v": 1	"t": 1802666	"P": 1883.75	"F": 5172}
{"v": 1	"t": 1802686	"P": 1888.5	"F": 5399}
{"v": 1	"t": 1802706	"P": 1875.75	"F": 5480}
{"v": 1	"t": 1802727	"P": 1871.5	"F": 5667}
{"v": 1	"t": 1802747	"P": 1872.0	"F": 5660}
{"v": 1	"t": 1802768	"P": 1867.25	"F": 5726}
{"v": 1	"t": 1802788	"P": 1868.75	"F": 5485}
{"v": 1	"t": 1802808	"P": 1849.0	"F": 5238}
{"v": 1	"t": 1802829	"P": 1861.25	"F": 5635}
{"v": 1	"t": 1802849	"P": 1838.0	"F": 5541}
{"v": 1	"t": 1802869	"P": 1837.0	"F": 5518}
{"v": 1	"t": 1802890	"P": 1843.75	"F": 5365}
{"v": 1	"t": 1802910	"P": 1832.25	"F": 5487}
{"v": 1	"t": 1802931	"P": 1822.0	"F": 5382}
{"v": 1	"t": 1802951	"P": 1828.75	"F": 5598}
{"v": 1	"t": 1802971	"P": 1826.0	"F": 5543}
{"v": 1	"t": 1802992	"P": 1809.5	"F": 5565}
{"v": 1	"t": 1803012	"P": 1816.75	"F": 5291}
{"v": 1	"t": 1803032	"P": 1813.0	"F": 5458}
{"v": 1	"t": 1803053	"P": 1808.75	"F": 5463}
{"v": 1	"t": 1803073	"P": 1804.25	"F": 5342}
{"v": 1	"t": 1803093	"P": 1799.0	"F": 5786}
{"v": 1	"t": 1803114	"P": 1814.5	"F": 5524}
{"v": 1	"t": 1803134	"P": 1799.0	"F": 5635}
{"v": 1	"t": 1803155	"P": 1806.0	"F": 5489}
{"v": 1	"t": 1803175	"P": 1810.5	"F": 5441}
{"v": 1	"t": 1803195	"P": 1804.0	"F": 5426	"C": 45.155	"D": 3142	"sn": 54091779688249	"file": "/data/device_log/data0000.out"}
{"v": 1	"t": 1803216	"P": 1810.75	"F": 5352}
{"v": 1	"t": 1803236	"P": 1822.75	"F": 5474}
{"v": 1	"t": 1803256	"P": 1832.25	"F": 5634}
{"v": 1	"t": 1803277	"P": 1831.75	"F": 5666}
{"v": 1	"t": 1803297	"P": 1843.5	"F": 5639}
{"v": 1	"t": 1803318	"P": 1845.25	"F": 5664}
{"v": 1	"t": 1803338	"P": 1851.25	"F": 5586}
{"v": 1	"t": 1803358	"P": 1866.25	"F": 5525}
{"v": 1	"t": 1803379	"P": 1864.75	"F": 5361}
{"v": 1	"t": 1803399	"P": 1862.5	"F": 5252}
{"v": 1	"t": 1803419	"P": 1872.75	"F": 5410}
{"v": 1	"t": 1803440	"P": 1876.75	"F": 5448}
{"v": 1	"t": 1803460	"P": 1880.5	"F": 5486}
{"v": 1	"t": 1803480	"P": 1879.5	"F": 5431}
{"v": 1	"t": 1803501	"P": 1874.75	"F": 5419}
{"v": 1	"t": 1803521	"P": 1882.0	"F": 5545}
{"v": 1	"t": 1803542	"P": 1881.75	"F": 5318}
{"v": 1	"t": 1803562	"P": 1881.0	"F": 5556}
{"v": 1	"t": 1803582	"P": 1895.0	"F": 5580}
{"v": 1	"t": 1803603	"P": 1885.75	"F": 5442}
{"v": 1	"t": 1803623	"P": 1881.75	"F": 5363}
{"v": 1	"t": 1803643	"P": 1891.5	"F": 5222}
{"v": 1	"t": 1803664	"P": 1896.75	"F": 5511}
{"v": 1	"t": 1803684	"P": 1895.5	"F": 5461}
{"v": 1	"t": 1803704	"P": 1901.0	"F": 5576}
{"v": 1	"t": 1803725	"P": 1905.5	"F": 5667}
{"v": 1	"t": 1803745	"P": 1901.5	"F": 5558}
{"v": 1	"t": 1803766	"P": 1902.75	"F": 5387}
{"v": 1	"t": 1803786	"P": 1909.75	"F": 5340}
{"v": 1	"t": 1803806	"P": 1913.25	"F": 5431}
{"v": 1	"t": 1803827	"P": 1908.0	"F": 5341}
{"v": 1	"t": 1803847	"P": 1906.0	"F": 5455}
{"v": 1	"t": 1803867	"P": 1916.25	"F": 5508}
{"v": 1	"t": 1803888	"P": 1913.5	"F": 5308}
{"v": 1	"t": 1803908	"P": 1913.0	"F": 5265}
{"v": 1	"t": 1803929	"P": 1914.25	"F": 5272}
{"v": 1	"t": 1803949	"P": 1912.75	"F": 5436}
{"v": 1	"t": 1803969	"P": 1909.5	"F": 5573}
{"v": 1	"t": 1803990	"P": 1924.0	"F": 5457}
{"v": 1	"t": 1804010	"P": 1915.75	"F": 5562}
{"v": 1	"t": 1804030	"P": 1921.5	"F": 5811}
{"v": 1	"t": 1804051	"P": 1914.25	"F": 5589}
{"v": 1	"t": 1804071	"P": 1933.25	"F": 5386}
{"v": 1	"t": 1804092	"P": 1916.75	"F": 5532}
{"v": 1	"t": 1804112	"P": 1925.0	"F": 5452}
{"v": 1	"t": 1804132	"P": 1923.5	"F": 5595}
{"v": 1	"t": 1804153	"P": 1915.5	"F": 5444}
{"v": 1	"t": 1804173	"P": 1923.75	"F": 5523}
{"v": 1	"t": 1804193	"P": 1926.75	"F": 5555}
{"v": 1	"t": 1804214	"P": 1922.25	"F": 5580	"C": 45.165	"D": 3142	"sn": 54091779688249	"file": "/data/device_log/data0000.out"}
{"v": 1	"t": 1804234	"P": 1915.25	"F": 5645}
{"v": 1	"t": 1804254	"P": 1909.25	"F": 5565}
{"v": 1	"t": 1804275	"P": 1910.75	"F": 5521}
{"v": 1	"t": 1804295	"P": 1913.25	"F": 5381}
{"v": 1	"t": 1804316	"P": 1923.25	"F": 5685}
{"v": 1	"t": 1804336	"P": 1914.75	"F": 5531}
{"v": 1	"t": 1804356	"P": 1919.25	"F": 5565}
{"v": 1	"t": 1804377	"P": 1911.0	"F": 5371}
{"v": 1	"t": 1804397	"P": 1909.75	"F": 5461}
{"v": 1	"t": 1804417	"P": 1915.0	"F": 5492}
{"v": 1	"t": 1804438	"P": 1913.75	"F": 5715}
{"v": 1	"t": 1804458	"P": 1906.0	"F": 5413}
{"v": 1	"t": 1804479	"P": 1915.25	"F": 5420}
{"v": 1	"t": 1804499	"P": 1903.75	"F": 5613}
{"v": 1	"t": 1804519	"P": 1908.5	"F": 5519}
{"v": 1	"t": 1804540	"P": 1916.5	"F": 5438}
{"v": 1	"t": 1804560	"P": 1910.25	"F": 5555}
{"v": 1	"t": 1804580	"P": 1911.0	"F": 5622}
{"v": 1	"t": 1804601	"P": 1908.5	"F": 5421}
{"v": 1	"t": 1804621	"P": 1910.25	"F": 5542}
{"v": 1	"t": 1804641	"P": 1904.5	"F": 5568}
{"v": 1	"t": 1804662	"P": 1906.0	"F": 5521}
{"v": 1	"t": 1804682	"P": 1918.75	"F": 5572}
{"v": 1	"t": 1804703	"P": 1897.75	"F": 5567}
{"v": 1	"t": 1804723	"P": 1905.75	"F": 5611}
{"v": 1	"t": 1804743	"P": 1902.5	"F": 5618}
{"v": 1	"t": 1804764	"P": 1908.25	"F": 5442}
{"v": 1	"t": 1804784	"P": 1902.25	"F": 5582}
{"v": 1	"t": 1804804	"P": 1902.5	"F": 5662}
{"v": 1	"t": 1804825	"P": 1906.25	"F": 5699}
{"v": 1	"t": 1804845	"P": 1897.0	"F": 5580}
{"v": 1	"t": 1804866	"P": 1892.75	"F": 5559}
{"v": 1	"t": 1804886	"P": 1895.5	"F": 5400}
{"v": 1	"t": 1804906	"P": 1899.75	"F": 5376}
{"v": 1	"t": 1804927	"P": 1898.25	"F": 5638}
{"v": 1	"t": 1804947	"P": 1893.5	"F": 5710}
{"v": 1	"t": 1804967	"P": 1898.5	"F": 5549}
{"v": 1	"t": 1804988	"P": 1889.75	"F": 5547}
{"v": 1	"t": 1805008	"P": 1897.0	"F": 5334}
{"v": 1	"t": 1805029	"P": 1889.5	"F": 5315}
{"v": 1	"t": 1805049	"P": 1890.75	"F": 5438}
{"v": 1	"t": 1805069	"P": 1890.25	"F": 5359}
{"v": 1	"t": 1805090	"P": 1893.25	"F": 5413}
{"v": 1	"t": 1805110	"P": 1894.75	"F": 5525}
{"v": 1	"t": 1805131	"P": 1889.25	"F": 5593}
{"v": 1	"t": 1805151	"P": 1898.0	"F": 5470}
{"v": 1	"t": 1805171	"P": 1893.25	"F": 5597}
{"v": 1	"t": 1805192	"P": 1892.75	"F": 5397}
{"v": 1	"t": 1805212	"P": 1893.25	"F": 5567}
{"v": 1	"t": 1805232	"P": 1891.25	"F": 5656	"C": 45.195	"D": 3142	"sn": 54091779688249	"file": "/data/device_log/data0000.out"}
{"v": 1	"t": 1805253	"P": 1904.75	"F": 5665}
{"v": 1	"t": 1805273	"P": 1883.75	"F": 5613}
{"v": 1	"t": 1805293	"P": 1892.75	"F": 5557}
{"v": 1	"t": 1805314	"P": 1906.5	"F": 5457}
{"v": 1	"t": 1805334	"P": 1892.5	"F": 5443}
{"v": 1	"t": 1805354	"P": 1894.5	"F": 5745}
{"v": 1	"t": 1805375	"P": 1890.5	"F": 5536}
{"v": 1	"t": 1805395	"P": 1899.5	"F": 5457}
{"v": 1	"t": 1805415	"P": 1888.0	"F": 5706}
{"v": 1	"t": 1805435	"P": 1889.25	"F": 5416}
{"v": 1	"t": 1805456	"P": 1886.25	"F": 5567}
{"v": 1	"t": 1805476	"P": 1887.25	"F": 5300}
{"v": 1	"t": 1805496	"P": 1884.5	"F": 5681}
{"v": 1	"t": 1805517	"P": 1870.75	"F": 5391}
{"v": 1	"t": 1805537	"P": 1867.25	"F": 5792}
{"v": 1	"t": 1805557	"P": 1871.5	"F": 5621}
{"v": 1	"t": 1805578	"P": 1861.5	"F": 5662}
{"v": 1	"t": 1805598	"P": 1846.25	"F": 5481}
{"v": 1	"t": 1805618	"P": 1843.75	"F": 5611}
{"v": 1	"t": 1805639	"P": 1842.5	"F": 5669}
{"v": 1	"t": 1805659	"P": 1834.25	"F": 5712}
{"v": 1	"t": 1805679	"P": 1818.25	"F": 5735}
{"v": 1	"t": 1805699	"P": 1819.0	"F": 5731}
{"v": 1	"t": 1805720	"P": 1808.75	"F": 5534}
{"v": 1	"t": 1805740	"P": 1813.25	"F": 5566}
{"v": 1	"t": 1805760	"P": 1806.75	"F": 5455}
{"v": 1	"t": 1805781	"P": 1808.0	"F": 5395}
{"v": 1	"t": 1805801	"P": 1802.5	"F": 5368}
{"v": 1	"t": 1805821	"P": 1802.0	"F": 5465}
{"v": 1	"t": 1805842	"P": 1792.0	"F": 5321}
{"v": 1	"t": 1805862	"P": 1804.0	"F": 5339}
{"v": 1	"t": 1805883	"P": 1790.25	"F": 5562}
{"v": 1	"t": 1805903	"P": 1787.0	"F": 5689}
{"v": 1	"t": 1805923	"P": 1792.0	"F": 5644}
{"v": 1	"t": 1805944	"P": 1790.5	"F": 5463}
{"v": 1	"t": 1805964	"P": 1789.5	"F": 5643}
{"v": 1	"t": 1805984	"P": 1787.75	"F": 5590}
{"v": 1	"t": 1806004	"P": 1781.0	"F": 5481}
{"v": 1	"t": 1806025	"P": 1790.5	"F": 5282}
{"v": 1	"t": 1806045	"P": 1785.0	"F": 5610}
{"v": 1	"t": 1806066	"P": 1789.5	"F": 5550}
{"v": 1	"t": 1806086	"P": 1798.5	"F": 5645}
{"v": 1	"t": 1806106	"P": 1791.75	"F": 5370}
{"v": 1	"t": 1806127	"P": 1799.75	"F": 5234}
{"v": 1	"t": 1806147	"P": 1801.0	"F": 5383}
{"v": 1	"t": 1806167	"P": 1813.75	"F": 5405}
{"v": 1	"t": 1806188	"P": 1817.0	"F": 5434}
{"v": 1	"t": 1806208	"P": 1828.5	"F": 5240}
{"v": 1	"t": 1806228	"P": 1843.0	"F": 5391}
{"v": 1	"t": 1806249	"P": 1850.25	"F": 5460	"C": 45.19	"D": 3142	"sn": 54091779688249	"file": "/data/device_log/data0000.out"}
{"v": 1	"t": 1806269	"P": 1852.5	"F": 5548}
{"v": 1	"t": 1806289	"P": 1859.25	"F": 5496}
{"v": 1	"t": 1806310	"P": 1866.25	"F": 5495}
{"v": 1	"t": 1806330	"P": 1874.75	"F": 5575}
{"v": 1	"t": 1806350	"P": 1878.75	"F": 5147}
{"v": 1	"t": 1806371	"P": 1885.25	"F": 5248}
{"v": 1	"t": 1806391	"P": 1893.0	"F": 5615}
{"v": 1	"t": 1806411	"P": 1895.75	"F": 5529}
{"v": 1	"t": 1806431	"P": 1906.0	"F": 5449}
{"v": 1	"t": 1806452	"P": 1898.0	"F": 5516}
{"v": 1	"t": 1806472	"P": 1914.25	"F": 5349}
{"v": 1	"t": 1806492	"P": 1911.0	"F": 5417}
{"v": 1	"t": 1806513	"P": 1922.0	"F": 5541}
{"v": 1	"t": 1806533	"P": 1931.0	"F": 5525}
{"v": 1	"t": 1806553	"P": 1932.25	"F": 5383}
{"v": 1	"t": 1806574	"P": 1936.75	"F": 5494}
{"v": 1	"t": 1806594	"P": 1922.25	"F": 5486}
{"v": 1	"t": 1806614	"P": 1923.0	"F": 5679}
{"v": 1	"t": 1806635	"P": 1940.0	"F": 5782}
{"v": 1	"t": 1806655	"P": 1936.25	"F": 5543}
{"v": 1	"t": 1806675	"P": 1931.5	"F": 5660}
{"v": 1	"t": 1806695	"P": 1941.75	"F": 5481}
{"v": 1	"t": 1806716	"P": 1942.5	"F": 5734}
{"v": 1	"t": 1806736	"P": 1945.5	"F": 5490}
{"v": 1	"t": 1806756	"P": 1937.75	"F": 5579}
{"v": 1	"t": 1806777	"P": 1942.0	"F": 5601}
{"v": 1	"t": 1806797	"P": 1942.75	"F": 5431}
{"v": 1	"t": 1806817	"P": 1933.0	"F": 5595}
{"v": 1	"t": 1806837	"P": 1942.75	"F": 5573}
{"v": 1	"t": 1806858	"P": 1935.0	"F": 5537}
{"v": 1	"t": 1806878	"P": 1927.25	"F": 5579}
{"v": 1	"t": 1806898	"P": 1941.5	"F": 5530}
{"v": 1	"t": 1806919	"P": 1937.75	"F": 5307}
{"v": 1	"t": 1806939	"P": 1938.0	"F": 5528}
{"v": 1	"t": 1806959	"P": 1941.25	"F": 5409}
{"v": 1	"t": 1806980	"P": 1940.25	"F": 5675}
{"v": 1	"t": 1807000	"P": 1942.0	"F": 5600}
{"v": 1	"t": 1807020	"P": 1943.75	"F": 5675}
{"v": 1	"t": 1807041	"P": 1927.5	"F": 5460}
{"v": 1	"t": 1807061	"P": 1955.0	"F": 5603}
{"v": 1	"t": 1807081	"P": 1947.0	"F": 5576}
{"v": 1	"t": 1807102	"P": 1938.0	"F": 5633}
{"v": 1	"t": 1807122	"P": 1934.75	"F": 5431}
{"v": 1	"t": 1807142	"P": 1935.25	"F": 5362}
{"v": 1	"t": 1807162	"P": 1936.5	"F": 5848}
{"v": 1	"t": 1807183	"P": 1934.75	"F": 5257}
{"v": 1	"t": 1807203	"P": 1936.75	"F": 5487}
{"v": 1	"t": 1807223	"P": 1933.5	"F": 5462}
{"v": 1	"t": 1807244	"P": 1939.5	"F": 5626}
{"v": 1	"t": 1807264	"P": 1935.25	"F": 5746	"C": 45.195	"D": 3142	"sn": 54091779688249	"file": "/data/device_log/data0000.out"}
{"v": 1	"t": 1807284	"P": 1937.25	"F": 5414}
{"v": 1	"t": 1807305	"P": 1938.75	"F": 5383}
{"v": 1	"t": 1807325	"P": 1928.75	"F": 5584}
{"v": 1	"t": 1807345	"P": 1940.5	"F": 5395}
{"v": 1	"t": 1807365	"P": 1928.5	"F": 5245}
{"v": 1	"t": 1807386	"P": 1927.5	"F": 5572}
{"v": 1	"t": 1807406	"P": 1930.0	"F": 5733}
{"v": 1	"t": 1807426	"P": 1927.25	"F": 5728}
{"v": 1	"t": 1807447	"P": 1922.0	"F": 5464}
{"v": 1	"t": 1807467	"P": 1921.0	"F": 5738}
{"v": 1	"t": 1807487	"P": 1930.75	"F": 5581}
{"v": 1	"t": 1807508	"P": 1926.25	"F": 5601}
{"v": 1	"t": 1807528	"P": 1916.75	"F": 5470}
{"v": 1	"t": 1807548	"P": 1920.5	"F": 5119}
{"v": 1	"t": 1807568	"P": 1923.25	"F": 5500}
{"v": 1	"t": 1807589	"P": 1924.0	"F": 5251}
{"v": 1	"t": 1807609	"P": 1923.5	"F": 5508}
{"v": 1	"t": 1807629	"P": 1916.0	"F": 5541}
{"v": 1	"t": 1807650	"P": 1923.25	"F": 5526}
{"v": 1	"t": 1807670	"P": 1913.0	"F": 5576}
{"v": 1	"t": 1807690	"P": 1921.5	"F": 5326}
{"v": 1	"t": 1807711	"P": 1913.5	"F": 5081}
{"v": 1	"t": 1807731	"P": 1905.5	"F": 5698}
{"v": 1	"t": 1807751	"P": 1908.5	"F": 5384}
{"v": 1	"t": 1807772	"P": 1911.75	"F": 5628}
{"v": 1	"t": 1807792	"P": 1904.5	"F": 5557}
{"v": 1	"t": 1807812	"P": 1899.25	"F": 5690}
{"v": 1	"t": 1807832	"P": 1906.5	"F": 5565}
{"v": 1	"t": 1807853	"P": 1895.75	"F": 5588}
{"v": 1	"t": 1807873	"P": 1893.0	"F": 5636}
{"v": 1	"t": 1807894	"P": 1885.25	"F": 5632}
{"v": 1	"t": 1807914	"P": 1883.0	"F": 5859}
{"v": 1	"t": 1807934	"P": 1877.75	"F": 5679}
{"v": 1	"t": 1807955	"P": 1882.25	"F": 5165}
{"v": 1	"t": 1807975	"P": 1868.25	"F": 5553}
{"v": 1	"t": 1807995	"P": 1858.5	"F": 5370}
{"v": 1	"t": 1808016	"P": 1853.0	"F": 5719}
{"v": 1	"t": 1808036	"P": 1848.25	"F": 5691}
{"v": 1	"t": 1808056	"P": 1844.0	"F": 5614}
{"v": 1	"t": 1808076	"P": 1834.75	"F": 5556}
{"v": 1	"t": 1808097	"P": 1824.5	"F": 5703}
{"v": 1	"t": 1808117	"P": 1834.0	"F": 5572}
{"v": 1	"t": 1808137	"P": 1824.0	"F": 5591}
{"v": 1	"t": 1808158	"P": 1815.75	"F": 5692}
{"v": 1	"t": 1808178	"P": 1803.0	"F": 5579}
{"v": 1	"t": 1808198	"P": 1805.75	"F": 5587}
{"v": 1	"t": 1808218	"P": 1807.0	"F": 5569}
{"v": 1	"t": 1808239	"P": 1806.25	"F": 5492}
{"v": 1	"t": 1808259	"P": 1792.5	"F": 5495}
{"v": 1	"t": 1808279	"P": 1789.25	"F": 5659	"C": 45.175	"D": 3142	"sn": 54091779688249	"file": "/data/device_log/data0000.out"}
{"v": 1	"t": 1808300	"P": 1789.75	"F": 5574}
{"v": 1	"t": 1808320	"P": 1786.75	"F": 5697}
{"v": 1	"t": 1808340	"P": 1789.0	"F": 5647}
{"v": 1	"t": 1808361	"P": 1792.25	"F": 5303}
{"v": 1	"t": 1808381	"P": 1785.75	"F": 5294}
{"v": 1	"t": 1808401	"P": 1789.75	"F": 5692}
{"v": 1	"t": 1808422	"P": 1779.5	"F": 5488}
{"v": 1	"t": 1808442	"P": 1773.75	"F": 5521}
{"v": 1	"t": 1808462	"P": 1791.25	"F": 5385}
{"v": 1	"t": 1808483	"P": 1788.25	"F": 5543}
{"v": 1	"t": 1808503	"P": 1782.75	"F": 5375}
{"v": 1	"t": 1808523	"P": 1774.5	"F": 5421}
{"v": 1	"t": 1808543	"P": 1783.5	"F": 5691}
{"v": 1	"t": 1808564	"P": 1791.5	"F": 5670}
{"v": 1	"t": 1808584	"P": 1783.5	"F": 5495}
{"v": 1	"t": 1808604	"P": 1797.25	"F": 5565}
{"v": 1	"t": 1808625	"P": 1800.25	"F": 5327}
{"v": 1	"t": 1808645	"P": 1819.5	"F": 5490}
{"v": 1	"t": 1808665	"P": 1831.0	"F": 5554}
{"v": 1	"t": 1808686	"P": 1834.5	"F": 5469}
{"v": 1	"t": 1808706	"P": 1839.0	"F": 5343}
{"v": 1	"t": 1808726	"P": 1850.5	"F": 5557}
{"v": 1	"t": 1808746	"P": 1855.25	"F": 5509}
{"v": 1	"t": 1808767	"P": 1859.75	"F": 5305}
{"v": 1	"t": 1808787	"P": 1876.25	"F": 5221}
{"v": 1	"t": 1808807	"P": 1880.75	"F": 5454}
{"v": 1	"t": 1808828	"P": 1897.5	"F": 5365}
{"v": 1	"t": 1808848	"P": 1896.0	"F": 5506}
{"v": 1	"t": 1808868	"P": 1906.25	"F": 5353}
{"v": 1	"t": 1808888	"P": 1920.0	"F": 5579}
{"v": 1	"t": 1808909	"P": 1909.0	"F": 5485}
{"v": 1	"t": 1808929	"P": 1917.0	"F": 5612}
{"v": 1	"t": 1808949	"P": 1902.0	"F": 5511}
{"v": 1	"t": 1808970	"P": 1923.0	"F": 5601}
{"v": 1	"t": 1808990	"P": 1907.25	"F": 5682}
{"v": 1	"t": 1809010	"P": 1918.75	"F": 5391}
{"v": 1	"t": 1809031	"P": 1901.75	"F": 5466}
{"v": 1	"t": 1809051	"P": 1909.75	"F": 5773}
{"v": 1	"t": 1809071	"P": 1917.75	"F": 5356}
{"v": 1	"t": 1809092	"P": 1912.25	"F": 5513}
{"v": 1	"t": 1809112	"P": 1908.25	"F": 5470}
{"v": 1	"t": 1809132	"P": 1919.75	"F": 5443}
{"v": 1	"t": 1809152	"P": 1913.0	"F": 5573}
{"v": 1	"t": 1809173	"P": 1915.5	"F": 5520}
{"v": 1	"t": 1809193	"P": 1913.25	"F": 5369}
{"v": 1	"t": 1809213	"P": 1908.75	"F": 5745}
{"v": 1	"t": 1809234	"P": 1921.75	"F": 5670}
{"v": 1	"t": 1809254	"P": 1911.25	"F": 5403}
{"v": 1	"t": 1809274	"P": 1920.0	"F": 5344}
{"v": 1	"t": 1809294	"P": 1906.25	"F": 5552	"C": 45.185	"D": 3142	"sn": 54091779688249	"file": "/data/device_log/data0000.out"}
{"v": 1	"t": 1809315	"P": 1920.25	"F": 5224}
{"v": 1	"t": 1809335	"P": 1916.0	"F": 5412}
{"v": 1	"t": 1809355	"P": 1910.0	"F": 5320}
{"v": 1	"t": 1809376	"P": 1920.75	"F": 5463}
{"v": 1	"t": 1809396	"P": 1918.25	"F": 5367}
{"v": 1	"t": 1809416	"P": 1918.5	"F": 5777}
{"v": 1	"t": 1809437	"P": 1911.25	"F": 5541}
{"v": 1	"t": 1809457	"P": 1913.5	"F": 5573}
{"v": 1	"t": 1809477	"P": 1925.75	"F": 5662}
{"v": 1	"t": 1809498	"P": 1924.25	"F": 5558}
{"v": 1	"t": 1809518	"P": 1922.75	"F": 5630}
{"v": 1	"t": 1809539	"P": 1924.0	"F": 5495}
{"v": 1	"t": 1809559	"P": 1911.25	"F": 5352}
{"v": 1	"t": 1809580	"P": 1922.75	"F": 5600}
{"v": 1	"t": 1809600	"P": 1917.75	"F": 5487}
{"v": 1	"t": 1809621	"P": 1913.75	"F": 5145}
{"v": 1	"t": 1809641	"P": 1922.75	"F": 5397}
{"v": 1	"t": 1809661	"P": 1918.0	"F": 5490}
{"v": 1	"t": 1809682	"P": 1913.0	"F": 5443}
{"v": 1	"t": 1809702	"P": 1921.25	"F": 5629}
{"v": 1	"t": 1809723	"P": 1922.0	"F": 5366}
{"v": 1	"t": 1809743	"P": 1919.25	"F": 5049}
{"v": 1	"t": 1809763	"P": 1927.5	"F": 5736}
{"v": 1	"t": 1809784	"P": 1925.5	"F": 5529}
{"v": 1	"t": 1809804	"P": 1913.0	"F": 5478}
{"v": 1	"t": 1809824	"P": 1910.75	"F": 5480}
{"v": 1	"t": 1809844	"P": 1918.25	"F": 5583}
{"v": 1	"t": 1809865	"P": 1923.0	"F": 5726}
{"v": 1	"t": 1809885	"P": 1919.75	"F": 5389}
{"v": 1	"t": 1809905	"P": 1923.5	"F": 5483}
{"v": 1	"t": 1809926	"P": 1916.25	"F": 5492}
{"v": 1	"t": 1809946	"P": 1919.75	"F": 5602}
{"v": 1	"t": 1809966	"P": 1912.75	"F": 5554}
{"v": 1	"t": 1809987	"P": 1925.0	"F": 5592}
{"v": 1	"t": 1810007	"P": 1915.25	"F": 5612}
{"v": 1	"t": 1810027	"P": 1921.75	"F": 5713}
{"v": 1	"t": 1810048	"P": 1925.25	"F": 5397}
{"v": 1	"t": 1810068	"P": 1918.75	"F": 5484}
{"v": 1	"t": 1810088	"P": 1911.0	"F": 5609}
{"v": 1	"t": 1810108	"P": 1922.0	"F": 5253}
{"v": 1	"t": 1810129	"P": 1921.0	"F": 5509}
{"v": 1	"t": 1810149	"P": 1924.0	"F": 5590}
{"v": 1	"t": 1810169	"P": 1913.0	"F": 5406}
{"v": 1	"t": 1810190	"P": 1926.75	"F": 5244}
{"v": 1	"t": 1810210	"P": 1926.5	"F": 5476}
{"v": 1	"t": 1810231	"P": 1925.5	"F": 5267}
{"v": 1	"t": 1810251	"P": 1925.25	"F": 5632}
{"v": 1	"t": 1810271	"P": 1912.25	"F": 5602}
{"v": 1	"t": 1810292	"P": 1924.25	"F": 5380}
{"v": 1	"t": 1810312	"P": 1920.0	"F": 5310	"C": 45.195	"D": 3142	"sn": 54091779688249	"file": "/data/device_log/data0000.out"}
{"v": 1	"t": 1810332	"P": 1924.25	"F": 5641}
{"v": 1	"t": 1810353	"P": 1924.25	"F": 5276}
{"v": 1	"t": 1810373	"P": 1917.25	"F": 5519}
{"v": 1	"t": 1810393	"P": 1924.25	"F": 5644}
{"v": 1	"t": 1810413	"P": 1921.25	"F": 5293}
{"v": 1	"t": 1810434	"P": 1917.5	"F": 5425}
{"v": 1	"t": 1810454	"P": 1913.75	"F": 5471}
{"v": 1	"t": 1810474	"P": 1918.25	"F": 5416}
{"v": 1	"t": 1810495	"P": 1925.5	"F": 5420}
{"v": 1	"t": 1810515	"P": 1915.75	"F": 5575}
{"v": 1	"t": 1810535	"P": 1916.25	"F": 5639}
{"v": 1	"t": 1810556	"P": 1910.25	"F": 5472}
{"v": 1	"t": 1810576	"P": 1922.0	"F": 5543}
{"v": 1	"t": 1810596	"P": 1917.5	"F": 5441}
{"v": 1	"t": 1810617	"P": 1909.75	"F": 5361}
{"v": 1	"t": 1810637	"P": 1911.25	"F": 5548}
{"v": 1	"t": 1810657	"P": 1922.5	"F": 5666}
{"v": 1	"t": 1810677	"P": 1902.75	"F": 5428}
{"v": 1	"t": 1810698	"P": 1918.75	"F": 5501}
{"v": 1	"t": 1810718	"P": 1902.25	"F": 5554}
{"v": 1	"t": 1810738	"P": 1905.0	"F": 5384}
{"v": 1	"t": 1810759	"P": 1904.0	"F": 5375}
{"v": 1	"t": 1810779	"P": 1907.5	"F": 5656}
{"v": 1	"t": 1810800	"P": 1893.0	"F": 5689}
{"v": 1	"t": 1810820	"P": 1900.5	"F": 5717}
{"v": 1	"t": 1810840	"P": 1894.0	"F": 5739}
{"v": 1	"t": 1810861	"P": 1894.5	"F": 5546}
{"v": 1	"t": 1810881	"P": 1887.5	"F": 5675}
{"v": 1	"t": 1810901	"P": 1880.25	"F": 5501}
{"v": 1	"t": 1810922	"P": 1879.75	"F": 5678}
{"v": 1	"t": 1810942	"P": 1875.5	"F": 5684}
{"v": 1	"t": 1810962	"P": 1863.75	"F": 5685}
{"v": 1	"t": 1810983	"P": 1871.5	"F": 5567}
{"v": 1	"t": 1811003	"P": 1861.5	"F": 5483}
{"v": 1	"t": 1811023	"P": 1860.75	"F": 5344}
{"v": 1	"t": 1811044	"P": 1847.75	"F": 5728}
{"v": 1	"t": 1811064	"P": 1848.0	"F": 5651}
{"v": 1	"t": 1811084	"P": 1840.25	"F": 5697}
{"v": 1	"t": 1811105	"P": 1840.5	"F": 5674}
{"v": 1	"t": 1811125	"P": 1829.5	"F": 5595}
{"v": 1	"t": 1811145	"P": 1825.25	"F": 5308}
{"v": 1	"t": 1811166	"P": 1824.0	"F": 5526}
{"v": 1	"t": 1811186	"P": 1820.5	"F": 5617}
{"v": 1	"t": 1811206	"P": 1812.75	"F": 5453}
{"v": 1	"t": 1811226	"P": 1813.25	"F": 5388}
{"v": 1	"t": 1811247	"P": 1804.0	"F": 5445}
{"v": 1	"t": 1811267	"P": 1806.5	"F": 5780}
{"v": 1	"t": 1811287	"P": 1808.25	"F": 5568}
{"v": 1	"t": 1811308	"P": 1797.75	"F": 5226}
{"v": 1	"t": 1811328	"P": 1798.25	"F": 5362	"C": 45.18	"D": 3142	"sn": 54091779688249	"file": "/data/device_log/data0000.out"}
{"v": 1	"t": 1811348	"P": 1802.5	"F": 5606}
{"v": 1	"t": 1811369	"P": 1801.5	"F": 5557}
{"v": 1	"t": 1811389	"P": 1790.5	"F": 5456}
{"v": 1	"t": 1811410	"P": 1794.25	"F": 5595}
{"v": 1	"t": 1811430	"P": 1791.75	"F": 5489}
{"v": 1	"t": 1811450	"P": 1794.0	"F": 5583}
{"v": 1	"t": 1811470	"P": 1792.5	"F": 5595}
{"v": 1	"t": 1811491	"P": 1791.75	"F": 5591}
{"v": 1	"t": 1811511	"P": 1794.5	"F": 5267}
{"v": 1	"t": 1811531	"P": 1789.75	"F": 5520}
{"v": 1	"t": 1811552	"P": 1793.75	"F": 5369}
{"v": 1	"t": 1811572	"P": 1793.25	"F": 5454}
{"v": 1	"t": 1811592	"P": 1802.25	"F": 5444}
{"v": 1	"t": 1811612	"P": 1811.0	"F": 5493}
{"v": 1	"t": 1811633	"P": 1807.0	"F": 5094}
{"v": 1	"t": 1811653	"P": 1818.5	"F": 5539}
{"v": 1	"t": 1811673	"P": 1820.75	"F": 5511}
{"v": 1	"t": 1811694	"P": 1833.0	"F": 5495}
{"v": 1	"t": 1811714	"P": 1830.25	"F": 5645}
{"v": 1	"t": 1811734	"P": 1843.0	"F": 5512}
{"v": 1	"t": 1811754	"P": 1850.0	"F": 5514}
{"v": 1	"t": 1811775	"P": 1870.75	"F": 5604}
{"v": 1	"t": 1811795	"P": 1876.75	"F": 5321}
{"v": 1	"t": 1811815	"P": 1870.5	"F": 5411}
{"v": 1	"t": 1811836	"P": 1877.0	"F": 5216}
{"v": 1	"t": 1811856	"P": 1889.5	"F": 5414}
{"v": 1	"t": 1811876	"P": 1905.75	"F": 5507}
{"v": 1	"t": 1811897	"P": 1894.75	"F": 5254}
{"v": 1	"t": 1811917	"P": 1909.75	"F": 5538}
{"v": 1	"t": 1811937	"P": 1910.0	"F": 5426}
{"v": 1	"t": 1811958	"P": 1913.75	"F": 5473}
{"v": 1	"t": 1811978	"P": 1912.75	"F": 5459}
{"v": 1	"t": 1811998	"P": 1921.0	"F": 5554}
{"v": 1	"t": 1812019	"P": 1918.75	"F": 5618}
{"v": 1	"t": 1812039	"P": 1930.25	"F": 5778}
{"v": 1	"t": 1812059	"P": 1923.75	"F": 5436}
{"v": 1	"t": 1812079	"P": 1929.25	"F": 5505}
{"v": 1	"t": 1812100	"P": 1933.25	"F": 5301}
{"v": 1	"t": 1812120	"P": 1932.5	"F": 5524}
{"v": 1	"t": 1812140	"P": 1938.75	"F": 5486}
{"v": 1	"t": 1812161	"P": 1922.0	"F": 5850}
{"v": 1	"t": 1812181	"P": 1936.5	"F": 5569}
{"v": 1	"t": 1812201	"P": 1934.25	"F": 5389}
{"v": 1	"t": 1812221	"P": 1934.5	"F": 5524}
{"v": 1	"t": 1812242	"P": 1933.25	"F": 5523}
{"v": 1	"t": 1812262	"P": 1940.0	"F": 5578}
{"v": 1	"t": 1812282	"P": 1942.5	"F": 5556}
{"v": 1	"t": 1812303	"P": 1939.25	"F": 5501}
{"v": 1	"t": 1812323	"P": 1927.25	"F": 5576}
{"v": 1	"t": 1812343	"P": 1935.0	"F": 5535	"C": 45.16	"D": 3142	"sn": 54091779688249	"file": "/data/device_log/data0000.out"}
{"v": 1	"t": 1812364	"P": 1930.0	"F": 5636}
{"v": 1	"t": 1812384	"P": 1938.5	"F": 5371}
{"v": 1	"t": 1812404	"P": 1940.5	"F": 5580}
{"v": 1	"t": 1812424	"P": 1927.75	"F": 5169}
{"v": 1	"t": 1812445	"P": 1937.0	"F": 5585}
{"v": 1	"t": 1812465	"P": 1931.0	"F": 5485}
{"v": 1	"t": 1812486	"P": 1944.0	"F": 5462}
{"v": 1	"t": 1812506	"P": 1937.5	"F": 5563}
{"v": 1	"t": 1812526	"P": 1927.0	"F": 5599}
{"v": 1	"t": 1812547	"P": 1925.25	"F": 5627}
{"v": 1	"t": 1812567	"P": 1936.0	"F": 5162}
{"v": 1	"t": 1812587	"P": 1934.0	"F": 5438}
{"v": 1	"t": 1812608	"P": 1936.0	"F": 5574}
{"v": 1	"t": 1812628	"P": 1928.0	"F": 5554}
{"v": 1	"t": 1812648	"P": 1926.5	"F": 5512}
{"v": 1	"t": 1812668	"P": 1940.5	"F": 5471}
{"v": 1	"t": 1812689	"P": 1926.75	"F": 5479}
{"v": 1	"t": 1812709	"P": 1933.75	"F": 5513}
{"v": 1	"t": 1812729	"P": 1930.75	"F": 5602}
{"v": 1	"t": 1812749	"P": 1932.5	"F": 5622}
{"v": 1	"t": 1812770	"P": 1932.0	"F": 5442}
{"v": 1	"t": 1812790	"P": 1925.5	"F": 5452}
{"v": 1	"t": 1812810	"P": 1925.0	"F": 5729}
{"v": 1	"t": 1812831	"P": 1920.75	"F": 5647}
{"v": 1	"t": 1812851	"P": 1930.25	"F": 5587}
{"v": 1	"t": 1812871	"P": 1925.25	"F": 5447}
{"v": 1	"t": 1812892	"P": 1924.0	"F": 5398}
{"v": 1	"t": 1812912	"P": 1927.5	"F": 5497}
{"v": 1	"t": 1812932	"P": 1928.0	"F": 5498}
{"v": 1	"t": 1812952	"P": 1926.25	"F": 5546}
{"v": 1	"t": 1812973	"P": 1925.75	"F": 5507}
{"v": 1	"t": 1812993	"P": 1925.75	"F": 5477}
{"v": 1	"t": 1813014	"P": 1927.5	"F": 5473}
{"v": 1	"t": 1813034	"P": 1914.25	"F": 5782}
{"v": 1	"t": 1813054	"P": 1919.75	"F": 5390}
{"v": 1	"t": 1813075	"P": 1924.75	"F": 5481}
{"v": 1	"t": 1813095	"P": 1917.75	"F": 5234}
{"v": 1	"t": 1813116	"P": 1917.25	"F": 5732}
{"v": 1	"t": 1813136	"P": 1922.0	"F": 5501}
{"v": 1	"t": 1813157	"P": 1915.75	"F": 5508}
{"v": 1	"t": 1813177	"P": 1924.25	"F": 5470}
{"v": 1	"t": 1813198	"P": 1912.75	"F": 5417}
{"v": 1	"t": 1813218	"P": 1916.25	"F": 5523}
{"v": 1	"t": 1813239	"P": 1911.0	"F": 5624}
{"v": 1	"t": 1813259	"P": 1916.25	"F": 5639}
{"v": 1	"t": 1813279	"P": 1908.25	"F": 5520}
{"v": 1	"t": 1813300	"P": 1908.0	"F": 5633}
{"v": 1	"t": 1813320	"P": 1904.0	"F": 5350}
{"v": 1	"t": 1813340	"P": 1911.75	"F": 5703}
{"v": 1	"t": 1813360	"P": 1896.75	"F": 5816	"C": 45.17	"D": 3142	"sn": 54091779688249	"file": "/data/device_log/data0000.out"}
{"v": 1	"t": 1813381	"P": 1895.0	"F": 5765}
{"v": 1	"t": 1813401	"P": 1893.0	"F": 5641}
{"v": 1	"t": 1813421	"P": 1888.5	"F": 5483}
{"v": 1	"t": 1813442	"P": 1882.5	"F": 5119}
{"v": 1	"t": 1813462	"P": 1873.5	"F": 5308}
{"v": 1	"t": 1813482	"P": 1875.25	"F": 5443}
{"v": 1	"t": 1813502	"P": 1861.25	"F": 5533}
{"v": 1	"t": 1813523	"P": 1864.0	"F": 5445}
{"v": 1	"t": 1813543	"P": 1858.25	"F": 5558}
{"v": 1	"t": 1813563	"P": 1864.75	"F": 5664}
{"v": 1	"t": 1813584	"P": 1855.75	"F": 5632}
{"v": 1	"t": 1813604	"P": 1848.0	"F": 5602}
{"v": 1	"t": 1813624	"P": 1845.25	"F": 5549}
{"v": 1	"t": 1813644	"P": 1839.75	"F": 5517}
{"v": 1	"t": 1813665	"P": 1839.0	"F": 5676}
{"v": 1	"t": 1813685	"P": 1829.5	"F": 5702}
{"v": 1	"t": 1813705	"P": 1828.25	"F": 5749}
{"v": 1	"t": 1813726	"P": 1825.25	"F": 5629}
{"v": 1	"t": 1813746	"P": 1824.5	"F": 5464}
{"v": 1	"t": 1813766	"P": 1819.75	"F": 5697}
{"v": 1	"t": 1813787	"P": 1815.0	"F": 5699}
{"v": 1	"t": 1813807	"P": 1814.0	"F": 5548}
{"v": 1	"t": 1813828	"P": 1810.0	"F": 5445}
{"v": 1	"t": 1813848	"P": 1799.5	"F": 5653}
{"v": 1	"t": 1813868	"P": 1805.25	"F": 5553}
{"v": 1	"t": 1813889	"P": 1820.0	"F": 5589}
{"v": 1	"t": 1813909	"P": 1803.75	"F": 5395}
{"v": 1	"t": 1813929	"P": 1808.25	"F": 5506}
{"v": 1	"t": 1813950	"P": 1805.0	"F": 5414}
{"v": 1	"t": 1813970	"P": 1808.25	"F": 5480}
{"v": 1	"t": 1813991	"P": 1803.0	"F": 5397}
{"v": 1	"t": 1814011	"P": 1813.0	"F": 5450}
{"v": 1	"t": 1814031	"P": 1808.25	"F": 5643}
{"v": 1	"t": 1814052	"P": 1797.0	"F": 5663}
{"v": 1	"t": 1814072	"P": 1809.5	"F": 5487}
{"v": 1	"t": 1814092	"P": 1802.0	"F": 5565}
{"v": 1	"t": 1814113	"P": 1813.75	"F": 5563}
{"v": 1	"t": 1814133	"P": 1798.5	"F": 5671}
{"v": 1	"t": 1814154	"P": 1808.5	"F": 5332}
{"v": 1	"t": 1814174	"P": 1814.5	"F": 5654}
{"v": 1	"t": 1814194	"P": 1811.25	"F": 5270}
{"v": 1	"t": 1814215	"P": 1818.0	"F": 5415}
{"v": 1	"t": 1814235	"P": 1814.5	"F": 5479}
{"v": 1	"t": 1814255	"P": 1822.0	"F": 5369}
{"v": 1	"t": 1814276	"P": 1827.5	"F": 5511}
{"v": 1	"t": 1814296	"P": 1845.5	"F": 5510}
{"v": 1	"t": 1814317	"P": 1845.0	"F": 5533}
{"v": 1	"t": 1814337	"P": 1850.25	"F": 5781}
{"v": 1	"t": 1814357	"P": 1858.75	"F": 5387}
{"v": 1	"t": 1814378	"P": 1861.75	"F": 5728	"C": 45.14	"D": 3142	"sn": 54091779688249	"file": "/data/device_log/data0000.out"}
{"v": 1	"t": 1814398	"P": 1857.0	"F": 5500}
{"v": 1	"t": 1814418	"P": 1874.25	"F": 5619}
{"v": 1	"t": 1814439	"P": 1879.25	"F": 5670}
{"v": 1	"t": 1814459	"P": 1879.0	"F": 5353}
{"v": 1	"t": 1814480	"P": 1891.75	"F": 5497}
{"v": 1	"t": 1814500	"P": 1896.75	"F": 5434}
{"v": 1	"t": 1814520	"P": 1899.25	"F": 5547}
{"v": 1	"t": 1814541	"P": 1901.5	"F": 5397}
{"v": 1	"t": 1814561	"P": 1908.0	"F": 5760}
{"v": 1	"t": 1814582	"P": 1917.75	"F": 5270}
{"v": 1	"t": 1814602	"P": 1912.75	"F": 5615}
{"v": 1	"t": 1814622	"P": 1916.25	"F": 5504}
{"v": 1	"t": 1814643	"P": 1922.75	"F": 5519}
{"v": 1	"t": 1814663	"P": 1927.0	"F": 5319}
{"v": 1	"t": 1814683	"P": 1927.75	"F": 5723}
{"v": 1	"t": 1814704	"P": 1933.5	"F": 5464}
{"v": 1	"t": 1814724	"P": 1928.25	"F": 5437}
{"v": 1	"t": 1814745	"P": 1938.75	"F": 5522}
{"v": 1	"t": 1814765	"P": 1929.0	"F": 5546}
{"v": 1	"t": 1814785	"P": 1938.0	"F": 5431}
{"v": 1	"t": 1814806	"P": 1942.0	"F": 5552}
{"v": 1	"t": 1814826	"P": 1941.0	"F": 5334}
{"v": 1	"t": 1814846	"P": 1943.5	"F": 5545}
{"v": 1	"t": 1814867	"P": 1937.0	"F": 5381}
{"v": 1	"t": 1814887	"P": 1946.25	"F": 5585}
{"v": 1	"t": 1814907	"P": 1941.75	"F": 5655}
{"v": 1	"t": 1814928	"P": 1945.25	"F": 5547}
{"v": 1	"t": 1814948	"P": 1945.5	"F": 5645}
{"v": 1	"t": 1814969	"P": 1946.5	"F": 5487}
{"v": 1	"t": 1814989	"P": 1942.25	"F": 5479}
{"v": 1	"t": 1815009	"P": 1941.75	"F": 5429}
{"v": 1	"t": 1815030	"P": 1955.25	"F": 5245}
{"v": 1	"t": 1815050	"P": 1951.25	"F": 5697}
{"v": 1	"t": 1815071	"P": 1949.25	"F": 5482}
{"v": 1	"t": 1815091	"P": 1950.5	"F": 5511}
{"v": 1	"t": 1815111	"P": 1951.5	"F": 5575}
{"v": 1	"t": 1815132	"P": 1943.25	"F": 5554}
{"v": 1	"t": 1815152	"P": 1957.75	"F": 5150}
{"v": 1	"t": 1815172	"P": 1950.75	"F": 5369}
{"v": 1	"t": 1815193	"P": 1954.25	"F": 5441}
{"v": 1	"t": 1815213	"P": 1947.0	"F": 5595}
{"v": 1	"t": 1815234	"P": 1958.25	"F": 5668}
{"v": 1	"t": 1815254	"P": 1952.75	"F": 5708}
{"v": 1	"t": 1815274	"P": 1952.0	"F": 5231}
{"v": 1	"t": 1815295	"P": 1951.5	"F": 5626}
{"v": 1	"t": 1815315	"P": 1960.0	"F": 5811}
{"v": 1	"t": 1815335	"P": 1954.25	"F": 5428}
{"v": 1	"t": 1815356	"P": 1961.75	"F": 5488}
{"v": 1	"t": 1815376	"P": 1962.0	"F": 5369}
{"v": 1	"t": 1815397	"P": 1954.25	"F": 5685	"C": 45.19	"D": 3142	"sn": 54091779688249	"file": "/data/device_log/data0000.out"}
{"v": 1	"t": 1815417	"P": 1953.0	"F": 5467}
{"v": 1	"t": 1815437	"P": 1959.0	"F": 5378}
{"v": 1	"t": 1815458	"P": 1949.75	"F": 5353}
{"v": 1	"t": 1815478	"P": 1944.5	"F": 5475}
{"v": 1	"t": 1815498	"P": 1948.75	"F": 5614}
{"v": 1	"t": 1815519	"P": 1951.5	"F": 5457}
{"v": 1	"t": 1815539	"P": 1957.5	"F": 5606}
{"v": 1	"t": 1815559	"P": 1951.0	"F": 5543}
{"v": 1	"t": 1815580	"P": 1960.0	"F": 5528}
{"v": 1	"t": 1815600	"P": 1946.25	"F": 5689}
{"v": 1	"t": 1815621	"P": 1943.0	"F": 5599}
{"v": 1	"t": 1815641	"P": 1957.5	"F": 5325}
{"v": 1	"t": 1815661	"P": 1943.75	"F": 5260}
{"v": 1	"t": 1815682	"P": 1942.75	"F": 5674}
{"v": 1	"t": 1815702	"P": 1943.75	"F": 5403}
{"v": 1	"t": 1815723	"P": 1952.0	"F": 5595}
{"v": 1	"t": 1815743	"P": 1938.75	"F": 5601}
{"v": 1	"t": 1815763	"P": 1933.0	"F": 5554}
{"v": 1	"t": 1815784	"P": 1931.5	"F": 5560}
{"v": 1	"t": 1815804	"P": 1921.5	"F": 5620}
{"v": 1	"t": 1815824	"P": 1919.5	"F": 5670}
{"v": 1	"t": 1815845	"P": 1916.75	"F": 5658}
{"v": 1	"t": 1815865	"P": 1897.25	"F": 5432}
{"v": 1	"t": 1815886	"P": 1894.5	"F": 5519}
{"v": 1	"t": 1815906	"P": 1892.25	"F": 5508}
{"v": 1	"t": 1815926	"P": 1892.0	"F": 5663}
{"v": 1	"t": 1815947	"P": 1880.0	"F": 5638}
{"v": 1	"t": 1815967	"P": 1869.0	"F": 5637}
{"v": 1	"t": 1815987	"P": 1868.25	"F": 5515}
{"v": 1	"t": 1816008	"P": 1855.5	"F": 5688}
{"v": 1	"t": 1816028	"P": 1861.0	"F": 5740}
{"v": 1	"t": 1816049	"P": 1861.25	"F": 5633}
{"v": 1	"t": 1816069	"P": 1841.5	"F": 5534}
{"v": 1	"t": 1816089	"P": 1830.0	"F": 5551}
{"v": 1	"t": 1816110	"P": 1838.25	"F": 5585}
{"v": 1	"t": 1816130	"P": 1824.0	"F": 5698}
{"v": 1	"t": 1816150	"P": 1827.5	"F": 5653}
{"v": 1	"t": 1816171	"P": 1821.5	"F": 5598}
{"v": 1	"t": 1816191	"P": 1824.0	"F": 5733}
{"v": 1	"t": 1816211	"P": 1817.0	"F": 5620}
{"v": 1	"t": 1816232	"P": 1808.25	"F": 5444}
{"v": 1	"t": 1816252	"P": 1819.5	"F": 5395}
{"v": 1	"t": 1816273	"P": 1805.5	"F": 5653}
{"v": 1	"t": 1816293	"P": 1809.25	"F": 5401}
{"v": 1	"t": 1816314	"P": 1808.5	"F": 5151}
{"v": 1	"t": 1816334	"P": 1797.5	"F": 5495}
{"v": 1	"t": 1816355	"P": 1807.5	"F": 5672}
{"v": 1	"t": 1816375	"P": 1805.75	"F": 5520}
{"v": 1	"t": 1816395	"P": 1794.5	"F": 5610}
{"v": 1	"t": 1816416	"P": 1799.25	"F": 5524	"C": 45.195	"D": 3142	"sn": 54091779688249	"file": "/data/device_log/data0000.out"}
{"v": 1	"t": 1816436	"P": 1797.5	"F": 5523}
{"v": 1	"t": 1816456	"P": 1799.5	"F": 5570}
{"v": 1	"t": 1816477	"P": 1796.0	"F": 5582}
{"v": 1	"t": 1816497	"P": 1795.25	"F": 5436}
{"v": 1	"t": 1816517	"P": 1812.75	"F": 5621}
{"v": 1	"t": 1816538	"P": 1800.25	"F": 5516}
{"v": 1	"t": 1816558	"P": 1801.25	"F": 5572}
{"v": 1	"t": 1816578	"P": 1795.5	"F": 5547}
{"v": 1	"t": 1816598	"P": 1811.5	"F": 5626}
{"v": 1	"t": 1816619	"P": 1799.25	"F": 5547}
{"v": 1	"t": 1816639	"P": 1804.25	"F": 5245}
{"v": 1	"t": 1816659	"P": 1804.0	"F": 5415}
{"v": 1	"t": 1816680	"P": 1807.75	"F": 5578}
{"v": 1	"t": 1816700	"P": 1810.5	"F": 5586}
{"v": 1	"t": 1816720	"P": 1807.5	"F": 5369}
{"v": 1	"t": 1816741	"P": 1818.0	"F": 5456}
{"v": 1	"t": 1816761	"P": 1823.75	"F": 5365}
{"v": 1	"t": 1816781	"P": 1842.0	"F": 5566}
{"v": 1	"t": 1816801	"P": 1828.75	"F": 5290}
{"v": 1	"t": 1816822	"P": 1844.75	"F": 5603}
{"v": 1	"t": 1816842	"P": 1850.0	"F": 5731}
{"v": 1	"t": 1816862	"P": 1847.5	"F": 5551}
{"v": 1	"t": 1816883	"P": 1858.75	"F": 5422}
{"v": 1	"t": 1816903	"P": 1864.25	"F": 5399}
{"v": 1	"t": 1816923	"P": 1882.5	"F": 5825}
{"v": 1	"t": 1816944	"P": 1879.75	"F": 5562}
{"v": 1	"t": 1816964	"P": 1882.75	"F": 5518}
{"v": 1	"t": 1816984	"P": 1893.75	"F": 5497}
{"v": 1	"t": 1817004	"P": 1892.5	"F": 5225}
{"v": 1	"t": 1817025	"P": 1903.5	"F": 5651}
{"v": 1	"t": 1817045	"P": 1909.0	"F": 5661}
{"v": 1	"t": 1817065	"P": 1912.75	"F": 5716}
{"v": 1	"t": 1817086	"P": 1922.75	"F": 5529}
{"v": 1	"t": 1817106	"P": 1920.5	"F": 5516}
{"v": 1	"t": 1817126	"P": 1921.75	"F": 5817}
{"v": 1	"t": 1817147	"P": 1919.25	"F": 5393}
{"v": 1	"t": 1817167	"P": 1921.75	"F": 5333}
{"v": 1	"t": 1817187	"P": 1926.0	"F": 5478}
{"v": 1	"t": 1817207	"P": 1929.75	"F": 5468}
{"v": 1	"t": 1817228	"P": 1924.0	"F": 5282}
{"v": 1	"t": 1817248	"P": 1928.25	"F": 5532}
{"v": 1	"t": 1817268	"P": 1933.5	"F": 5517}
{"v": 1	"t": 1817289	"P": 1934.75	"F": 5454}
{"v": 1	"t": 1817309	"P": 1924.75	"F": 5746}
{"v": 1	"t": 1817329	"P": 1930.75	"F": 5419}
{"v": 1	"t": 1817350	"P": 1937.0	"F": 5438}
{"v": 1	"t": 1817370	"P": 1939.25	"F": 5542}
{"v": 1	"t": 1817390	"P": 1936.25	"F": 5597}
{"v": 1	"t": 1817410	"P": 1929.75	"F": 5606}
{"v": 1	"t": 1817431	"P": 1941.5	"F": 5455	"C": 45.185	"D": 3142	"sn": 54091779688249	"file": "/data/device_log/data0000.out"}
{"v": 1	"t": 1817451	"P": 1940.5	"F": 5529}
{"v": 1	"t": 1817471	"P": 1938.5	"F": 5577}
{"v": 1	"t": 1817492	"P": 1936.25	"F": 5324}
{"v": 1	"t": 1817512	"P": 1947.75	"F": 5559}
{"v": 1	"t": 1817532	"P": 1947.5	"F": 5691}
{"v": 1	"t": 1817553	"P": 1948.0	"F": 5546}
{"v": 1	"t": 1817573	"P": 1951.5	"F": 5632}
{"v": 1	"t": 1817593	"P": 1945.75	"F": 5518}
{"v": 1	"t": 1817613	"P": 1942.5	"F": 5510}
{"v": 1	"t": 1817634	"P": 1948.5	"F": 5282}
{"v": 1	"t": 1817654	"P": 1949.25	"F": 5426}
{"v": 1	"t": 1817674	"P": 1944.5	"F": 5488}
{"v": 1	"t": 1817695	"P": 1952.25	"F": 5247}
{"v": 1	"t": 1817715	"P": 1955.75	"F": 5398}
{"v": 1	"t": 1817735	"P": 1948.5	"F": 5588}
{"v": 1	"t": 1817756	"P": 1943.75	"F": 5406}
{"v": 1	"t": 1817776	"P": 1942.75	"F": 5749}
{"v": 1	"t": 1817796	"P": 1960.0	"F": 5678}
{"v": 1	"t": 1817817	"P": 1956.75	"F": 5268}
{"v": 1	"t": 1817837	"P": 1950.0	"F": 5469}
{"v": 1	"t": 1817857	"P": 1957.0	"F": 5412}
{"v": 1	"t": 1817877	"P": 1960.25	"F": 5584}
{"v": 1	"t": 1817898	"P": 1950.5	"F": 5630}
{"v": 1	"t": 1817918	"P": 1955.5	"F": 5294}
{"v": 1	"t": 1817938	"P": 1959.25	"F": 5324}
{"v": 1	"t": 1817959	"P": 1960.25	"F": 5473}
{"v": 1	"t": 1817979	"P": 1962.5	"F": 5532}
{"v": 1	"t": 1817999	"P": 1951.5	"F": 5243}
{"v": 1	"t": 1818019	"P": 1954.75	"F": 5550}
{"v": 1	"t": 1818040	"P": 1956.25	"F": 5481}
{"v": 1	"t": 1818060	"P": 1947.0	"F": 5623}
{"v": 1	"t": 1818080	"P": 1958.0	"F": 5665}
{"v": 1	"t": 1818101	"P": 1947.5	"F": 5476}
{"v": 1	"t": 1818121	"P": 1958.0	"F": 5625}
{"v": 1	"t": 1818141	"P": 1952.0	"F": 5766}
{"v": 1	"t": 1818162	"P": 1953.5	"F": 5649}
{"v": 1	"t": 1818182	"P": 1946.0	"F": 5723}
{"v": 1	"t": 1818202	"P": 1944.5	"F": 5630}
{"v": 1	"t": 1818222	"P": 1947.75	"F": 5508}
{"v": 1	"t": 1818243	"P": 1942.0	"F": 5512}
{"v": 1	"t": 1818263	"P": 1940.0	"F": 5421}
{"v": 1	"t": 1818283	"P": 1945.25	"F": 5417}
{"v": 1	"t": 1818304	"P": 1934.75	"F": 5501}
{"v": 1	"t": 1818324	"P": 1932.0	"F": 5500}
{"v": 1	"t": 1818344	"P": 1930.5	"F": 5435}
{"v": 1	"t": 1818365	"P": 1923.25	"F": 5747}
{"v": 1	"t": 1818385	"P": 1920.75	"F": 5652}
{"v": 1	"t": 1818405	"P": 1914.5	"F": 5652}
{"v": 1	"t": 1818426	"P": 1912.0	"F": 5411}
{"v": 1	"t": 1818446	"P": 1900.25	"F": 5737	"C": 45.175	"D": 3142	"sn": 54091779688249	"file": "/data/device_log/data0000.out"}
{"v": 1	"t": 1818466	"P": 1880.5	"F": 5616}
{"v": 1	"t": 1818486	"P": 1883.5	"F": 5643}
{"v": 1	"t": 1818507	"P": 1874.0	"F": 5376}
{"v": 1	"t": 1818527	"P": 1865.75	"F": 5648}
{"v": 1	"t": 1818547	"P": 1862.0	"F": 5514}
{"v": 1	"t": 1818568	"P": 1850.25	"F": 5347}
{"v": 1	"t": 1818588	"P": 1844.5	"F": 5359}
{"v": 1	"t": 1818608	"P": 1842.0	"F": 5691}
{"v": 1	"t": 1818629	"P": 1839.75	"F": 5774}
{"v": 1	"t": 1818649	"P": 1821.25	"F": 5521}
{"v": 1	"t": 1818669	"P": 1828.5	"F": 5471}
{"v": 1	"t": 1818689	"P": 1817.25	"F": 5414}
{"v": 1	"t": 1818710	"P": 1817.5	"F": 5504}
{"v": 1	"t": 1818730	"P": 1821.0	"F": 5755}
{"v": 1	"t": 1818750	"P": 1806.25	"F": 5578}
{"v": 1	"t": 1818771	"P": 1799.5	"F": 5515}
{"v": 1	"t": 1818791	"P": 1800.5	"F": 5631}
{"v": 1	"t": 1818811	"P": 1799.25	"F": 5657}
{"v": 1	"t": 1818832	"P": 1796.25	"F": 5582}
{"v": 1	"t": 1818852	"P": 1794.75	"F": 5546}
{"v": 1	"t": 1818872	"P": 1794.0	"F": 5676}
{"v": 1	"t": 1818892	"P": 1798.25	"F": 5633}
{"v": 1	"t": 1818913	"P": 1780.75	"F": 5741}
{"v": 1	"t": 1818933	"P": 1784.5	"F": 5505}
{"v": 1	"t": 1818953	"P": 1790.75	"F": 5468}
{"v": 1	"t": 1818974	"P": 1787.0	"F": 5688}
{"v": 1	"t": 1818994	"P": 1781.75	"F": 5524}
{"v": 1	"t": 1819014	"P": 1784.25	"F": 5483}
{"v": 1	"t": 1819035	"P": 1791.75	"F": 5732}
{"v": 1	"t": 1819055	"P": 1788.75	"F": 5524}
{"v": 1	"t": 1819075	"P": 1786.75	"F": 5509}
{"v": 1	"t": 1819096	"P": 1786.75	"F": 5449}
{"v": 1	"t": 1819116	"P": 1794.0	"F": 5454}
{"v": 1	"t": 1819136	"P": 1797.25	"F": 5610}
{"v": 1	"t": 1819156	"P": 1794.0	"F": 5547}
{"v": 1	"t": 1819177	"P": 1796.75	"F": 5694}
{"v": 1	"t": 1819197	"P": 1799.5	"F": 5690}
{"v": 1	"t": 1819217	"P": 1807.75	"F": 5710}
{"v": 1	"t": 1819238	"P": 1802.75	"F": 5476}
{"v": 1	"t": 1819258	"P": 1804.75	"F": 5407}
{"v": 1	"t": 1819278	"P": 1811.25	"F": 5392}
{"v": 1	"t": 1819299	"P": 1821.75	"F": 5199}
{"v": 1	"t": 1819319	"P": 1819.75	"F": 5394}
{"v": 1	"t": 1819339	"P": 1826.5	"F": 5246}
{"v": 1	"t": 1819359	"P": 1837.0	"F": 5583}
{"v": 1	"t": 1819380	"P": 1852.25	"F": 5493}
{"v": 1	"t": 1819400	"P": 1848.25	"F": 5542}
{"v": 1	"t": 1819420	"P": 1854.75	"F": 5370}
{"v": 1	"t": 1819441	"P": 1864.25	"F": 5557}
{"v": 1	"t": 1819461	"P": 1873.5	"F": 5623	"C": 45.135	"D": 3142	"sn": 54091779688249	"file": "/data/device_log/data0000.out"}
{"v": 1	"t": 1819481	"P": 1876.75	"F": 5637}
{"v": 1	"t": 1819502	"P": 1887.5	"F": 5499}
{"v": 1	"t": 1819522	"P": 1884.5	"F": 5403}
{"v": 1	"t": 1819542	"P": 1906.25	"F": 5502}
{"v": 1	"t": 1819562	"P": 1897.25	"F": 4959}
{"v": 1	"t": 1819583	"P": 1903.25	"F": 5424}
{"v": 1	"t": 1819603	"P": 1911.5	"F": 5337}
{"v": 1	"t": 1819623	"P": 1912.75	"F": 5558}
{"v": 1	"t": 1819644	"P": 1914.75	"F": 5510}
{"v": 1	"t": 1819664	"P": 1913.5	"F": 5589}
{"v": 1	"t": 1819684	"P": 1920.75	"F": 5599}
{"v": 1	"t": 1819705	"P": 1923.5	"F": 5616}
{"v": 1	"t": 1819725	"P": 1923.75	"F": 5589}
{"v": 1	"t": 1819745	"P": 1928.0	"F": 5301}
{"v": 1	"t": 1819766	"P": 1934.0	"F": 5303}
{"v": 1	"t": 1819786	"P": 1948.75	"F": 5396}
{"v": 1	"t": 1819807	"P": 1939.25	"F": 5379}
{"v": 1	"t": 1819827	"P": 1935.25	"F": 5378}
{"v": 1	"t": 1819847	"P": 1950.0	"F": 5453}
{"v": 1	"t": 1819867	"P": 1940.0	"F": 5138}
{"v": 1	"t": 1819888	"P": 1957.0	"F": 5206}
{"v": 1	"t": 1819908	"P": 1935.75	"F": 5419}
{"v": 1	"t": 1819928	"P": 1942.5	"F": 5615}
{"v": 1	"t": 1819949	"P": 1941.5	"F": 5502}
{"v": 1	"t": 1819969	"P": 1942.0	"F": 5518}
{"v": 1	"t": 1819990	"P": 1946.25	"F": 5837}
{"v": 1	"t": 1820010	"P": 1945.0	"F": 5480}
{"v": 1	"t": 1820030	"P": 1950.5	"F": 5815}
{"v": 1	"t": 1820050	"P": 1941.5	"F": 5435}
{"v": 1	"t": 1820071	"P": 1944.0	"F": 5465}
{"v": 1	"t": 1820091	"P": 1944.75	"F": 5284}
{"v": 1	"t": 1820111	"P": 1949.75	"F": 5394}
{"v": 1	"t": 1820132	"P": 1943.5	"F": 5610}
{"v": 1	"t": 1820152	"P": 1939.5	"F": 5466}
{"v": 1	"t": 1820172	"P": 1953.75	"F": 5667}
{"v": 1	"t": 1820193	"P": 1945.75	"F": 5478}
{"v": 1	"t": 1820213	"P": 1945.25	"F": 5347}
{"v": 1	"t": 1820233	"P": 1948.25	"F": 5649}
{"v": 1	"t": 1820254	"P": 1954.0	"F": 5625}
{"v": 1	"t": 1820274	"P": 1950.5	"F": 5501}
{"v": 1	"t": 1820294	"P": 1944.75	"F": 5361}
{"v": 1	"t": 1820314	"P": 1947.75	"F": 5450}
{"v": 1	"t": 1820335	"P": 1945.0	"F": 5491}
{"v": 1	"t": 1820355	"P": 1957.75	"F": 5590}
{"v": 1	"t": 1820375	"P": 1948.0	"F": 5605}
{"v": 1	"t": 1820396	"P": 1953.75	"F": 5486}
{"v": 1	"t": 1820416	"P": 1962.0	"F": 5470}
{"v": 1	"t": 1820436	"P": 1957.75	"F": 5596}
{"v": 1	"t": 1820457	"P": 1956.75	"F": 5621}
{"v": 1	"t": 1820477	"P": 1952.25	"F": 5586	"C": 45.165	"D": 3142	"sn": 54091779688249	"file": "/data/device_log/data0000.out"}
{"v": 1	"t": 1820497	"P": 1960.0	"F": 5590}
{"v": 1	"t": 1820517	"P": 1955.75	"F": 5418}
{"v": 1	"t": 1820538	"P": 1947.0	"F": 5586}
{"v": 1	"t": 1820558	"P": 1949.25	"F": 5696}
{"v": 1	"t": 1820578	"P": 1952.75	"F": 5559}
{"v": 1	"t": 1820599	"P": 1952.75	"F": 5658}
{"v": 1	"t": 1820619	"P": 1945.0	"F": 5495}
{"v": 1	"t": 1820639	"P": 1945.5	"F": 5541}
{"v": 1	"t": 1820660	"P": 1953.25	"F": 5749}
{"v": 1	"t": 1820680	"P": 1945.5	"F": 5560}
{"v": 1	"t": 1820700	"P": 1947.0	"F": 5482}
{"v": 1	"t": 1820720	"P": 1940.25	"F": 5564}
{"v": 1	"t": 1820741	"P": 1933.0	"F": 5625}
{"v": 1	"t": 1820761	"P": 1928.25	"F": 5539}
{"v": 1	"t": 1820781	"P": 1922.75	"F": 5548}
{"v": 1	"t": 1820802	"P": 1914.75	"F": 5626}
{"v": 1	"t": 1820822	"P": 1906.0	"F": 5687}
{"v": 1	"t": 1820842	"P": 1895.25	"F": 5524}
{"v": 1	"t": 1820863	"P": 1882.75	"F": 5611}
{"v": 1	"t": 1820883	"P": 1880.0	"F": 5486}
{"v": 1	"t": 1820903	"P": 1876.25	"F": 5659}
{"v": 1	"t": 1820923	"P": 1870.0	"F": 5565}
{"v": 1	"t": 1820944	"P": 1851.0	"F": 5418}
{"v": 1	"t": 1820964	"P": 1849.25	"F": 5785}
{"v": 1	"t": 1820984	"P": 1839.0	"F": 5616}
{"v": 1	"t": 1821005	"P": 1832.5	"F": 5550}
{"v": 1	"t": 1821025	"P": 1833.75	"F": 5467}
{"v": 1	"t": 1821045	"P": 1826.25	"F": 5692}
{"v": 1	"t": 1821066	"P": 1815.0	"F": 5594}
{"v": 1	"t": 1821086	"P": 1814.0	"F": 5700}
{"v": 1	"t": 1821106	"P": 1815.25	"F": 5509}
{"v": 1	"t": 1821126	"P": 1807.75	"F": 5299}
{"v": 1	"t": 1821147	"P": 1807.0	"F": 5678}
{"v": 1	"t": 1821167	"P": 1797.0	"F": 5583}
{"v": 1	"t": 1821187	"P": 1801.0	"F": 5497}
{"v": 1	"t": 1821208	"P": 1792.75	"F": 5542}
{"v": 1	"t": 1821228	"P": 1793.75	"F": 5642}
{"v": 1	"t": 1821248	"P": 1792.5	"F": 5732}
{"v": 1	"t": 1821269	"P": 1792.75	"F": 5526}
{"v": 1	"t": 1821289	"P": 1788.25	"F": 5706}
{"v": 1	"t": 1821309	"P": 1795.0	"F": 5700}
{"v": 1	"t": 1821329	"P": 1784.5	"F": 5602}
{"v": 1	"t": 1821350	"P": 1796.0	"F": 5633}
{"v": 1	"t": 1821370	"P": 1789.0	"F": 5434}
{"v": 1	"t": 1821390	"P": 1793.5	"F": 5723}
{"v": 1	"t": 1821411	"P": 1777.0	"F": 5660}
{"v": 1	"t": 1821431	"P": 1798.75	"F": 5407}
{"v": 1	"t": 1821451	"P": 1795.5	"F": 5621}
{"v": 1	"t": 1821472	"P": 1792.0	"F": 5523}
{"v": 1	"t": 1821492	"P": 1791.0	"F": 5563	"C": 45.155	"D": 3142	"sn": 54091779688249	"file": "/data/device_log/data0000.out"}
{"v": 1	"t": 1821512	"P": 1795.25	"F": 5637}
{"v": 1	"t": 1821533	"P": 1802.25	"F": 5690}
{"v": 1	"t": 1821553	"P": 1798.5	"F": 5611}
{"v": 1	"t": 1821573	"P": 1796.5	"F": 5352}
{"v": 1	"t": 1821593	"P": 1809.0	"F": 5239}
{"v": 1	"t": 1821614	"P": 1815.75	"F": 5678}
{"v": 1	"t": 1821634	"P": 1815.0	"F": 5406}
{"v": 1	"t": 1821654	"P": 1819.75	"F": 5492}
{"v": 1	"t": 1821675	"P": 1833.25	"F": 5517}
{"v": 1	"t": 1821695	"P": 1838.75	"F": 5568}
{"v": 1	"t": 1821715	"P": 1844.5	"F": 5642}
{"v": 1	"t": 1821736	"P": 1856.5	"F": 5540}
{"v": 1	"t": 1821756	"P": 1866.75	"F": 5526}
{"v": 1	"t": 1821776	"P": 1871.5	"F": 5459}
{"v": 1	"t": 1821796	"P": 1874.0	"F": 5554}
{"v": 1	"t": 1821817	"P": 1873.5	"F": 5247}
{"v": 1	"t": 1821837	"P": 1889.0	"F": 5389}
{"v": 1	"t": 1821857	"P": 1884.5	"F": 5250}
{"v": 1	"t": 1821878	"P": 1894.0	"F": 5524}
{"v": 1	"t": 1821898	"P": 1897.25	"F": 5331}
{"v": 1	"t": 1821918	"P": 1907.25	"F": 5379}
{"v": 1	"t": 1821938	"P": 1916.5	"F": 5158}
{"v": 1	"t": 1821959	"P": 1921.25	"F": 5332}
{"v": 1	"t": 1821979	"P": 1909.0	"F": 5121}
{"v": 1	"t": 1821999	"P": 1924.75	"F": 5337}
{"v": 1	"t": 1822020	"P": 1925.75	"F": 5268}
{"v": 1	"t": 1822040	"P": 1930.0	"F": 5245}
{"v": 1	"t": 1822060	"P": 1933.5	"F": 5553}
{"v": 1	"t": 1822081	"P": 1945.0	"F": 5641}
{"v": 1	"t": 1822101	"P": 1944.75	"F": 5673}
{"v": 1	"t": 1822121	"P": 1943.5	"F": 5705}
{"v": 1	"t": 1822142	"P": 1937.25	"F": 5494}
{"v": 1	"t": 1822162	"P": 1940.0	"F": 5304}
{"v": 1	"t": 1822182	"P": 1941.5	"F": 5178}
{"v": 1	"t": 1822202	"P": 1940.0	"F": 5422}
{"v": 1	"t": 1822223	"P": 1943.0	"F": 5527}
{"v": 1	"t": 1822243	"P": 1945.0	"F": 5576}
{"v": 1	"t": 1822263	"P": 1946.5	"F": 5598}
{"v": 1	"t": 1822284	"P": 1948.75	"F": 5605}
{"v": 1	"t": 1822304	"P": 1948.5	"F": 5713}
{"v": 1	"t": 1822324	"P": 1949.75	"F": 5409}
{"v": 1	"t": 1822345	"P": 1954.25	"F": 5564}
{"v": 1	"t": 1822365	"P": 1952.25	"F": 5519}
{"v": 1	"t": 1822385	"P": 1955.75	"F": 5508}
{"v": 1	"t": 1822405	"P": 1960.25	"F": 5333}
{"v": 1	"t": 1822426	"P": 1949.25	"F": 5545}
{"v": 1	"t": 1822446	"P": 1962.5	"F": 5629}
{"v": 1	"t": 1822466	"P": 1963.75	"F": 5380}
{"v": 1	"t": 1822487	"P": 1958.0	"F": 5593}
{"v": 1	"t": 1822507	"P": 1954.75	"F": 5642	"C": 45.145	"D": 3142	"sn": 54091779688249	"file": "/data/device_log/data0000.out"}
{"v": 1	"t": 1822527	"P": 1960.75	"F": 5597}
{"v": 1	"t": 1822548	"P": 1957.25	"F": 5455}
{"v": 1	"t": 1822568	"P": 1960.75	"F": 5562}
{"v": 1	"t": 1822588	"P": 1957.5	"F": 5512}
{"v": 1	"t": 1822609	"P": 1959.75	"F": 5382}
{"v": 1	"t": 1822629	"P": 1964.75	"F": 5546}
{"v": 1	"t": 1822649	"P": 1960.25	"F": 5340}
{"v": 1	"t": 1822669	"P": 1968.25	"F": 5585}
{"v": 1	"t": 1822690	"P": 1963.25	"F": 5624}
{"v": 1	"t": 1822710	"P": 1968.0	"F": 5470}
{"v": 1	"t": 1822730	"P": 1972.5	"F": 5418}
{"v": 1	"t": 1822751	"P": 1966.25	"F": 5484}
{"v": 1	"t": 1822771	"P": 1968.25	"F": 5600}
{"v": 1	"t": 1822791	"P": 1966.0	"F": 5508}
{"v": 1	"t": 1822812	"P": 1972.0	"F": 5708}
{"v": 1	"t": 1822832	"P": 1961.5	"F": 5422}
{"v": 1	"t": 1822852	"P": 1960.25	"F": 5442}
{"v": 1	"t": 1822873	"P": 1972.0	"F": 5715}
{"v": 1	"t": 1822893	"P": 1957.0	"F": 5655}
{"v": 1	"t": 1822913	"P": 1962.0	"F": 5595}
{"v": 1	"t": 1822933	"P": 1950.5	"F": 5589}
{"v": 1	"t": 1822954	"P": 1958.75	"F": 5564}
{"v": 1	"t": 1822974	"P": 1960.0	"F": 5468}
{"v": 1	"t": 1822994	"P": 1954.25	"F": 5464}
{"v": 1	"t": 1823015	"P": 1964.25	"F": 5400}
{"v": 1	"t": 1823035	"P": 1949.5	"F": 5722}
{"v": 1	"t": 1823055	"P": 1954.25	"F": 5571}
{"v": 1	"t": 1823076	"P": 1936.75	"F": 5552}
{"v": 1	"t": 1823096	"P": 1939.25	"F": 5621}
{"v": 1	"t": 1823116	"P": 1938.75	"F": 5591}
{"v": 1	"t": 1823136	"P": 1930.25	"F": 5418}
{"v": 1	"t": 1823157	"P": 1916.0	"F": 5652}
{"v": 1	"t": 1823177	"P": 1911.25	"F": 5267}
{"v": 1	"t": 1823197	"P": 1915.25	"F": 5795}
{"v": 1	"t": 1823218	"P": 1899.25	"F": 5697}
{"v": 1	"t": 1823238	"P": 1885.75	"F": 5700}
{"v": 1	"t": 1823258	"P": 1877.25	"F": 5534}
{"v": 1	"t": 1823278	"P": 1875.0	"F": 5388}
{"v": 1	"t": 1823299	"P": 1872.25	"F": 5643}
{"v": 1	"t": 1823319	"P": 1854.5	"F": 5677}
{"v": 1	"t": 1823339	"P": 1843.25	"F": 5611}
{"v": 1	"t": 1823360	"P": 1842.0	"F": 5891}
{"v": 1	"t": 1823380	"P": 1836.5	"F": 5389}
{"v": 1	"t": 1823401	"P": 1827.5	"F": 5356}
{"v": 1	"t": 1823421	"P": 1827.5	"F": 5526}
{"v": 1	"t": 1823442	"P": 1818.0	"F": 5669}
{"v": 1	"t": 1823462	"P": 1811.5	"F": 5762}
{"v": 1	"t": 1823482	"P": 1803.5	"F": 5463}
{"v": 1	"t": 1823502	"P": 1807.5	"F": 5326}
{"v": 1	"t": 1823523	"P": 1796.0	"F": 5552	"C": 45.17	"D": 3142	"sn": 54091779688249	"file": "/data/device_log/data0000.out"}
{"v": 1	"t": 1823543	"P": 1794.0	"F": 5527}
{"v": 1	"t": 1823563	"P": 1789.75	"F": 5647}
{"v": 1	"t": 1823584	"P": 1788.75	"F": 5659}
{"v": 1	"t": 1823604	"P": 1783.0	"F": 5345}
{"v": 1	"t": 1823624	"P": 1789.25	"F": 5480}
{"v": 1	"t": 1823645	"P": 1778.75	"F": 5448}
{"v": 1	"t": 1823665	"P": 1785.5	"F": 5610}
{"v": 1	"t": 1823685	"P": 1780.75	"F": 5269}
{"v": 1	"t": 1823706	"P": 1782.25	"F": 5668}
{"v": 1	"t": 1823726	"P": 1778.5	"F": 5476}
{"v": 1	"t": 1823746	"P": 1787.75	"F": 5479}
{"v": 1	"t": 1823766	"P": 1791.25	"F": 5472}
{"v": 1	"t": 1823787	"P": 1778.75	"F": 5555}
{"v": 1	"t": 1823807	"P": 1782.5	"F": 5463}
{"v": 1	"t": 1823827	"P": 1798.25	"F": 5678}
{"v": 1	"t": 1823848	"P": 1787.5	"F": 5308}
{"v": 1	"t": 1823868	"P": 1790.25	"F": 5645}
{"v": 1	"t": 1823888	"P": 1785.75	"F": 5311}
{"v": 1	"t": 1823908	"P": 1805.25	"F": 5600}
{"v": 1	"t": 1823929	"P": 1794.5	"F": 5713}
{"v": 1	"t": 1823949	"P": 1798.25	"F": 5514}
{"v": 1	"t": 1823969	"P": 1806.5	"F": 5620}
{"v": 1	"t": 1823990	"P": 1808.5	"F": 5338}
{"v": 1	"t": 1824010	"P": 1804.25	"F": 5600}
{"v": 1	"t": 1824030	"P": 1818.75	"F": 5610}
{"v": 1	"t": 1824051	"P": 1826.0	"F": 5301}
{"v": 1	"t": 1824071	"P": 1832.5	"F": 5622}
{"v": 1	"t": 1824091	"P": 1845.5	"F": 5580}
{"v": 1	"t": 1824112	"P": 1835.25	"F": 5405}
{"v": 1	"t": 1824132	"P": 1855.75	"F": 5552}
{"v": 1	"t": 1824152	"P": 1869.0	"F": 5596}
{"v": 1	"t": 1824172	"P": 1871.25	"F": 5580}
{"v": 1	"t": 1824193	"P": 1869.25	"F": 5319}
{"v": 1	"t": 1824213	"P": 1885.5	"F": 5328}
{"v": 1	"t": 1824233	"P": 1894.75	"F": 5518}
{"v": 1	"t": 1824254	"P": 1899.5	"F": 5490}
{"v": 1	"t": 1824274	"P": 1905.25	"F": 5507}
{"v": 1	"t": 1824294	"P": 1914.0	"F": 5607}
{"v": 1	"t": 1824315	"P": 1918.0	"F": 5534}
{"v": 1	"t": 1824335	"P": 1925.75	"F": 5573}
{"v": 1	"t": 1824355	"P": 1927.5	"F": 5304}
{"v": 1	"t": 1824375	"P": 1926.75	"F": 5397}
{"v": 1	"t": 1824396	"P": 1934.25	"F": 5452}
{"v": 1	"t": 1824416	"P": 1942.5	"F": 5577}
{"v": 1	"t": 1824436	"P": 1941.75	"F": 5344}
{"v": 1	"t": 1824457	"P": 1940.5	"F": 5536}
{"v": 1	"t": 1824477	"P": 1949.0	"F": 5682}
{"v": 1	"t": 1824497	"P": 1944.25	"F": 5399}
{"v": 1	"t": 1824517	"P": 1943.0	"F": 5401}
{"v": 1	"t": 1824538	"P": 1959.25	"F": 5509	"C": 45.145	"D": 3142	"sn": 54091779688249	"file": "/data/device_log/data0000.out"}
{"v": 1	"t": 1824558	"P": 1954.0	"F": 5524}
{"v": 1	"t": 1824578	"P": 1961.25	"F": 5519}
{"v": 1	"t": 1824599	"P": 1971.0	"F": 5716}
{"v": 1	"t": 1824619	"P": 1956.25	"F": 5490}
{"v": 1	"t": 1824639	"P": 1966.25	"F": 5621}
{"v": 1	"t": 1824660	"P": 1972.75	"F": 5540}
{"v": 1	"t": 1824680	"P": 1973.75	"F": 5557}
{"v": 1	"t": 1824700	"P": 1971.0	"F": 5726}
{"v": 1	"t": 1824721	"P": 1970.0	"F": 5478}
{"v": 1	"t": 1824741	"P": 1980.5	"F": 5806}
{"v": 1	"t": 1824761	"P": 1970.5	"F": 5564}
{"v": 1	"t": 1824782	"P": 1977.5	"F": 5521}
{"v": 1	"t": 1824802	"P": 1966.5	"F": 5316}
{"v": 1	"t": 1824822	"P": 1980.75	"F": 4906}
{"v": 1	"t": 1824842	"P": 1976.0	"F": 5422}
{"v": 1	"t": 1824863	"P": 1973.0	"F": 5394}
{"v": 1	"t": 1824883	"P": 1970.75	"F": 5695}
{"v": 1	"t": 1824903	"P": 1972.25	"F": 5722}
{"v": 1	"t": 1824924	"P": 1976.5	"F": 5518}
{"v": 1	"t": 1824944	"P": 1975.5	"F": 5348}
{"v": 1	"t": 1824964	"P": 1972.5	"F": 5271}
{"v": 1	"t": 1824985	"P": 1978.25	"F": 5619}
{"v": 1	"t": 1825005	"P": 1974.25	"F": 5411}
{"v": 1	"t": 1825025	"P": 1968.75	"F": 5438}
{"v": 1	"t": 1825045	"P": 1956.0	"F": 5619}
{"v": 1	"t": 1825066	"P": 1968.0	"F": 5541}
{"v": 1	"t": 1825086	"P": 1964.0	"F": 5309}
{"v": 1	"t": 1825106	"P": 1963.75	"F": 5269}
{"v": 1	"t": 1825127	"P": 1961.75	"F": 5555}
{"v": 1	"t": 1825147	"P": 1964.25	"F": 5408}
{"v": 1	"t": 1825167	"P": 1963.5	"F": 5458}
{"v": 1	"t": 1825188	"P": 1963.5	"F": 5512}
{"v": 1	"t": 1825208	"P": 1962.0	"F": 5725}
{"v": 1	"t": 1825228	"P": 1956.0	"F": 5399}
{"v": 1	"t": 1825248	"P": 1967.75	"F": 5379}
{"v": 1	"t": 1825269	"P": 1956.25	"F": 5459}
{"v": 1	"t": 1825289	"P": 1955.0	"F": 5659}
{"v": 1	"t": 1825309	"P": 1958.25	"F": 5649}
{"v": 1	"t": 1825330	"P": 1959.0	"F": 5439}
{"v": 1	"t": 1825350	"P": 1959.0	"F": 5701}
{"v": 1	"t": 1825370	"P": 1952.25	"F": 5459}
{"v": 1	"t": 1825391	"P": 1957.25	"F": 5778}
{"v": 1	"t": 1825411	"P": 1945.75	"F": 5610}
{"v": 1	"t": 1825431	"P": 1955.75	"F": 5472}
{"v": 1	"t": 1825452	"P": 1940.25	"F": 5660}
{"v": 1	"t": 1825472	"P": 1943.5	"F": 5418}
{"v": 1	"t": 1825492	"P": 1955.0	"F": 5773}
{"v": 1	"t": 1825513	"P": 1942.5	"F": 5658}
{"v": 1	"t": 1825533	"P": 1949.75	"F": 5602}
{"v": 1	"t": 1825553	"P": 1950.25	"F": 5622	"C": 45.12	"D": 3142	"sn": 54091779688249	"file": "/data/device_log/data0000.out"}
{"v": 1	"t": 1825573	"P": 1935.5	"F": 5652}
{"v": 1	"t": 1825594	"P": 1929.75	"F": 5665}
{"v": 1	"t": 1825614	"P": 1936.5	"F": 5644}
{"v": 1	"t": 1825634	"P": 1910.5	"F": 5740}
{"v": 1	"t": 1825655	"P": 1914.5	"F": 5305}
{"v": 1	"t": 1825675	"P": 1908.0	"F": 5468}
{"v": 1	"t": 1825695	"P": 1899.25	"F": 5523}
{"v": 1	"t": 1825716	"P": 1884.75	"F": 5368}
{"v": 1	"t": 1825736	"P": 1879.0	"F": 5698}
{"v": 1	"t": 1825756	"P": 1869.75	"F": 5583}
{"v": 1	"t": 1825776	"P": 1864.75	"F": 5780}
{"v": 1	"t": 1825797	"P": 1852.0	"F": 5602}
{"v": 1	"t": 1825817	"P": 1852.25	"F": 5673}
{"v": 1	"t": 1825837	"P": 1846.0	"F": 5361}
{"v": 1	"t": 1825858	"P": 1837.25	"F": 5857}
{"v": 1	"t": 1825878	"P": 1822.75	"F": 5533}
{"v": 1	"t": 1825898	"P": 1828.0	"F": 5727}
{"v": 1	"t": 1825918	"P": 1825.75	"F": 5430}
{"v": 1	"t": 1825939	"P": 1815.25	"F": 5805}
{"v": 1	"t": 1825959	"P": 1806.75	"F": 5638}
{"v": 1	"t": 1825979	"P": 1797.25	"F": 5562}
{"v": 1	"t": 1826000	"P": 1804.75	"F": 5566}
{"v": 1	"t": 1826020	"P": 1798.0	"F": 5507}
{"v": 1	"t": 1826040	"P": 1789.75	"F": 5509}
{"v": 1	"t": 1826061	"P": 1794.25	"F": 5538}
{"v": 1	"t": 1826081	"P": 1783.0	"F": 5576}
{"v": 1	"t": 1826101	"P": 1787.5	"F": 5684}
{"v": 1	"t": 1826122	"P": 1780.5	"F": 5631}
{"v": 1	"t": 1826142	"P": 1782.25	"F": 5573}
{"v": 1	"t": 1826162	"P": 1787.0	"F": 5228}
{"v": 1	"t": 1826182	"P": 1789.0	"F": 5448}
{"v": 1	"t": 1826203	"P": 1772.5	"F": 5487}
{"v": 1	"t": 1826223	"P": 1776.0	"F": 5602}
{"v": 1	"t": 1826243	"P": 1785.75	"F": 5700}
{"v": 1	"t": 1826264	"P": 1782.25	"F": 5626}
{"v": 1	"t": 1826284	"P": 1776.0	"F": 5502}
{"v": 1	"t": 1826304	"P": 1779.75	"F": 5503}
{"v": 1	"t": 1826325	"P": 1788.25	"F": 5386}
{"v": 1	"t": 1826345	"P": 1786.5	"F": 5571}
{"v": 1	"t": 1826365	"P": 1787.25	"F": 5520}
{"v": 1	"t": 1826385	"P": 1781.25	"F": 5766}
{"v": 1	"t": 1826406	"P": 1788.5	"F": 5459}
{"v": 1	"t": 1826426	"P": 1796.75	"F": 5667}
{"v": 1	"t": 1826446	"P": 1800.0	"F": 5450}
{"v": 1	"t": 1826467	"P": 1800.0	"F": 5646}
{"v": 1	"t": 1826487	"P": 1809.75	"F": 5571}
{"v": 1	"t": 1826507	"P": 1821.0	"F": 5318}
{"v": 1	"t": 1826528	"P": 1819.75	"F": 5165}
{"v": 1	"t": 1826548	"P": 1821.0	"F": 5298}
{"v": 1	"t": 1826568	"P": 1834.25	"F": 5591	"C": 45.145	"D": 3142	"sn": 54091779688249	"file": "/data/device_log/data0000.out"}
{"v": 1	"t": 1826589	"P": 1843.5	"F": 5309}
{"v": 1	"t": 1826609	"P": 1853.5	"F": 5348}
{"v": 1	"t": 1826629	"P": 1851.75	"F": 5391}
{"v": 1	"t": 1826649	"P": 1861.75	"F": 5593}
{"v": 1	"t": 1826670	"P": 1873.0	"F": 5414}
{"v": 1	"t": 1826690	"P": 1875.5	"F": 5491}
{"v": 1	"t": 1826710	"P": 1882.0	"F": 5361}
{"v": 1	"t": 1826731	"P": 1880.0	"F": 5560}
{"v": 1	"t": 1826751	"P": 1890.75	"F": 5564}
{"v": 1	"t": 1826771	"P": 1893.0	"F": 5398}
{"v": 1	"t": 1826792	"P": 1901.0	"F": 5329}
{"v": 1	"t": 1826812	"P": 1903.75	"F": 5278}
{"v": 1	"t": 1826832	"P": 1907.5	"F": 5450}
{"v": 1	"t": 1826853	"P": 1916.25	"F": 5605}
{"v": 1	"t": 1826873	"P": 1901.75	"F": 5507}
{"v": 1	"t": 1826893	"P": 1918.0	"F": 5543}
{"v": 1	"t": 1826914	"P": 1917.0	"F": 5479}
{"v": 1	"t": 1826934	"P": 1922.0	"F": 5439}
{"v": 1	"t": 1826954	"P": 1924.0	"F": 5608}
{"v": 1	"t": 1826975	"P": 1929.75	"F": 5606}
{"v": 1	"t": 1826995	"P": 1930.0	"F": 5309}
{"v": 1	"t": 1827015	"P": 1929.25	"F": 5592}
{"v": 1	"t": 1827036	"P": 1931.5	"F": 5423}
{"v": 1	"t": 1827056	"P": 1936.75	"F": 5582}
{"v": 1	"t": 1827076	"P": 1934.75	"F": 5631}
{"v": 1	"t": 1827097	"P": 1944.75	"F": 5504}
{"v": 1	"t": 1827117	"P": 1941.75	"F": 5647}
{"v": 1	"t": 1827137	"P": 1951.25	"F": 5622}
{"v": 1	"t": 1827158	"P": 1945.25	"F": 5453}
{"v": 1	"t": 1827178	"P": 1938.75	"F": 5815}
{"v": 1	"t": 1827198	"P": 1951.5	"F": 5529}
{"v": 1	"t": 1827219	"P": 1951.75	"F": 5585}
{"v": 1	"t": 1827239	"P": 1957.5	"F": 5640}
{"v": 1	"t": 1827259	"P": 1950.25	"F": 5557}
{"v": 1	"t": 1827280	"P": 1946.25	"F": 5724}
{"v": 1	"t": 1827300	"P": 1949.75	"F": 5636}
{"v": 1	"t": 1827320	"P": 1951.25	"F": 5318}
{"v": 1	"t": 1827340	"P": 1946.5	"F": 5411}
{"v": 1	"t": 1827361	"P": 1953.25	"F": 5516}
{"v": 1	"t": 1827381	"P": 1957.75	"F": 5360}
{"v": 1	"t": 1827401	"P": 1957.75	"F": 5387}
{"v": 1	"t": 1827422	"P": 1950.0	"F": 5502}
{"v": 1	"t": 1827442	"P": 1954.25	"F": 5578}
{"v": 1	"t": 1827462	"P": 1956.25	"F": 5596}
{"v": 1	"t": 1827483	"P": 1955.5	"F": 5461}
{"v": 1	"t": 1827503	"P": 1957.5	"F": 5533}
{"v": 1	"t": 1827523	"P": 1960.75	"F": 5488}
{"v": 1	"t": 1827543	"P": 1960.25	"F": 5417}
{"v": 1	"t": 1827564	"P": 1953.75	"F": 5395}
{"v": 1	"t": 1827584	"P": 1957.75	"F": 5610	"C": 45.17	"D": 3142	"sn": 54091779688249	"file": "/data/device_log/data0000.out"}
{"v": 1	"t": 1827604	"P": 1955.25	"F": 5450}
{"v": 1	"t": 1827625	"P": 1951.75	"F": 5476}
{"v": 1	"t": 1827645	"P": 1963.5	"F": 5426}
{"v": 1	"t": 1827665	"P": 1962.25	"F": 5433}
{"v": 1	"t": 1827686	"P": 1964.0	"F": 5579}
{"v": 1	"t": 1827706	"P": 1961.5	"F": 5685}
{"v": 1	"t": 1827726	"P": 1950.5	"F": 5617}
{"v": 1	"t": 1827747	"P": 1959.75	"F": 5575}
{"v": 1	"t": 1827767	"P": 1962.75	"F": 5542}
{"v": 1	"t": 1827787	"P": 1961.0	"F": 5686}
{"v": 1	"t": 1827807	"P": 1957.25	"F": 5590}
{"v": 1	"t": 1827828	"P": 1949.75	"F": 5652}
{"v": 1	"t": 1827848	"P": 1953.0	"F": 5774}
{"v": 1	"t": 1827868	"P": 1960.5	"F": 5538}
{"v": 1	"t": 1827889	"P": 1952.5	"F": 5537}
{"v": 1	"t": 1827909	"P": 1950.5	"F": 5485}
{"v": 1	"t": 1827929	"P": 1957.0	"F": 5569}
{"v": 1	"t": 1827950	"P": 1953.5	"F": 5652}
{"v": 1	"t": 1827970	"P": 1950.0	"F": 5656}
{"v": 1	"t": 1827990	"P": 1943.5	"F": 5622}
{"v": 1	"t": 1828011	"P": 1947.25	"F": 5516}
{"v": 1	"t": 1828031	"P": 1944.25	"F": 5516}
{"v": 1	"t": 1828051	"P": 1932.5	"F": 5689}
{"v": 1	"t": 1828072	"P": 1923.5	"F": 5560}
{"v": 1	"t": 1828092	"P": 1926.5	"F": 5606}
{"v": 1	"t": 1828113	"P": 1914.75	"F": 5753}
{"v": 1	"t": 1828133	"P": 1912.25	"F": 5566}
{"v": 1	"t": 1828153	"P": 1898.75	"F": 5627}
{"v": 1	"t": 1828174	"P": 1894.75	"F": 5614}
{"v": 1	"t": 1828194	"P": 1892.0	"F": 5605}
{"v": 1	"t": 1828214	"P": 1872.75	"F": 5725}
{"v": 1	"t": 1828235	"P": 1858.75	"F": 5542}
{"v": 1	"t": 1828255	"P": 1861.25	"F": 5482}
{"v": 1	"t": 1828275	"P": 1850.75	"F": 5738}
{"v": 1	"t": 1828296	"P": 1850.0	"F": 5576}
{"v": 1	"t": 1828316	"P": 1837.5	"F": 5430}
{"v": 1	"t": 1828337	"P": 1825.0	"F": 5265}
{"v": 1	"t": 1828357	"P": 1835.25	"F": 5236}
{"v": 1	"t": 1828377	"P": 1822.0	"F": 5430}
{"v": 1	"t": 1828398	"P": 1819.5	"F": 5642}
{"v": 1	"t": 1828418	"P": 1805.25	"F": 5579}
{"v": 1	"t": 1828438	"P": 1810.25	"F": 5651}
{"v": 1	"t": 1828459	"P": 1802.75	"F": 5420}
{"v": 1	"t": 1828479	"P": 1795.5	"F": 5406}
{"v": 1	"t": 1828500	"P": 1797.0	"F": 5383}
{"v": 1	"t": 1828520	"P": 1799.0	"F": 5529}
{"v": 1	"t": 1828540	"P": 1788.5	"F": 5321}
{"v": 1	"t": 1828561	"P": 1795.0	"F": 5406}
{"v": 1	"t": 1828581	"P": 1798.75	"F": 5847}
{"v": 1	"t": 1828601	"P": 1785.5	"F": 5469	"C": 45.15	"D": 3142	"sn": 54091779688249	"file": "/data/device_log/data0000.out"}
{"v": 1	"t": 1828622	"P": 1784.5	"F": 5708}
{"v": 1	"t": 1828642	"P": 1780.75	"F": 5477}
{"v": 1	"t": 1828662	"P": 1789.0	"F": 5695}
{"v": 1	"t": 1828683	"P": 1789.75	"F": 5634}
{"v": 1	"t": 1828703	"P": 1789.5	"F": 5283}
{"v": 1	"t": 1828724	"P": 1788.5	"F": 5464}
{"v": 1	"t": 1828744	"P": 1785.75	"F": 5384}
{"v": 1	"t": 1828764	"P": 1786.25	"F": 5601}
{"v": 1	"t": 1828785	"P": 1792.75	"F": 5612}
{"v": 1	"t": 1828805	"P": 1791.0	"F": 5542}
{"v": 1	"t": 1828825	"P": 1795.0	"F": 5273}
{"v": 1	"t": 1828846	"P": 1791.5	"F": 5457}
{"v": 1	"t": 1828866	"P": 1802.0	"F": 5481}
{"v": 1	"t": 1828886	"P": 1799.0	"F": 5576}
{"v": 1	"t": 1828907	"P": 1808.25	"F": 5411}
{"v": 1	"t": 1828927	"P": 1810.25	"F": 5467}
{"v": 1	"t": 1828948	"P": 1824.75	"F": 5236}
{"v": 1	"t": 1828968	"P": 1826.75	"F": 5571}
{"v": 1	"t": 1828988	"P": 1835.75	"F": 5706}
{"v": 1	"t": 1829009	"P": 1841.0	"F": 5386}
{"v": 1	"t": 1829029	"P": 1853.25	"F": 5505}
{"v": 1	"t": 1829049	"P": 1850.5	"F": 5703}
{"v": 1	"t": 1829070	"P": 1859.0	"F": 5560}
{"v": 1	"t": 1829090	"P": 1866.5	"F": 5469}
{"v": 1	"t": 1829111	"P": 1870.25	"F": 5632}
{"v": 1	"t": 1829131	"P": 1874.5	"F": 5611}
{"v": 1	"t": 1829151	"P": 1874.25	"F": 5423}
{"v": 1	"t": 1829172	"P": 1880.5	"F": 5230}
{"v": 1	"t": 1829192	"P": 1884.0	"F": 5468}
{"v": 1	"t": 1829212	"P": 1884.0	"F": 5315}
{"v": 1	"t": 1829233	"P": 1895.25	"F": 5615}
{"v": 1	"t": 1829253	"P": 1897.25	"F": 5288}
{"v": 1	"t": 1829274	"P": 1899.75	"F": 5484}
{"v": 1	"t": 1829294	"P": 1906.75	"F": 5616}
{"v": 1	"t": 1829314	"P": 1903.75	"F": 5534}
{"v": 1	"t": 1829335	"P": 1915.75	"F": 5502}
{"v": 1	"t": 1829355	"P": 1912.25	"F": 5446}
{"v": 1	"t": 1829375	"P": 1917.75	"F": 5498}
{"v": 1	"t": 1829396	"P": 1930.75	"F": 5674}
{"v": 1	"t": 1829416	"P": 1929.0	"F": 5356}
{"v": 1	"t": 1829436	"P": 1931.25	"F": 5190}
{"v": 1	"t": 1829457	"P": 1932.0	"F": 5490}
{"v": 1	"t": 1829477	"P": 1945.0	"F": 5512}
{"v": 1	"t": 1829498	"P": 1940.0	"F": 5531}
{"v": 1	"t": 1829518	"P": 1948.5	"F": 5651}
{"v": 1	"t": 1829538	"P": 1946.0	"F": 5550}
{"v": 1	"t": 1829559	"P": 1949.25	"F": 5419}
{"v": 1	"t": 1829579	"P": 1945.75	"F": 5393}
{"v": 1	"t": 1829599	"P": 1952.0	"F": 5401}
{"v": 1	"t": 1829620	"P": 1954.0	"F": 5451	"C": 45.095	"D": 3142	"sn": 54091779688249	"file": "/data/device_log/data0000.out"}
{"v": 1	"t": 1829640	"P": 1955.5	"F": 5413}
{"v": 1	"t": 1829661	"P": 1953.5	"F": 5582}
{"v": 1	"t": 1829681	"P": 1954.25	"F": 5350}
{"v": 1	"t": 1829701	"P": 1954.0	"F": 5406}
{"v": 1	"t": 1829722	"P": 1950.25	"F": 5501}
{"v": 1	"t": 1829742	"P": 1961.25	"F": 5183}
{"v": 1	"t": 1829762	"P": 1963.5	"F": 5572}
{"v": 1	"t": 1829783	"P": 1955.0	"F": 5206}
{"v": 1	"t": 1829803	"P": 1958.75	"F": 5123}
{"v": 1	"t": 1829823	"P": 1956.5	"F": 5511}
{"v": 1	"t": 1829844	"P": 1965.5	"F": 5641}
{"v": 1	"t": 1829864	"P": 1957.0	"F": 5578}
{"v": 1	"t": 1829885	"P": 1964.25	"F": 5287}
{"v": 1	"t": 1829905	"P": 1962.75	"F": 5336}
{"v": 1	"t": 1829925	"P": 1972.0	"F": 5435}
{"v": 1	"t": 1829946	"P": 1967.0	"F": 5229}
{"v": 1	"t": 1829966	"P": 1970.0	"F": 5314}
{"v": 1	"t": 1829986	"P": 1964.5	"F": 5529}
{"v": 1	"t": 1830007	"P": 1953.75	"F": 5483}
{"v": 1	"t": 1830027	"P": 1964.0	"F": 5421}
{"v": 1	"t": 1830047	"P": 1965.75	"F": 5227}
{"v": 1	"t": 1830068	"P": 1967.25	"F": 5353}
{"v": 1	"t": 1830088	"P": 1968.5	"F": 5617}
{"v": 1	"t": 1830109	"P": 1971.0	"F": 5794}
{"v": 1	"t": 1830129	"P": 1960.5	"F": 5343}
{"v": 1	"t": 1830149	"P": 1966.0	"F": 5627}
{"v": 1	"t": 1830170	"P": 1962.0	"F": 5492}
{"v": 1	"t": 1830190	"P": 1959.5	"F": 5619}
{"v": 1	"t": 1830210	"P": 1958.75	"F": 5473}
{"v": 1	"t": 1830231	"P": 1964.25	"F": 5661}
{"v": 1	"t": 1830251	"P": 1963.75	"F": 5497}
{"v": 1	"t": 1830272	"P": 1952.5	"F": 5459}
{"v": 1	"t": 1830292	"P": 1957.0	"F": 5490}
{"v": 1	"t": 1830312	"P": 1966.0	"F": 5497}
{"v": 1	"t": 1830333	"P": 1957.0	"F": 5649}
{"v": 1	"t": 1830353	"P": 1950.0	"F": 5353}
{"v": 1	"t": 1830373	"P": 1953.0	"F": 5434}
{"v": 1	"t": 1830394	"P": 1943.5	"F": 5345}
{"v": 1	"t": 1830414	"P": 1951.5	"F": 5638}
{"v": 1	"t": 1830435	"P": 1939.0	"F": 5488}
{"v": 1	"t": 1830455	"P": 1945.0	"F": 5543}
{"v": 1	"t": 1830475	"P": 1937.25	"F": 5579}
{"v": 1	"t": 1830496	"P": 1937.0	"F": 5435}
{"v": 1	"t": 1830516	"P": 1937.25	"F": 5806}
{"v": 1	"t": 1830536	"P": 1918.25	"F": 5443}
{"v": 1	"t": 1830557	"P": 1909.0	"F": 5751}
{"v": 1	"t": 1830577	"P": 1901.75	"F": 5725}
{"v": 1	"t": 1830597	"P": 1903.5	"F": 5873}
{"v": 1	"t": 1830618	"P": 1891.25	"F": 5785}
{"v": 1	"t": 1830638	"P": 1884.5	"F": 5508	"C": 45.15	"D": 3141	"sn": 54091779688249	"file": "/data/device_log/data0000.out"}
{"v": 1	"t": 1830659	"P": 1875.75	"F": 5603}
{"v": 1	"t": 1830679	"P": 1863.0	"F": 5632}
{"v": 1	"t": 1830699	"P": 1849.0	"F": 5683}
{"v": 1	"t": 1830720	"P": 1854.0	"F": 5745}
{"v": 1	"t": 1830740	"P": 1846.25	"F": 5782}
{"v": 1	"t": 1830760	"P": 1832.75	"F": 5682}
{"v": 1	"t": 1830781	"P": 1838.5	"F": 5783}
{"v": 1	"t": 1830801	"P": 1827.25	"F": 5339}
{"v": 1	"t": 1830822	"P": 1813.25	"F": 5427}
{"v": 1	"t": 1830842	"P": 1825.5	"F": 5414}
{"v": 1	"t": 1830863	"P": 1818.0	"F": 5652}
{"v": 1	"t": 1830883	"P": 1811.75	"F": 5411}
{"v": 1	"t": 1830903	"P": 1814.75	"F": 5464}
{"v": 1	"t": 1830924	"P": 1812.5	"F": 5557}
{"v": 1	"t": 1830944	"P": 1797.5	"F": 5552}
{"v": 1	"t": 1830965	"P": 1799.5	"F": 5752}
{"v": 1	"t": 1830985	"P": 1798.75	"F": 5816}
{"v": 1	"t": 1831005	"P": 1795.75	"F": 5333}
{"v": 1	"t": 1831026	"P": 1801.5	"F": 5269}
{"v": 1	"t": 1831046	"P": 1795.25	"F": 5647}
{"v": 1	"t": 1831067	"P": 1790.25	"F": 5600}
{"v": 1	"t": 1831087	"P": 1795.5	"F": 5486}
{"v": 1	"t": 1831107	"P": 1795.25	"F": 5592}
{"v": 1	"t": 1831128	"P": 1783.25	"F": 5546}
{"v": 1	"t": 1831148	"P": 1784.25	"F": 5530}
{"v": 1	"t": 1831168	"P": 1791.0	"F": 5527}
{"v": 1	"t": 1831189	"P": 1792.5	"F": 5680}
{"v": 1	"t": 1831209	"P": 1792.75	"F": 5860}
{"v": 1	"t": 1831230	"P": 1786.5	"F": 5596}
{"v": 1	"t": 1831250	"P": 1792.5	"F": 5643}
{"v": 1	"t": 1831270	"P": 1786.0	"F": 5551}
{"v": 1	"t": 1831291	"P": 1788.75	"F": 5761}
{"v": 1	"t": 1831311	"P": 1801.25	"F": 5583}
{"v": 1	"t": 1831331	"P": 1796.0	"F": 5833}
{"v": 1	"t": 1831352	"P": 1797.5	"F": 5812}
{"v": 1	"t": 1831372	"P": 1803.25	"F": 5148}
{"v": 1	"t": 1831392	"P": 1809.5	"F": 5708}
{"v": 1	"t": 1831413	"P": 1794.0	"F": 5518}
{"v": 1	"t": 1831433	"P": 1804.25	"F": 5869}
{"v": 1	"t": 1831454	"P": 1806.0	"F": 5130}
{"v": 1	"t": 1831474	"P": 1812.5	"F": 5470}
{"v": 1	"t": 1831494	"P": 1826.75	"F": 5593}
{"v": 1	"t": 1831515	"P": 1840.75	"F": 5578}
{"v": 1	"t": 1831535	"P": 1835.75	"F": 5549}
{"v": 1	"t": 1831555	"P": 1847.25	"F": 5341}
{"v": 1	"t": 1831576	"P": 1850.75	"F": 5319}
{"v": 1	"t": 1831596	"P": 1858.5	"F": 5735}
{"v": 1	"t": 1831617	"P": 1865.75	"F": 5652}
{"v": 1	"t": 1831637	"P": 1866.75	"F": 5609}
{"v": 1	"t": 1831657	"P": 1874.5	"F": 5318	"C": 45.135	"D": 3141	"sn": 54091779688249	"file": "/data/device_log/data0000.out"}
{"v": 1	"t": 1831678	"P": 1892.75	"F": 5501}
{"v": 1	"t": 1831698	"P": 1880.5	"F": 5449}
{"v": 1	"t": 1831718	"P": 1891.5	"F": 5342}
{"v": 1	"t": 1831739	"P": 1894.0	"F": 5395}
{"v": 1	"t": 1831759	"P": 1902.0	"F": 5240}
{"v": 1	"t": 1831780	"P": 1912.5	"F": 5457}
{"v": 1	"t": 1831800	"P": 1920.75	"F": 5457}
{"v": 1	"t": 1831820	"P": 1911.75	"F": 5320}
{"v": 1	"t": 1831841	"P": 1922.0	"F": 5571}
{"v": 1	"t": 1831861	"P": 1919.0	"F": 5603}
{"v": 1	"t": 1831881	"P": 1927.75	"F": 5253}
{"v": 1	"t": 1831902	"P": 1915.5	"F": 5426}
{"v": 1	"t": 1831922	"P": 1940.0	"F": 5321}
{"v": 1	"t": 1831943	"P": 1925.25	"F": 5504}
{"v": 1	"t": 1831963	"P": 1923.5	"F": 5563}
{"v": 1	"t": 1831983	"P": 1935.25	"F": 5579}
{"v": 1	"t": 1832004	"P": 1930.5	"F": 5346}
{"v": 1	"t": 1832024	"P": 1937.25	"F": 5476}
{"v": 1	"t": 1832044	"P": 1941.0	"F": 5459}
{"v": 1	"t": 1832065	"P": 1935.5	"F": 5651}
{"v": 1	"t": 1832085	"P": 1940.25	"F": 5437}
{"v": 1	"t": 1832105	"P": 1946.25	"F": 5640}
{"v": 1	"t": 1832126	"P": 1943.75	"F": 5558}
{"v": 1	"t": 1832146	"P": 1941.5	"F": 5296}
{"v": 1	"t": 1832167	"P": 1949.5	"F": 5535}
{"v": 1	"t": 1832187	"P": 1947.0	"F": 5441}
{"v": 1	"t": 1832207	"P": 1940.0	"F": 5354}
{"v": 1	"t": 1832228	"P": 1948.5	"F": 5566}
{"v": 1	"t": 1832248	"P": 1937.25	"F": 5705}
{"v": 1	"t": 1832268	"P": 1945.75	"F": 5689}
{"v": 1	"t": 1832289	"P": 1947.5	"F": 5640}
{"v": 1	"t": 1832309	"P": 1943.0	"F": 5761}
{"v": 1	"t": 1832330	"P": 1940.5	"F": 5225}
{"v": 1	"t": 1832350	"P": 1943.0	"F": 5547}
{"v": 1	"t": 1832370	"P": 1948.25	"F": 5578}
{"v": 1	"t": 1832391	"P": 1939.25	"F": 5347}
{"v": 1	"t": 1832411	"P": 1950.5	"F": 5469}
{"v": 1	"t": 1832431	"P": 1950.75	"F": 5440}
{"v": 1	"t": 1832452	"P": 1945.0	"F": 5633}
{"v": 1	"t": 1832472	"P": 1940.75	"F": 5622}
{"v": 1	"t": 1832492	"P": 1946.0	"F": 5595}
{"v": 1	"t": 1832513	"P": 1938.0	"F": 5542}
{"v": 1	"t": 1832533	"P": 1949.25	"F": 5306}
{"v": 1	"t": 1832554	"P": 1954.0	"F": 5464}
{"v": 1	"t": 1832574	"P": 1950.25	"F": 5524}
{"v": 1	"t": 1832594	"P": 1946.75	"F": 5560}
{"v": 1	"t": 1832615	"P": 1953.75	"F": 5692}
{"v": 1	"t": 1832635	"P": 1949.75	"F": 5773}
{"v": 1	"t": 1832655	"P": 1939.75	"F": 5714}
{"v": 1	"t": 1832676	"P": 1950.75	"F": 5569	"C": 45.175	"D": 3141	"sn": 54091779688249	"file": "/data/device_log/data0000.out"}
{"v": 1	"t": 1832696	"P": 1952.0	"F": 5493}
{"v": 1	"t": 1832717	"P": 1943.5	"F": 5621}
{"v": 1	"t": 1832737	"P": 1948.5	"F": 5687}
{"v": 1	"t": 1832757	"P": 1956.25	"F": 5476}
{"v": 1	"t": 1832778	"P": 1945.5	"F": 5697}
{"v": 1	"t": 1832798	"P": 1948.5	"F": 5615}
{"v": 1	"t": 1832818	"P": 1949.75	"F": 5815}
{"v": 1	"t": 1832839	"P": 1945.5	"F": 5461}
{"v": 1	"t": 1832859	"P": 1946.5	"F": 5700}
{"v": 1	"t": 1832880	"P": 1948.5	"F": 5601}
{"v": 1	"t": 1832900	"P": 1948.0	"F": 5648}
{"v": 1	"t": 1832920	"P": 1951.5	"F": 5618}
{"v": 1	"t": 1832941	"P": 1951.75	"F": 5276}
{"v": 1	"t": 1832961	"P": 1956.25	"F": 5482}
{"v": 1	"t": 1832981	"P": 1959.25	"F": 5736}
{"v": 1	"t": 1833002	"P": 1953.75	"F": 5539}
{"v": 1	"t": 1833022	"P": 1958.0	"F": 5636}
{"v": 1	"t": 1833042	"P": 1952.25	"F": 5480}
{"v": 1	"t": 1833063	"P": 1957.0	"F": 5366}
{"v": 1	"t": 1833083	"P": 1956.0	"F": 5729}
{"v": 1	"t": 1833104	"P": 1957.25	"F": 5506}
{"v": 1	"t": 1833124	"P": 1961.75	"F": 5549}
{"v": 1	"t": 1833144	"P": 1953.0	"F": 5535}
{"v": 1	"t": 1833165	"P": 1951.0	"F": 5305}
{"v": 1	"t": 1833185	"P": 1949.75	"F": 5434}
{"v": 1	"t": 1833205	"P": 1945.0	"F": 5703}
{"v": 1	"t": 1833226	"P": 1941.5	"F": 5649}
{"v": 1	"t": 1833246	"P": 1949.5	"F": 5621}
{"v": 1	"t": 1833267	"P": 1937.5	"F": 5205}
{"v": 1	"t": 1833287	"P": 1936.75	"F": 5636}
{"v": 1	"t": 1833307	"P": 1942.25	"F": 5603}
{"v": 1	"t": 1833328	"P": 1925.0	"F": 5334}
{"v": 1	"t": 1833348	"P": 1925.75	"F": 5438}
{"v": 1	"t": 1833368	"P": 1915.5	"F": 5825}
{"v": 1	"t": 1833389	"P": 1912.75	"F": 5518}
{"v": 1	"t": 1833409	"P": 1904.5	"F": 5845}
{"v": 1	"t": 1833429	"P": 1896.25	"F": 5637}
{"v": 1	"t": 1833450	"P": 1893.75	"F": 5510}
{"v": 1	"t": 1833470	"P": 1876.25	"F": 5392}
{"v": 1	"t": 1833491	"P": 1878.0	"F": 5864}
{"v": 1	"t": 1833511	"P": 1861.75	"F": 5612}
{"v": 1	"t": 1833531	"P": 1862.5	"F": 5422}
{"v": 1	"t": 1833552	"P": 1847.25	"F": 5780}
{"v": 1	"t": 1833572	"P": 1836.0	"F": 5575}
{"v": 1	"t": 1833592	"P": 1840.5	"F": 5552}
{"v": 1	"t": 1833613	"P": 1826.75	"F": 5441}
{"v": 1	"t": 1833633	"P": 1822.25	"F": 5125}
{"v": 1	"t": 1833654	"P": 1828.0	"F": 5339}
{"v": 1	"t": 1833674	"P": 1805.0	"F": 5435}
{"v": 1	"t": 1833694	"P": 1814.75	"F": 5600	"C": 45.145	"D": 3141	"sn": 54091779688249	"file": "/data/device_log/data0000.out"}
{"v": 1	"t": 1833715	"P": 1809.75	"F": 5580}
{"v": 1	"t": 1833735	"P": 1808.5	"F": 5270}
{"v": 1	"t": 1833755	"P": 1803.75	"F": 5631}
{"v": 1	"t": 1833776	"P": 1798.25	"F": 5565}
{"v": 1	"t": 1833796	"P": 1799.75	"F": 5525}
{"v": 1	"t": 1833816	"P": 1801.75	"F": 5560}
{"v": 1	"t": 1833837	"P": 1791.5	"F": 5508}
{"v": 1	"t": 1833857	"P": 1797.0	"F": 5579}
{"v": 1	"t": 1833878	"P": 1790.0	"F": 5424}
{"v": 1	"t": 1833898	"P": 1786.75	"F": 5470}
{"v": 1	"t": 1833918	"P": 1794.5	"F": 5605}
{"v": 1	"t": 1833939	"P": 1801.0	"F": 5329}
{"v": 1	"t": 1833959	"P": 1793.25	"F": 5676}
{"v": 1	"t": 1833979	"P": 1786.25	"F": 5575}
{"v": 1	"t": 1834000	"P": 1803.0	"F": 5533}
{"v": 1	"t": 1834020	"P": 1793.0	"F": 5227}
{"v": 1	"t": 1834041	"P": 1798.5	"F": 5572}
{"v": 1	"t": 1834061	"P": 1797.0	"F": 5218}
{"v": 1	"t": 1834081	"P": 1805.5	"F": 5451}
{"v": 1	"t": 1834102	"P": 1806.5	"F": 5446}
{"v": 1	"t": 1834122	"P": 1808.25	"F": 5346}
{"v": 1	"t": 1834142	"P": 1811.5	"F": 5620}
{"v": 1	"t": 1834163	"P": 1800.25	"F": 5395}
{"v": 1	"t": 1834183	"P": 1813.0	"F": 5416}
{"v": 1	"t": 1834203	"P": 1815.25	"F": 5476}
{"v": 1	"t": 1834224	"P": 1814.75	"F": 5625}
{"v": 1	"t": 1834244	"P": 1821.75	"F": 5381}
{"v": 1	"t": 1834265	"P": 1826.5	"F": 5275}
{"v": 1	"t": 1834285	"P": 1832.25	"F": 5311}
{"v": 1	"t": 1834305	"P": 1832.75	"F": 5316}
{"v": 1	"t": 1834326	"P": 1839.25	"F": 5316}
{"v": 1	"t": 1834346	"P": 1852.5	"F": 5354}
{"v": 1	"t": 1834366	"P": 1853.75	"F": 5484}
{"v": 1	"t": 1834387	"P": 1859.0	"F": 5563}
{"v": 1	"t": 1834407	"P": 1870.5	"F": 5542}
{"v": 1	"t": 1834428	"P": 1873.5	"F": 5297}
{"v": 1	"t": 1834448	"P": 1884.25	"F": 5577}
{"v": 1	"t": 1834469	"P": 1893.25	"F": 5138}
{"v": 1	"t": 1834489	"P": 1894.5	"F": 5364}
{"v": 1	"t": 1834509	"P": 1909.0	"F": 5396}
{"v": 1	"t": 1834530	"P": 1910.5	"F": 5468}
{"v": 1	"t": 1834550	"P": 1911.75	"F": 5328}
{"v": 1	"t": 1834570	"P": 1915.25	"F": 5469}
{"v": 1	"t": 1834591	"P": 1922.5	"F": 5436}
{"v": 1	"t": 1834611	"P": 1931.0	"F": 5526}
{"v": 1	"t": 1834632	"P": 1921.25	"F": 5596}
{"v": 1	"t": 1834652	"P": 1922.0	"F": 5569}
{"v": 1	"t": 1834672	"P": 1936.0	"F": 5261}
{"v": 1	"t": 1834693	"P": 1932.0	"F": 5242}
{"v": 1	"t": 1834713	"P": 1941.0	"F": 5496	"C": 45.13	"D": 3141	"sn": 54091779688249	"file": "/data/device_log/data0000.out"}
{"v": 1	"t": 1834733	"P": 1941.0	"F": 5227}
{"v": 1	"t": 1834754	"P": 1930.25	"F": 5349}
{"v": 1	"t": 1834774	"P": 1933.75	"F": 5620}
{"v": 1	"t": 1834794	"P": 1935.75	"F": 5606}
{"v": 1	"t": 1834815	"P": 1939.25	"F": 5485}
{"v": 1	"t": 1834835	"P": 1942.0	"F": 5524}
{"v": 1	"t": 1834856	"P": 1941.0	"F": 5391}
{"v": 1	"t": 1834876	"P": 1943.75	"F": 5544}
{"v": 1	"t": 1834896	"P": 1938.25	"F": 5569}
{"v": 1	"t": 1834917	"P": 1940.5	"F": 5543}
{"v": 1	"t": 1834937	"P": 1937.0	"F": 5769}
{"v": 1	"t": 1834957	"P": 1952.5	"F": 5438}
{"v": 1	"t": 1834978	"P": 1943.0	"F": 5477}
{"v": 1	"t": 1834998	"P": 1945.5	"F": 5687}
{"v": 1	"t": 1835019	"P": 1944.5	"F": 5443}
{"v": 1	"t": 1835039	"P": 1943.0	"F": 5399}
{"v": 1	"t": 1835059	"P": 1943.75	"F": 5351}
{"v": 1	"t": 1835080	"P": 1954.0	"F": 5495}
{"v": 1	"t": 1835100	"P": 1955.0	"F": 5320}
{"v": 1	"t": 1835120	"P": 1950.25	"F": 5467}
{"v": 1	"t": 1835141	"P": 1952.5	"F": 5574}
{"v": 1	"t": 1835161	"P": 1949.5	"F": 5596}
{"v": 1	"t": 1835182	"P": 1951.75	"F": 5541}
{"v": 1	"t": 1835202	"P": 1953.0	"F": 5475}
{"v": 1	"t": 1835222	"P": 1960.5	"F": 5466}
{"v": 1	"t": 1835243	"P": 1948.75	"F": 5501}
{"v": 1	"t": 1835263	"P": 1956.5	"F": 5498}
{"v": 1	"t": 1835283	"P": 1945.0	"F": 5548}
{"v": 1	"t": 1835304	"P": 1950.5	"F": 5480}
{"v": 1	"t": 1835324	"P": 1950.5	"F": 5369}
{"v": 1	"t": 1835345	"P": 1957.5	"F": 5536}
{"v": 1	"t": 1835365	"P": 1952.25	"F": 5314}
{"v": 1	"t": 1835385	"P": 1958.75	"F": 5622}
{"v": 1	"t": 1835406	"P": 1947.75	"F": 5338}
{"v": 1	"t": 1835426	"P": 1951.25	"F": 5507}
{"v": 1	"t": 1835446	"P": 1959.25	"F": 5745}
{"v": 1	"t": 1835467	"P": 1955.5	"F": 5554}
{"v": 1	"t": 1835487	"P": 1955.5	"F": 5562}
{"v": 1	"t": 1835508	"P": 1943.25	"F": 5304}
{"v": 1	"t": 1835528	"P": 1956.25	"F": 5569}
{"v": 1	"t": 1835548	"P": 1949.0	"F": 5291}
{"v": 1	"t": 1835569	"P": 1957.0	"F": 5511}
{"v": 1	"t": 1835589	"P": 1949.75	"F": 5502}
{"v": 1	"t": 1835609	"P": 1949.75	"F": 5611}
{"v": 1	"t": 1835630	"P": 1952.0	"F": 5531}
{"v": 1	"t": 1835650	"P": 1954.75	"F": 5081}
{"v": 1	"t": 1835671	"P": 1953.5	"F": 5327}
{"v": 1	"t": 1835691	"P": 1945.5	"F": 5204}
{"v": 1	"t": 1835711	"P": 1946.75	"F": 5645}
{"v": 1	"t": 1835732	"P": 1941.75	"F": 5226	"C": 45.14	"D": 3141	"sn": 54091779688249	"file": "/data/device_log/data0000.out"}
{"v": 1	"t": 1835752	"P": 1946.75	"F": 5520}
{"v": 1	"t": 1835772	"P": 1936.75	"F": 5574}
{"v": 1	"t": 1835793	"P": 1945.5	"F": 5615}
{"v": 1	"t": 1835813	"P": 1942.5	"F": 5665}
{"v": 1	"t": 1835833	"P": 1938.25	"F": 5359}
{"v": 1	"t": 1835853	"P": 1937.25	"F": 5423}
{"v": 1	"t": 1835874	"P": 1940.25	"F": 5512}
{"v": 1	"t": 1835894	"P": 1929.75	"F": 5401}
{"v": 1	"t": 1835914	"P": 1920.75	"F": 5436}
{"v": 1	"t": 1835935	"P": 1928.75	"F": 5703}
{"v": 1	"t": 1835955	"P": 1912.25	"F": 5549}
{"v": 1	"t": 1835975	"P": 1908.0	"F": 5771}
{"v": 1	"t": 1835996	"P": 1902.25	"F": 5572}
{"v": 1	"t": 1836016	"P": 1910.0	"F": 5549}
{"v": 1	"t": 1836036	"P": 1895.0	"F": 5496}
{"v": 1	"t": 1836057	"P": 1891.5	"F": 5541}
{"v": 1	"t": 1836077	"P": 1889.5	"F": 5730}
{"v": 1	"t": 1836097	"P": 1890.75	"F": 5338}
{"v": 1	"t": 1836117	"P": 1883.0	"F": 5322}
{"v": 1	"t": 1836138	"P": 1898.25	"F": 5397}
{"v": 1	"t": 1836158	"P": 1886.75	"F": 5817}
{"v": 1	"t": 1836178	"P": 1894.5	"F": 5531}
{"v": 1	"t": 1836199	"P": 1889.75	"F": 5631}
{"v": 1	"t": 1836219	"P": 1888.0	"F": 5712}
{"v": 1	"t": 1836239	"P": 1893.75	"F": 5520}
{"v": 1	"t": 1836260	"P": 1884.75	"F": 5742}
{"v": 1	"t": 1836280	"P": 1891.25	"F": 5593}
{"v": 1	"t": 1836300	"P": 1888.75	"F": 5254}
{"v": 1	"t": 1836321	"P": 1893.25	"F": 5475}
{"v": 1	"t": 1836341	"P": 1890.25	"F": 5548}
{"v": 1	"t": 1836361	"P": 1889.0	"F": 5623}
{"v": 1	"t": 1836382	"P": 1896.25	"F": 5453}
{"v": 1	"t": 1836402	"P": 1884.0	"F": 5196}
{"v": 1	"t": 1836422	"P": 1896.75	"F": 5266}
{"v": 1	"t": 1836442	"P": 1893.0	"F": 5594}
{"v": 1	"t": 1836463	"P": 1891.5	"F": 5539}
{"v": 1	"t": 1836483	"P": 1891.5	"F": 5513}
{"v": 1	"t": 1836503	"P": 1889.75	"F": 5283}
{"v": 1	"t": 1836524	"P": 1889.0	"F": 5544}
{"v": 1	"t": 1836544	"P": 1884.75	"F": 5553}
{"v": 1	"t": 1836564	"P": 1882.75	"F": 5554}
{"v": 1	"t": 1836585	"P": 1879.25	"F": 5650}
{"v": 1	"t": 1836605	"P": 1887.75	"F": 5759}
{"v": 1	"t": 1836625	"P": 1877.75	"F": 5471}
{"v": 1	"t": 1836646	"P": 1879.25	"F": 5554}
{"v": 1	"t": 1836666	"P": 1885.75	"F": 5554}
{"v": 1	"t": 1836686	"P": 1880.0	"F": 5507}
{"v": 1	"t": 1836706	"P": 1879.0	"F": 5518}
{"v": 1	"t": 1836727	"P": 1871.5	"F": 5652}
{"v": 1	"t": 1836747	"P": 1868.5	"F": 5695	"C": 45.135	"D": 3141	"sn": 54091779688249	"file": "/data/device_log/data0000.out"}
{"v": 1	"t": 1836767	"P": 1866.75	"F": 5778}
{"v": 1	"t": 1836788	"P": 1863.5	"F": 5404}
{"v": 1	"t": 1836808	"P": 1849.75	"F": 5652}
{"v": 1	"t": 1836828	"P": 1856.25	"F": 5534}
{"v": 1	"t": 1836849	"P": 1854.75	"F": 5615}
{"v": 1	"t": 1836869	"P": 1844.5	"F": 5474}
{"v": 1	"t": 1836889	"P": 1843.0	"F": 5372}
{"v": 1	"t": 1836909	"P": 1826.75	"F": 5397}
{"v": 1	"t": 1836930	"P": 1829.75	"F": 5781}
{"v": 1	"t": 1836950	"P": 1823.0	"F": 5781}
{"v": 1	"t": 1836970	"P": 1807.0	"F": 5586}
{"v": 1	"t": 1836991	"P": 1809.0	"F": 5404}
{"v": 1	"t": 1837011	"P": 1819.0	"F": 5712}
{"v": 1	"t": 1837031	"P": 1813.25	"F": 5698}
{"v": 1	"t": 1837052	"P": 1796.0	"F": 5707}
{"v": 1	"t": 1837072	"P": 1793.5	"F": 5498}
{"v": 1	"t": 1837092	"P": 1805.0	"F": 5520}
{"v": 1	"t": 1837113	"P": 1794.75	"F": 5501}
{"v": 1	"t": 1837133	"P": 1793.25	"F": 5448}
{"v": 1	"t": 1837153	"P": 1788.5	"F": 5634}
{"v": 1	"t": 1837173	"P": 1796.25	"F": 5291}
{"v": 1	"t": 1837194	"P": 1793.25	"F": 5609}
{"v": 1	"t": 1837214	"P": 1782.25	"F": 5654}
{"v": 1	"t": 1837234	"P": 1795.5	"F": 5617}
{"v": 1	"t": 1837255	"P": 1795.5	"F": 5458}
{"v": 1	"t": 1837275	"P": 1784.75	"F": 5629}
{"v": 1	"t": 1837295	"P": 1791.75	"F": 5519}
{"v": 1	"t": 1837316	"P": 1794.75	"F": 5512}
{"v": 1	"t": 1837336	"P": 1799.0	"F": 5320}
{"v": 1	"t": 1837356	"P": 1804.5	"F": 5466}
{"v": 1	"t": 1837376	"P": 1811.5	"F": 5849}
{"v": 1	"t": 1837397	"P": 1808.75	"F": 5372}
{"v": 1	"t": 1837417	"P": 1817.25	"F": 5479}
{"v": 1	"t": 1837437	"P": 1824.25	"F": 5277}
{"v": 1	"t": 1837458	"P": 1842.5	"F": 5490}
{"v": 1	"t": 1837478	"P": 1831.75	"F": 5132}
{"v": 1	"t": 1837498	"P": 1855.75	"F": 5303}
{"v": 1	"t": 1837519	"P": 1858.25	"F": 5495}
{"v": 1	"t": 1837539	"P": 1858.5	"F": 5505}
{"v": 1	"t": 1837559	"P": 1869.5	"F": 5746}
{"v": 1	"t": 1837579	"P": 1879.0	"F": 5367}
{"v": 1	"t": 1837600	"P": 1887.0	"F": 5541}
{"v": 1	"t": 1837620	"P": 1881.5	"F": 5387}
{"v": 1	"t": 1837640	"P": 1895.25	"F": 5551}
{"v": 1	"t": 1837661	"P": 1887.5	"F": 5496}
{"v": 1	"t": 1837681	"P": 1904.5	"F": 5308}
{"v": 1	"t": 1837701	"P": 1907.25	"F": 5352}
{"v": 1	"t": 1837722	"P": 1906.5	"F": 5470}
{"v": 1	"t": 1837742	"P": 1906.0	"F": 5294}
{"v": 1	"t": 1837762	"P": 1908.25	"F": 5512	"C": 45.11	"D": 3141	"sn": 54091779688249	"file": "/data/device_log/data0000.out"}
{"v": 1	"t": 1837783	"P": 1910.25	"F": 5475}
{"v": 1	"t": 1837803	"P": 1923.25	"F": 5536}
{"v": 1	"t": 1837823	"P": 1921.0	"F": 5670}
{"v": 1	"t": 1837844	"P": 1930.0	"F": 5773}
{"v": 1	"t": 1837864	"P": 1922.0	"F": 5409}
{"v": 1	"t": 1837884	"P": 1929.25	"F": 5800}
{"v": 1	"t": 1837904	"P": 1928.75	"F": 5627}
{"v": 1	"t": 1837925	"P": 1931.0	"F": 5525}
{"v": 1	"t": 1837945	"P": 1930.75	"F": 5569}
{"v": 1	"t": 1837966	"P": 1927.5	"F": 5531}
{"v": 1	"t": 1837986	"P": 1935.75	"F": 5455}
{"v": 1	"t": 1838006	"P": 1936.25	"F": 5590}
{"v": 1	"t": 1838027	"P": 1935.25	"F": 5808}
{"v": 1	"t": 1838047	"P": 1928.0	"F": 5483}
{"v": 1	"t": 1838067	"P": 1936.0	"F": 5502}
{"v": 1	"t": 1838087	"P": 1927.5	"F": 5551}
{"v": 1	"t": 1838108	"P": 1935.25	"F": 5273}
{"v": 1	"t": 1838128	"P": 1925.75	"F": 5528}
{"v": 1	"t": 1838148	"P": 1934.5	"F": 5646}
{"v": 1	"t": 1838169	"P": 1935.25	"F": 5560}
{"v": 1	"t": 1838189	"P": 1933.25	"F": 5346}
{"v": 1	"t": 1838210	"P": 1934.5	"F": 5655}
{"v": 1	"t": 1838230	"P": 1930.0	"F": 5565}
{"v": 1	"t": 1838250	"P": 1935.5	"F": 5593}
{"v": 1	"t": 1838270	"P": 1935.75	"F": 4919}
{"v": 1	"t": 1838291	"P": 1953.0	"F": 5437}
{"v": 1	"t": 1838311	"P": 1944.0	"F": 5366}
{"v": 1	"t": 1838331	"P": 1939.25	"F": 5262}
{"v": 1	"t": 1838352	"P": 1946.0	"F": 5676}
{"v": 1	"t": 1838372	"P": 1941.25	"F": 5511}
{"v": 1	"t": 1838392	"P": 1954.25	"F": 5351}
{"v": 1	"t": 1838413	"P": 1953.25	"F": 5451}
{"v": 1	"t": 1838433	"P": 1947.0	"F": 5632}
{"v": 1	"t": 1838453	"P": 1957.25	"F": 5648}
{"v": 1	"t": 1838474	"P": 1953.25	"F": 5631}
{"v": 1	"t": 1838494	"P": 1952.75	"F": 5577}
{"v": 1	"t": 1838514	"P": 1944.75	"F": 5516}
{"v": 1	"t": 1838535	"P": 1943.25	"F": 5434}
{"v": 1	"t": 1838555	"P": 1956.25	"F": 5457}
{"v": 1	"t": 1838575	"P": 1947.5	"F": 5246}
{"v": 1	"t": 1838595	"P": 1947.75	"F": 5277}
{"v": 1	"t": 1838616	"P": 1956.75	"F": 5381}
{"v": 1	"t": 1838636	"P": 1961.5	"F": 5481}
{"v": 1	"t": 1838656	"P": 1963.5	"F": 5495}
{"v": 1	"t": 1838677	"P": 1952.25	"F": 5503}
{"v": 1	"t": 1838697	"P": 1951.5	"F": 5663}
{"v": 1	"t": 1838717	"P": 1954.75	"F": 5494}
{"v": 1	"t": 1838737	"P": 1943.25	"F": 5707}
{"v": 1	"t": 1838758	"P": 1943.0	"F": 5457}
{"v": 1	"t": 1838778	"P": 1937.75	"F": 5444	"C": 45.14	"D": 3141	"sn": 54091779688249	"file": "/data/device_log/data0000.out"}
{"v": 1	"t": 1838798	"P": 1926.25	"F": 5517}
{"v": 1	"t": 1838819	"P": 1922.0	"F": 5378}
{"v": 1	"t": 1838839	"P": 1915.5	"F": 5482}
{"v": 1	"t": 1838859	"P": 1915.0	"F": 5791}
{"v": 1	"t": 1838880	"P": 1893.5	"F": 5465}
{"v": 1	"t": 1838900	"P": 1887.0	"F": 5470}
{"v": 1	"t": 1838920	"P": 1883.75	"F": 5637}
{"v": 1	"t": 1838941	"P": 1866.5	"F": 5726}
{"v": 1	"t": 1838961	"P": 1868.75	"F": 5608}
{"v": 1	"t": 1838981	"P": 1859.5	"F": 5694}
{"v": 1	"t": 1839001	"P": 1850.25	"F": 5488}
{"v": 1	"t": 1839022	"P": 1833.0	"F": 5320}
{"v": 1	"t": 1839042	"P": 1835.0	"F": 5591}
{"v": 1	"t": 1839062	"P": 1833.0	"F": 5605}
{"v": 1	"t": 1839083	"P": 1828.25	"F": 5609}
{"v": 1	"t": 1839103	"P": 1821.0	"F": 5588}
{"v": 1	"t": 1839123	"P": 1818.25	"F": 5591}
{"v": 1	"t": 1839144	"P": 1815.25	"F": 5552}
{"v": 1	"t": 1839164	"P": 1802.5	"F": 5540}
{"v": 1	"t": 1839184	"P": 1806.75	"F": 5583}
{"v": 1	"t": 1839204	"P": 1803.5	"F": 5551}
{"v": 1	"t": 1839225	"P": 1805.0	"F": 5649}
{"v": 1	"t": 1839245	"P": 1789.25	"F": 5507}
{"v": 1	"t": 1839265	"P": 1800.5	"F": 5671}
{"v": 1	"t": 1839286	"P": 1793.25	"F": 5230}
{"v": 1	"t": 1839306	"P": 1791.5	"F": 5645}
{"v": 1	"t": 1839326	"P": 1792.0	"F": 5768}
{"v": 1	"t": 1839347	"P": 1794.0	"F": 5613}
{"v": 1	"t": 1839367	"P": 1787.25	"F": 5461}
{"v": 1	"t": 1839387	"P": 1791.5	"F": 5228}
{"v": 1	"t": 1839407	"P": 1793.5	"F": 5749}
{"v": 1	"t": 1839428	"P": 1794.25	"F": 5670}
{"v": 1	"t": 1839448	"P": 1793.75	"F": 5632}
{"v": 1	"t": 1839468	"P": 1790.5	"F": 5446}
{"v": 1	"t": 1839489	"P": 1799.25	"F": 5385}
{"v": 1	"t": 1839509	"P": 1792.25	"F": 5494}
{"v": 1	"t": 1839529	"P": 1793.25	"F": 5585}
{"v": 1	"t": 1839550	"P": 1794.0	"F": 5764}
{"v": 1	"t": 1839570	"P": 1796.5	"F": 5567}
{"v": 1	"t": 1839590	"P": 1791.25	"F": 5414}
{"v": 1	"t": 1839610	"P": 1802.5	"F": 5482}
{"v": 1	"t": 1839631	"P": 1795.0	"F": 5607}
{"v": 1	"t": 1839651	"P": 1803.0	"F": 5451}
{"v": 1	"t": 1839671	"P": 1806.75	"F": 5454}
{"v": 1	"t": 1839692	"P": 1808.75	"F": 5678}
{"v": 1	"t": 1839712	"P": 1808.25	"F": 5368}
{"v": 1	"t": 1839732	"P": 1818.25	"F": 5672}
{"v": 1	"t": 1839753	"P": 1824.0	"F": 5346}
{"v": 1	"t": 1839773	"P": 1836.0	"F": 5446}
{"v": 1	"t": 1839793	"P": 1840.5	"F": 5338	"C": 45.115	"D": 3141	"sn": 54091779688249	"file": "/data/device_log/data0000.out"}
{"v": 1	"t": 1839814	"P": 1857.5	"F": 5209}
{"v": 1	"t": 1839834	"P": 1852.75	"F": 5175}
{"v": 1	"t": 1839854	"P": 1863.0	"F": 5504}
{"v": 1	"t": 1839874	"P": 1862.25	"F": 5013}
{"v": 1	"t": 1839895	"P": 1873.0	"F": 5342}
{"v": 1	"t": 1839915	"P": 1878.25	"F": 5722}
{"v": 1	"t": 1839935	"P": 1883.0	"F": 5532}
{"v": 1	"t": 1839956	"P": 1880.5	"F": 5515}
{"v": 1	"t": 1839976	"P": 1892.5	"F": 5484}
{"v": 1	"t": 1839996	"P": 1895.5	"F": 5654}
{"v": 1	"t": 1840017	"P": 1888.0	"F": 5235}
{"v": 1	"t": 1840037	"P": 1891.5	"F": 5719}
{"v": 1	"t": 1840057	"P": 1885.5	"F": 5429}
{"v": 1	"t": 1840077	"P": 1895.25	"F": 5414}
{"v": 1	"t": 1840098	"P": 1887.0	"F": 5642}
{"v": 1	"t": 1840118	"P": 1890.75	"F": 5380}
{"v": 1	"t": 1840138	"P": 1895.0	"F": 5716}
{"v": 1	"t": 1840159	"P": 1896.0	"F": 5530}
{"v": 1	"t": 1840179	"P": 1894.0	"F": 5658}
{"v": 1	"t": 1840199	"P": 1897.0	"F": 5854}
{"v": 1	"t": 1840219	"P": 1906.75	"F": 5484}
{"v": 1	"t": 1840240	"P": 1900.0	"F": 5531}
{"v": 1	"t": 1840260	"P": 1905.0	"F": 5558}
{"v": 1	"t": 1840280	"P": 1902.75	"F": 5520}
{"v": 1	"t": 1840301	"P": 1902.0	"F": 5863}
{"v": 1	"t": 1840321	"P": 1900.25	"F": 5489}
{"v": 1	"t": 1840341	"P": 1901.25	"F": 5625}
{"v": 1	"t": 1840362	"P": 1893.0	"F": 5510}
{"v": 1	"t": 1840382	"P": 1891.0	"F": 5326}
{"v": 1	"t": 1840402	"P": 1893.0	"F": 5479}
{"v": 1	"t": 1840422	"P": 1901.0	"F": 5423}
{"v": 1	"t": 1840443	"P": 1898.5	"F": 5416}
{"v": 1	"t": 1840463	"P": 1898.75	"F": 5478}
{"v": 1	"t": 1840483	"P": 1897.25	"F": 5235}
{"v": 1	"t": 1840504	"P": 1903.5	"F": 5390}
{"v": 1	"t": 1840524	"P": 1900.5	"F": 5424}
{"v": 1	"t": 1840544	"P": 1906.0	"F": 5417}
{"v": 1	"t": 1840565	"P": 1900.25	"F": 5275}
{"v": 1	"t": 1840585	"P": 1912.5	"F": 5492}
{"v": 1	"t": 1840605	"P": 1902.25	"F": 5592}
{"v": 1	"t": 1840626	"P": 1901.0	"F": 5340}
{"v": 1	"t": 1840646	"P": 1908.75	"F": 5540}
{"v": 1	"t": 1840666	"P": 1911.0	"F": 5431}
{"v": 1	"t": 1840686	"P": 1913.25	"F": 5668}
{"v": 1	"t": 1840707	"P": 1904.0	"F": 5620}
{"v": 1	"t": 1840727	"P": 1905.5	"F": 5600}
{"v": 1	"t": 1840747	"P": 1908.5	"F": 5504}
{"v": 1	"t": 1840768	"P": 1909.0	"F": 5538}
{"v": 1	"t": 1840788	"P": 1906.75	"F": 5445}
{"v": 1	"t": 1840808	"P": 1906.5	"F": 5466	"C": 45.145	"D": 3141	"sn": 54091779688249	"file": "/data/device_log/data0000.out"}
{"v": 1	"t": 1840828	"P": 1914.0	"F": 5557}
{"v": 1	"t": 1840849	"P": 1904.0	"F": 5549}
{"v": 1	"t": 1840869	"P": 1912.0	"F": 5532}
{"v": 1	"t": 1840889	"P": 1907.75	"F": 5522}
{"v": 1	"t": 1840910	"P": 1916.75	"F": 5552}
{"v": 1	"t": 1840930	"P": 1901.75	"F": 5779}
{"v": 1	"t": 1840950	"P": 1915.5	"F": 5488}
{"v": 1	"t": 1840971	"P": 1906.75	"F": 5536}
{"v": 1	"t": 1840991	"P": 1916.25	"F": 5663}
{"v": 1	"t": 1841011	"P": 1917.0	"F": 5351}
{"v": 1	"t": 1841032	"P": 1917.25	"F": 5749}
{"v": 1	"t": 1841052	"P": 1910.25	"F": 5555}
{"v": 1	"t": 1841072	"P": 1922.75	"F": 5597}
{"v": 1	"t": 1841093	"P": 1918.0	"F": 5370}
{"v": 1	"t": 1841113	"P": 1911.0	"F": 5488}
{"v": 1	"t": 1841133	"P": 1912.5	"F": 5547}
{"v": 1	"t": 1841153	"P": 1918.25	"F": 5410}
{"v": 1	"t": 1841174	"P": 1920.25	"F": 5734}
{"v": 1	"t": 1841194	"P": 1911.5	"F": 5471}
{"v": 1	"t": 1841214	"P": 1916.0	"F": 5378}
{"v": 1	"t": 1841235	"P": 1920.25	"F": 5494}
{"v": 1	"t": 1841255	"P": 1916.25	"F": 5423}
{"v": 1	"t": 1841275	"P": 1905.75	"F": 5523}
{"v": 1	"t": 1841296	"P": 1921.25	"F": 5455}
{"v": 1	"t": 1841316	"P": 1918.25	"F": 5629}
{"v": 1	"t": 1841336	"P": 1916.25	"F": 5509}
{"v": 1	"t": 1841356	"P": 1916.75	"F": 5831}
{"v": 1	"t": 1841377	"P": 1915.5	"F": 5368}
{"v": 1	"t": 1841397	"P": 1905.5	"F": 5481}
{"v": 1	"t": 1841417	"P": 1919.0	"F": 5410}
{"v": 1	"t": 1841438	"P": 1917.5	"F": 5381}
{"v": 1	"t": 1841458	"P": 1913.0	"F": 5650}
{"v": 1	"t": 1841478	"P": 1915.5	"F": 5411}
{"v": 1	"t": 1841498	"P": 1919.75	"F": 5559}
{"v": 1	"t": 1841519	"P": 1913.25	"F": 5559}
{"v": 1	"t": 1841539	"P": 1911.0	"F": 5395}
{"v": 1	"t": 1841559	"P": 1911.75	"F": 5604}
{"v": 1	"t": 1841580	"P": 1925.5	"F": 5637}
{"v": 1	"t": 1841600	"P": 1915.5	"F": 5781}
{"v": 1	"t": 1841620	"P": 1919.25	"F": 5589}
{"v": 1	"t": 1841641	"P": 1912.5	"F": 5407}
{"v": 1	"t": 1841661	"P": 1914.75	"F": 5487}
{"v": 1	"t": 1841681	"P": 1918.5	"F": 5534}
{"v": 1	"t": 1841702	"P": 1912.0	"F": 5157}
{"v": 1	"t": 1841722	"P": 1916.75	"F": 5422}
{"v": 1	"t": 1841742	"P": 1913.75	"F": 5302}
{"v": 1	"t": 1841762	"P": 1915.25	"F": 5441}
{"v": 1	"t": 1841783	"P": 1917.25	"F": 5841}
{"v": 1	"t": 1841803	"P": 1909.0	"F": 5473}
{"v": 1	"t": 1841823	"P": 1906.5	"F": 5274	"C": 45.135	"D": 3141	"sn": 54091779688249	"file": "/data/device_log/data0000.out"}
{"v": 1	"t": 1841844	"P": 1910.75	"F": 5421}
{"v": 1	"t": 1841864	"P": 1901.75	"F": 5511}
{"v": 1	"t": 1841885	"P": 1910.0	"F": 5473}
{"v": 1	"t": 1841905	"P": 1912.0	"F": 5458}
{"v": 1	"t": 1841925	"P": 1911.25	"F": 5729}
{"v": 1	"t": 1841946	"P": 1897.75	"F": 5302}
{"v": 1	"t": 1841966	"P": 1914.5	"F": 5626}
{"v": 1	"t": 1841986	"P": 1898.75	"F": 5718}
{"v": 1	"t": 1842007	"P": 1899.0	"F": 5582}
{"v": 1	"t": 1842027	"P": 1904.75	"F": 5483}
{"v": 1	"t": 1842047	"P": 1894.25	"F": 5676}
{"v": 1	"t": 1842068	"P": 1889.75	"F": 5651}
{"v": 1	"t": 1842088	"P": 1886.5	"F": 5684}
{"v": 1	"t": 1842108	"P": 1887.0	"F": 5680}
{"v": 1	"t": 1842129	"P": 1883.75	"F": 5588}
{"v": 1	"t": 1842149	"P": 1885.5	"F": 5373}
{"v": 1	"t": 1842169	"P": 1865.5	"F": 5027}
{"v": 1	"t": 1842190	"P": 1876.25	"F": 5456}
{"v": 1	"t": 1842210	"P": 1863.0	"F": 5611}
{"v": 1	"t": 1842230	"P": 1849.25	"F": 5549}
{"v": 1	"t": 1842250	"P": 1862.0	"F": 5515}
{"v": 1	"t": 1842271	"P": 1856.0	"F": 5573}
{"v": 1	"t": 1842291	"P": 1854.25	"F": 5648}
{"v": 1	"t": 1842311	"P": 1841.75	"F": 5306}
{"v": 1	"t": 1842332	"P": 1841.75	"F": 5273}
{"v": 1	"t": 1842352	"P": 1846.25	"F": 5474}
{"v": 1	"t": 1842372	"P": 1834.5	"F": 5446}
{"v": 1	"t": 1842393	"P": 1831.25	"F": 5651}
{"v": 1	"t": 1842413	"P": 1835.0	"F": 5504}
{"v": 1	"t": 1842433	"P": 1835.25	"F": 5565}
{"v": 1	"t": 1842454	"P": 1818.25	"F": 5568}
{"v": 1	"t": 1842474	"P": 1824.0	"F": 5573}
{"v": 1	"t": 1842494	"P": 1822.5	"F": 5372}
{"v": 1	"t": 1842515	"P": 1819.0	"F": 5581}
{"v": 1	"t": 1842535	"P": 1816.25	"F": 5686}
{"v": 1	"t": 1842555	"P": 1826.5	"F": 5690}
{"v": 1	"t": 1842575	"P": 1814.5	"F": 5553}
{"v": 1	"t": 1842596	"P": 1808.25	"F": 5261}
{"v": 1	"t": 1842616	"P": 1827.0	"F": 5430}
{"v": 1	"t": 1842636	"P": 1805.25	"F": 5523}
{"v": 1	"t": 1842657	"P": 1807.75	"F": 5569}
{"v": 1	"t": 1842677	"P": 1805.5	"F": 5716}
{"v": 1	"t": 1842697	"P": 1810.5	"F": 5629}
{"v": 1	"t": 1842717	"P": 1805.5	"F": 5464}
{"v": 1	"t": 1842738	"P": 1809.0	"F": 5242}
{"v": 1	"t": 1842758	"P": 1799.0	"F": 5511}
{"v": 1	"t": 1842778	"P": 1805.75	"F": 5738}
{"v": 1	"t": 1842799	"P": 1798.25	"F": 5554}
{"v": 1	"t": 1842819	"P": 1809.75	"F": 5662}
{"v": 1	"t": 1842839	"P": 1805.75	"F": 5534	"C": 45.14	"D": 3141	"sn": 54091779688249	"file": "/data/device_log/data0000.out"}
{"v": 1	"t": 1842860	"P": 1803.5	"F": 5238}
{"v": 1	"t": 1842880	"P": 1798.5	"F": 5366}
{"v": 1	"t": 1842900	"P": 1803.75	"F": 5607}
{"v": 1	"t": 1842920	"P": 1799.75	"F": 5668}
{"v": 1	"t": 1842941	"P": 1809.5	"F": 5406}
{"v": 1	"t": 1842961	"P": 1811.5	"F": 5511}
{"v": 1	"t": 1842981	"P": 1810.25	"F": 5616}
{"v": 1	"t": 1843002	"P": 1811.5	"F": 5669}
{"v": 1	"t": 1843022	"P": 1830.0	"F": 5547}
{"v": 1	"t": 1843042	"P": 1825.5	"F": 5385}
{"v": 1	"t": 1843063	"P": 1836.75	"F": 5274}
{"v": 1	"t": 1843083	"P": 1829.25	"F": 5299}
{"v": 1	"t": 1843103	"P": 1849.0	"F": 5626}
{"v": 1	"t": 1843124	"P": 1854.0	"F": 5522}
{"v": 1	"t": 1843144	"P": 1855.25	"F": 5507}
{"v": 1	"t": 1843164	"P": 1857.0	"F": 5643}
```
