## Supplementary Data Files 1 for "Inexpensive multi-patient respiratory monitoring system for helmet ventilation during COVID-19 pandemic": device_raw_waveforms_inspiratory.json (part 5 of 6)

```
{"v": 1	"t": 1843185	"P": 1859.0	"F": 5204}
{"v": 1	"t": 1843205	"P": 1868.75	"F": 5349}
{"v": 1	"t": 1843225	"P": 1876.0	"F": 5324}
{"v": 1	"t": 1843245	"P": 1880.75	"F": 5524}
{"v": 1	"t": 1843266	"P": 1884.5	"F": 5407}
{"v": 1	"t": 1843286	"P": 1887.75	"F": 5472}
{"v": 1	"t": 1843306	"P": 1892.25	"F": 5572}
{"v": 1	"t": 1843327	"P": 1896.75	"F": 5396}
{"v": 1	"t": 1843347	"P": 1893.75	"F": 5437}
{"v": 1	"t": 1843367	"P": 1899.25	"F": 5666}
{"v": 1	"t": 1843387	"P": 1914.5	"F": 5544}
{"v": 1	"t": 1843408	"P": 1900.25	"F": 5425}
{"v": 1	"t": 1843428	"P": 1905.25	"F": 5224}
{"v": 1	"t": 1843448	"P": 1912.5	"F": 5364}
{"v": 1	"t": 1843469	"P": 1905.75	"F": 5385}
{"v": 1	"t": 1843489	"P": 1908.25	"F": 5435}
{"v": 1	"t": 1843509	"P": 1908.75	"F": 5371}
{"v": 1	"t": 1843530	"P": 1909.0	"F": 5603}
{"v": 1	"t": 1843550	"P": 1917.5	"F": 5493}
{"v": 1	"t": 1843570	"P": 1915.75	"F": 5353}
{"v": 1	"t": 1843590	"P": 1911.75	"F": 5577}
{"v": 1	"t": 1843611	"P": 1920.0	"F": 5407}
{"v": 1	"t": 1843631	"P": 1913.75	"F": 5671}
{"v": 1	"t": 1843651	"P": 1924.25	"F": 5435}
{"v": 1	"t": 1843672	"P": 1914.0	"F": 5702}
{"v": 1	"t": 1843692	"P": 1923.25	"F": 5655}
{"v": 1	"t": 1843712	"P": 1924.0	"F": 5706}
{"v": 1	"t": 1843733	"P": 1917.25	"F": 5439}
{"v": 1	"t": 1843753	"P": 1925.5	"F": 5534}
{"v": 1	"t": 1843773	"P": 1918.0	"F": 5624}
{"v": 1	"t": 1843794	"P": 1926.75	"F": 5418}
{"v": 1	"t": 1843814	"P": 1927.25	"F": 5600}
{"v": 1	"t": 1843834	"P": 1917.25	"F": 5635}
{"v": 1	"t": 1843855	"P": 1924.5	"F": 5735	"C": 45.08	"D": 3141	"sn": 54091779688249	"file": "/data/device_log/data0000.out"}
{"v": 1	"t": 1843875	"P": 1929.0	"F": 5477}
{"v": 1	"t": 1843895	"P": 1935.25	"F": 5553}
{"v": 1	"t": 1843915	"P": 1930.25	"F": 5616}
{"v": 1	"t": 1843936	"P": 1922.75	"F": 5516}
{"v": 1	"t": 1843956	"P": 1935.25	"F": 5456}
{"v": 1	"t": 1843976	"P": 1939.25	"F": 5316}
{"v": 1	"t": 1843997	"P": 1931.75	"F": 5441}
{"v": 1	"t": 1844017	"P": 1937.5	"F": 5790}
{"v": 1	"t": 1844037	"P": 1935.0	"F": 5660}
{"v": 1	"t": 1844058	"P": 1938.75	"F": 5770}
{"v": 1	"t": 1844078	"P": 1932.0	"F": 5418}
{"v": 1	"t": 1844098	"P": 1932.5	"F": 5742}
{"v": 1	"t": 1844118	"P": 1937.5	"F": 5491}
{"v": 1	"t": 1844139	"P": 1942.5	"F": 5274}
{"v": 1	"t": 1844159	"P": 1935.5	"F": 5413}
{"v": 1	"t": 1844179	"P": 1937.25	"F": 5619}
{"v": 1	"t": 1844200	"P": 1932.25	"F": 5399}
{"v": 1	"t": 1844220	"P": 1938.75	"F": 5442}
{"v": 1	"t": 1844240	"P": 1932.75	"F": 5584}
{"v": 1	"t": 1844260	"P": 1937.5	"F": 5279}
{"v": 1	"t": 1844281	"P": 1932.75	"F": 5433}
{"v": 1	"t": 1844301	"P": 1935.5	"F": 5561}
{"v": 1	"t": 1844321	"P": 1925.5	"F": 5486}
{"v": 1	"t": 1844342	"P": 1939.75	"F": 5724}
{"v": 1	"t": 1844362	"P": 1925.5	"F": 5280}
{"v": 1	"t": 1844382	"P": 1939.5	"F": 5588}
{"v": 1	"t": 1844403	"P": 1935.25	"F": 5547}
{"v": 1	"t": 1844423	"P": 1935.5	"F": 5693}
{"v": 1	"t": 1844443	"P": 1931.75	"F": 5654}
{"v": 1	"t": 1844464	"P": 1929.75	"F": 5598}
{"v": 1	"t": 1844484	"P": 1926.0	"F": 5386}
{"v": 1	"t": 1844504	"P": 1921.5	"F": 5388}
{"v": 1	"t": 1844525	"P": 1931.75	"F": 5451}
{"v": 1	"t": 1844545	"P": 1929.75	"F": 5395}
{"v": 1	"t": 1844565	"P": 1923.75	"F": 5588}
{"v": 1	"t": 1844585	"P": 1916.25	"F": 5629}
{"v": 1	"t": 1844606	"P": 1922.75	"F": 5687}
{"v": 1	"t": 1844626	"P": 1922.25	"F": 5604}
{"v": 1	"t": 1844646	"P": 1925.5	"F": 5668}
{"v": 1	"t": 1844667	"P": 1913.75	"F": 5424}
{"v": 1	"t": 1844687	"P": 1924.0	"F": 5588}
{"v": 1	"t": 1844707	"P": 1921.5	"F": 5341}
{"v": 1	"t": 1844727	"P": 1923.75	"F": 5664}
{"v": 1	"t": 1844748	"P": 1918.25	"F": 5561}
{"v": 1	"t": 1844768	"P": 1916.25	"F": 5569}
{"v": 1	"t": 1844788	"P": 1923.0	"F": 5674}
{"v": 1	"t": 1844809	"P": 1927.0	"F": 5693}
{"v": 1	"t": 1844829	"P": 1909.75	"F": 5715}
{"v": 1	"t": 1844849	"P": 1912.5	"F": 5424}
{"v": 1	"t": 1844870	"P": 1916.25	"F": 5449	"C": 45.14	"D": 3140	"sn": 54091779688249	"file": "/data/device_log/data0000.out"}
{"v": 1	"t": 1844890	"P": 1922.25	"F": 5395}
{"v": 1	"t": 1844910	"P": 1920.25	"F": 5578}
{"v": 1	"t": 1844930	"P": 1908.25	"F": 5720}
{"v": 1	"t": 1844951	"P": 1915.25	"F": 5516}
{"v": 1	"t": 1844971	"P": 1917.5	"F": 5293}
{"v": 1	"t": 1844992	"P": 1906.5	"F": 5552}
{"v": 1	"t": 1845012	"P": 1907.5	"F": 5608}
{"v": 1	"t": 1845032	"P": 1909.25	"F": 5642}
{"v": 1	"t": 1845053	"P": 1901.5	"F": 5593}
{"v": 1	"t": 1845073	"P": 1894.25	"F": 5652}
{"v": 1	"t": 1845093	"P": 1896.75	"F": 5465}
{"v": 1	"t": 1845114	"P": 1890.25	"F": 5837}
{"v": 1	"t": 1845134	"P": 1879.25	"F": 5450}
{"v": 1	"t": 1845154	"P": 1868.0	"F": 5605}
{"v": 1	"t": 1845174	"P": 1871.5	"F": 5569}
{"v": 1	"t": 1845195	"P": 1868.5	"F": 5638}
{"v": 1	"t": 1845215	"P": 1855.75	"F": 5531}
{"v": 1	"t": 1845235	"P": 1854.75	"F": 5497}
{"v": 1	"t": 1845256	"P": 1843.0	"F": 5207}
{"v": 1	"t": 1845276	"P": 1841.25	"F": 5556}
{"v": 1	"t": 1845296	"P": 1831.25	"F": 5450}
{"v": 1	"t": 1845317	"P": 1825.25	"F": 5605}
{"v": 1	"t": 1845337	"P": 1833.75	"F": 5519}
{"v": 1	"t": 1845357	"P": 1812.25	"F": 5695}
{"v": 1	"t": 1845377	"P": 1826.75	"F": 5440}
{"v": 1	"t": 1845398	"P": 1811.75	"F": 5494}
{"v": 1	"t": 1845418	"P": 1811.25	"F": 5407}
{"v": 1	"t": 1845438	"P": 1805.5	"F": 5615}
{"v": 1	"t": 1845459	"P": 1812.0	"F": 5559}
{"v": 1	"t": 1845479	"P": 1803.75	"F": 5646}
{"v": 1	"t": 1845500	"P": 1798.5	"F": 5528}
{"v": 1	"t": 1845520	"P": 1800.25	"F": 5384}
{"v": 1	"t": 1845541	"P": 1780.25	"F": 5519}
{"v": 1	"t": 1845561	"P": 1797.0	"F": 5623}
{"v": 1	"t": 1845581	"P": 1784.0	"F": 5604}
{"v": 1	"t": 1845602	"P": 1789.5	"F": 5598}
{"v": 1	"t": 1845622	"P": 1792.5	"F": 5551}
{"v": 1	"t": 1845642	"P": 1786.5	"F": 5447}
{"v": 1	"t": 1845662	"P": 1795.25	"F": 5656}
{"v": 1	"t": 1845683	"P": 1779.25	"F": 5276}
{"v": 1	"t": 1845703	"P": 1782.75	"F": 5306}
{"v": 1	"t": 1845723	"P": 1794.75	"F": 5641}
{"v": 1	"t": 1845744	"P": 1793.25	"F": 5521}
{"v": 1	"t": 1845764	"P": 1789.25	"F": 5568}
{"v": 1	"t": 1845784	"P": 1796.75	"F": 5586}
{"v": 1	"t": 1845805	"P": 1797.0	"F": 5374}
{"v": 1	"t": 1845825	"P": 1808.75	"F": 5469}
{"v": 1	"t": 1845845	"P": 1799.0	"F": 5478}
{"v": 1	"t": 1845866	"P": 1815.0	"F": 5613}
{"v": 1	"t": 1845886	"P": 1824.75	"F": 5139	"C": 45.135	"D": 3140	"sn": 54091779688249	"file": "/data/device_log/data0000.out"}
{"v": 1	"t": 1845906	"P": 1835.0	"F": 5503}
{"v": 1	"t": 1845927	"P": 1843.5	"F": 5702}
{"v": 1	"t": 1845947	"P": 1843.0	"F": 5361}
{"v": 1	"t": 1845967	"P": 1850.0	"F": 5348}
{"v": 1	"t": 1845987	"P": 1868.75	"F": 5338}
{"v": 1	"t": 1846008	"P": 1868.0	"F": 5567}
{"v": 1	"t": 1846028	"P": 1880.25	"F": 5330}
{"v": 1	"t": 1846048	"P": 1892.25	"F": 5463}
{"v": 1	"t": 1846069	"P": 1888.0	"F": 5459}
{"v": 1	"t": 1846089	"P": 1899.25	"F": 5285}
{"v": 1	"t": 1846110	"P": 1910.0	"F": 5758}
{"v": 1	"t": 1846130	"P": 1906.25	"F": 5378}
{"v": 1	"t": 1846150	"P": 1905.25	"F": 5588}
{"v": 1	"t": 1846171	"P": 1908.75	"F": 5615}
{"v": 1	"t": 1846191	"P": 1920.75	"F": 5679}
{"v": 1	"t": 1846211	"P": 1924.5	"F": 5389}
{"v": 1	"t": 1846232	"P": 1918.75	"F": 5382}
{"v": 1	"t": 1846252	"P": 1912.25	"F": 5300}
{"v": 1	"t": 1846272	"P": 1919.0	"F": 5269}
{"v": 1	"t": 1846293	"P": 1930.75	"F": 5678}
{"v": 1	"t": 1846313	"P": 1931.0	"F": 5613}
{"v": 1	"t": 1846333	"P": 1927.75	"F": 5414}
{"v": 1	"t": 1846353	"P": 1930.0	"F": 5494}
{"v": 1	"t": 1846374	"P": 1932.0	"F": 5544}
{"v": 1	"t": 1846394	"P": 1925.5	"F": 5369}
{"v": 1	"t": 1846414	"P": 1928.0	"F": 5159}
{"v": 1	"t": 1846435	"P": 1935.5	"F": 5597}
{"v": 1	"t": 1846455	"P": 1931.25	"F": 5495}
{"v": 1	"t": 1846475	"P": 1924.75	"F": 5587}
{"v": 1	"t": 1846496	"P": 1933.25	"F": 5501}
{"v": 1	"t": 1846516	"P": 1938.75	"F": 5528}
{"v": 1	"t": 1846536	"P": 1936.5	"F": 5576}
{"v": 1	"t": 1846557	"P": 1927.75	"F": 5401}
{"v": 1	"t": 1846577	"P": 1920.75	"F": 5440}
{"v": 1	"t": 1846597	"P": 1939.0	"F": 5630}
{"v": 1	"t": 1846618	"P": 1930.75	"F": 5559}
{"v": 1	"t": 1846638	"P": 1926.5	"F": 5615}
{"v": 1	"t": 1846659	"P": 1939.25	"F": 5671}
{"v": 1	"t": 1846679	"P": 1932.75	"F": 5480}
{"v": 1	"t": 1846699	"P": 1937.25	"F": 5540}
{"v": 1	"t": 1846719	"P": 1930.0	"F": 5573}
{"v": 1	"t": 1846740	"P": 1937.5	"F": 5514}
{"v": 1	"t": 1846760	"P": 1930.25	"F": 5564}
{"v": 1	"t": 1846780	"P": 1937.0	"F": 5567}
{"v": 1	"t": 1846801	"P": 1924.0	"F": 5576}
{"v": 1	"t": 1846821	"P": 1936.5	"F": 5516}
{"v": 1	"t": 1846841	"P": 1930.75	"F": 5388}
{"v": 1	"t": 1846862	"P": 1936.5	"F": 5724}
{"v": 1	"t": 1846882	"P": 1930.5	"F": 5544}
{"v": 1	"t": 1846902	"P": 1939.25	"F": 5385	"C": 45.115	"D": 3140	"sn": 54091779688249	"file": "/data/device_log/data0000.out"}
{"v": 1	"t": 1846922	"P": 1945.75	"F": 5508}
{"v": 1	"t": 1846943	"P": 1937.0	"F": 5564}
{"v": 1	"t": 1846963	"P": 1930.75	"F": 5420}
{"v": 1	"t": 1846983	"P": 1941.5	"F": 5635}
{"v": 1	"t": 1847004	"P": 1932.5	"F": 5702}
{"v": 1	"t": 1847024	"P": 1931.5	"F": 5677}
{"v": 1	"t": 1847044	"P": 1931.5	"F": 5535}
{"v": 1	"t": 1847065	"P": 1934.75	"F": 5562}
{"v": 1	"t": 1847085	"P": 1938.0	"F": 5622}
{"v": 1	"t": 1847105	"P": 1931.75	"F": 5516}
{"v": 1	"t": 1847126	"P": 1925.25	"F": 5546}
{"v": 1	"t": 1847146	"P": 1932.0	"F": 5592}
{"v": 1	"t": 1847166	"P": 1938.5	"F": 5483}
{"v": 1	"t": 1847187	"P": 1926.75	"F": 5375}
{"v": 1	"t": 1847207	"P": 1922.25	"F": 5345}
{"v": 1	"t": 1847228	"P": 1933.0	"F": 5655}
{"v": 1	"t": 1847248	"P": 1920.0	"F": 5485}
{"v": 1	"t": 1847268	"P": 1922.0	"F": 5308}
{"v": 1	"t": 1847288	"P": 1911.5	"F": 5301}
{"v": 1	"t": 1847309	"P": 1923.0	"F": 5667}
{"v": 1	"t": 1847329	"P": 1930.25	"F": 5615}
{"v": 1	"t": 1847349	"P": 1920.5	"F": 5687}
{"v": 1	"t": 1847370	"P": 1913.0	"F": 5572}
{"v": 1	"t": 1847390	"P": 1917.0	"F": 5558}
{"v": 1	"t": 1847410	"P": 1923.75	"F": 5544}
{"v": 1	"t": 1847431	"P": 1908.25	"F": 5484}
{"v": 1	"t": 1847451	"P": 1913.0	"F": 5490}
{"v": 1	"t": 1847471	"P": 1916.0	"F": 5616}
{"v": 1	"t": 1847491	"P": 1911.25	"F": 5471}
{"v": 1	"t": 1847512	"P": 1911.75	"F": 5095}
{"v": 1	"t": 1847532	"P": 1905.0	"F": 5446}
{"v": 1	"t": 1847552	"P": 1904.5	"F": 5615}
{"v": 1	"t": 1847573	"P": 1898.25	"F": 5303}
{"v": 1	"t": 1847593	"P": 1898.0	"F": 5238}
{"v": 1	"t": 1847613	"P": 1884.25	"F": 5442}
{"v": 1	"t": 1847634	"P": 1887.25	"F": 5679}
{"v": 1	"t": 1847654	"P": 1880.75	"F": 5680}
{"v": 1	"t": 1847674	"P": 1878.0	"F": 5717}
{"v": 1	"t": 1847695	"P": 1876.25	"F": 5576}
{"v": 1	"t": 1847715	"P": 1871.5	"F": 5285}
{"v": 1	"t": 1847735	"P": 1860.0	"F": 5493}
{"v": 1	"t": 1847756	"P": 1865.75	"F": 5774}
{"v": 1	"t": 1847776	"P": 1846.75	"F": 5484}
{"v": 1	"t": 1847797	"P": 1833.0	"F": 5597}
{"v": 1	"t": 1847817	"P": 1837.75	"F": 5689}
{"v": 1	"t": 1847837	"P": 1848.75	"F": 5484}
{"v": 1	"t": 1847857	"P": 1831.75	"F": 5659}
{"v": 1	"t": 1847878	"P": 1829.75	"F": 5659}
{"v": 1	"t": 1847898	"P": 1812.0	"F": 5548}
{"v": 1	"t": 1847918	"P": 1821.5	"F": 5548	"C": 45.12	"D": 3140	"sn": 54091779688249	"file": "/data/device_log/data0000.out"}
{"v": 1	"t": 1847939	"P": 1817.0	"F": 5491}
{"v": 1	"t": 1847959	"P": 1810.5	"F": 5604}
{"v": 1	"t": 1847979	"P": 1804.0	"F": 5539}
{"v": 1	"t": 1848000	"P": 1807.5	"F": 5567}
{"v": 1	"t": 1848020	"P": 1803.5	"F": 5406}
{"v": 1	"t": 1848040	"P": 1803.5	"F": 5581}
{"v": 1	"t": 1848061	"P": 1800.25	"F": 5339}
{"v": 1	"t": 1848081	"P": 1803.5	"F": 5601}
{"v": 1	"t": 1848101	"P": 1790.0	"F": 5372}
{"v": 1	"t": 1848122	"P": 1797.0	"F": 5507}
{"v": 1	"t": 1848142	"P": 1803.0	"F": 5572}
{"v": 1	"t": 1848162	"P": 1802.0	"F": 5272}
{"v": 1	"t": 1848182	"P": 1794.5	"F": 5607}
{"v": 1	"t": 1848203	"P": 1798.5	"F": 5538}
{"v": 1	"t": 1848223	"P": 1779.25	"F": 5725}
{"v": 1	"t": 1848243	"P": 1794.75	"F": 5684}
{"v": 1	"t": 1848264	"P": 1791.5	"F": 5438}
{"v": 1	"t": 1848284	"P": 1793.75	"F": 5425}
{"v": 1	"t": 1848305	"P": 1798.0	"F": 5457}
{"v": 1	"t": 1848325	"P": 1800.25	"F": 5430}
{"v": 1	"t": 1848345	"P": 1802.75	"F": 5354}
{"v": 1	"t": 1848366	"P": 1806.75	"F": 5413}
{"v": 1	"t": 1848386	"P": 1820.25	"F": 5377}
{"v": 1	"t": 1848406	"P": 1817.25	"F": 5488}
{"v": 1	"t": 1848427	"P": 1830.75	"F": 5383}
{"v": 1	"t": 1848447	"P": 1838.5	"F": 5367}
{"v": 1	"t": 1848467	"P": 1848.75	"F": 5303}
{"v": 1	"t": 1848487	"P": 1870.25	"F": 5640}
{"v": 1	"t": 1848508	"P": 1851.75	"F": 5598}
{"v": 1	"t": 1848528	"P": 1871.25	"F": 5424}
{"v": 1	"t": 1848548	"P": 1878.25	"F": 5456}
{"v": 1	"t": 1848569	"P": 1879.5	"F": 5409}
{"v": 1	"t": 1848589	"P": 1881.75	"F": 5497}
{"v": 1	"t": 1848609	"P": 1890.5	"F": 5525}
{"v": 1	"t": 1848630	"P": 1905.5	"F": 5820}
{"v": 1	"t": 1848650	"P": 1894.0	"F": 5262}
{"v": 1	"t": 1848670	"P": 1904.75	"F": 5466}
{"v": 1	"t": 1848691	"P": 1903.0	"F": 5404}
{"v": 1	"t": 1848711	"P": 1924.25	"F": 5548}
{"v": 1	"t": 1848731	"P": 1917.75	"F": 5400}
{"v": 1	"t": 1848752	"P": 1907.25	"F": 5665}
{"v": 1	"t": 1848772	"P": 1926.0	"F": 5717}
{"v": 1	"t": 1848792	"P": 1921.5	"F": 5422}
{"v": 1	"t": 1848812	"P": 1929.5	"F": 5569}
{"v": 1	"t": 1848833	"P": 1923.5	"F": 5514}
{"v": 1	"t": 1848853	"P": 1920.75	"F": 5432}
{"v": 1	"t": 1848874	"P": 1935.25	"F": 5420}
{"v": 1	"t": 1848894	"P": 1935.5	"F": 5593}
{"v": 1	"t": 1848915	"P": 1935.25	"F": 5472}
{"v": 1	"t": 1848935	"P": 1931.25	"F": 5567	"C": 45.115	"D": 3140	"sn": 54091779688249	"file": "/data/device_log/data0000.out"}
{"v": 1	"t": 1848956	"P": 1936.25	"F": 5384}
{"v": 1	"t": 1848976	"P": 1934.25	"F": 5590}
{"v": 1	"t": 1848997	"P": 1930.5	"F": 5633}
{"v": 1	"t": 1849017	"P": 1936.25	"F": 5374}
{"v": 1	"t": 1849038	"P": 1939.25	"F": 5414}
{"v": 1	"t": 1849058	"P": 1928.5	"F": 5465}
{"v": 1	"t": 1849078	"P": 1945.25	"F": 5516}
{"v": 1	"t": 1849099	"P": 1942.0	"F": 5407}
{"v": 1	"t": 1849119	"P": 1938.5	"F": 5537}
{"v": 1	"t": 1849139	"P": 1936.75	"F": 5465}
{"v": 1	"t": 1849160	"P": 1939.5	"F": 5261}
{"v": 1	"t": 1849180	"P": 1935.75	"F": 5630}
{"v": 1	"t": 1849200	"P": 1931.25	"F": 5582}
{"v": 1	"t": 1849220	"P": 1932.0	"F": 5534}
{"v": 1	"t": 1849241	"P": 1931.75	"F": 5647}
{"v": 1	"t": 1849261	"P": 1937.75	"F": 5536}
{"v": 1	"t": 1849281	"P": 1928.25	"F": 5691}
{"v": 1	"t": 1849302	"P": 1932.25	"F": 5572}
{"v": 1	"t": 1849322	"P": 1931.0	"F": 5590}
{"v": 1	"t": 1849342	"P": 1945.25	"F": 5511}
{"v": 1	"t": 1849363	"P": 1935.75	"F": 5572}
{"v": 1	"t": 1849383	"P": 1933.25	"F": 5492}
{"v": 1	"t": 1849403	"P": 1929.75	"F": 5670}
{"v": 1	"t": 1849424	"P": 1936.5	"F": 5480}
{"v": 1	"t": 1849444	"P": 1929.0	"F": 5334}
{"v": 1	"t": 1849464	"P": 1938.0	"F": 5508}
{"v": 1	"t": 1849484	"P": 1931.5	"F": 5515}
{"v": 1	"t": 1849505	"P": 1940.0	"F": 5406}
{"v": 1	"t": 1849525	"P": 1937.5	"F": 5558}
{"v": 1	"t": 1849545	"P": 1923.75	"F": 5394}
{"v": 1	"t": 1849566	"P": 1941.5	"F": 5586}
{"v": 1	"t": 1849586	"P": 1922.5	"F": 5606}
{"v": 1	"t": 1849607	"P": 1927.25	"F": 5504}
{"v": 1	"t": 1849627	"P": 1932.75	"F": 5339}
{"v": 1	"t": 1849647	"P": 1927.75	"F": 5544}
{"v": 1	"t": 1849668	"P": 1931.5	"F": 5652}
{"v": 1	"t": 1849688	"P": 1922.5	"F": 5129}
{"v": 1	"t": 1849708	"P": 1932.5	"F": 5633}
{"v": 1	"t": 1849729	"P": 1930.5	"F": 5592}
{"v": 1	"t": 1849749	"P": 1927.5	"F": 5573}
{"v": 1	"t": 1849769	"P": 1919.25	"F": 5467}
{"v": 1	"t": 1849790	"P": 1930.25	"F": 5568}
{"v": 1	"t": 1849810	"P": 1924.25	"F": 5398}
{"v": 1	"t": 1849830	"P": 1911.75	"F": 5539}
{"v": 1	"t": 1849850	"P": 1908.75	"F": 5419}
{"v": 1	"t": 1849871	"P": 1930.0	"F": 5807}
{"v": 1	"t": 1849891	"P": 1911.25	"F": 5633}
{"v": 1	"t": 1849911	"P": 1915.5	"F": 5527}
{"v": 1	"t": 1849932	"P": 1911.25	"F": 5776}
{"v": 1	"t": 1849952	"P": 1905.5	"F": 5506	"C": 45.12	"D": 3140	"sn": 54091779688249	"file": "/data/device_log/data0000.out"}
{"v": 1	"t": 1849972	"P": 1910.75	"F": 5691}
{"v": 1	"t": 1849993	"P": 1911.25	"F": 5600}
{"v": 1	"t": 1850013	"P": 1892.0	"F": 5482}
{"v": 1	"t": 1850033	"P": 1887.75	"F": 5511}
{"v": 1	"t": 1850054	"P": 1891.0	"F": 5554}
{"v": 1	"t": 1850074	"P": 1872.75	"F": 5761}
{"v": 1	"t": 1850094	"P": 1872.25	"F": 5553}
{"v": 1	"t": 1850115	"P": 1869.0	"F": 5760}
{"v": 1	"t": 1850135	"P": 1858.25	"F": 5771}
{"v": 1	"t": 1850156	"P": 1856.5	"F": 5822}
{"v": 1	"t": 1850176	"P": 1849.75	"F": 5427}
{"v": 1	"t": 1850196	"P": 1843.25	"F": 5652}
{"v": 1	"t": 1850216	"P": 1833.25	"F": 5453}
{"v": 1	"t": 1850237	"P": 1834.25	"F": 5748}
{"v": 1	"t": 1850257	"P": 1830.75	"F": 5348}
{"v": 1	"t": 1850277	"P": 1828.75	"F": 5600}
{"v": 1	"t": 1850298	"P": 1818.0	"F": 5552}
{"v": 1	"t": 1850318	"P": 1814.25	"F": 5023}
{"v": 1	"t": 1850338	"P": 1809.75	"F": 5852}
{"v": 1	"t": 1850359	"P": 1810.0	"F": 5473}
{"v": 1	"t": 1850379	"P": 1802.25	"F": 5440}
{"v": 1	"t": 1850399	"P": 1798.75	"F": 5617}
{"v": 1	"t": 1850420	"P": 1809.5	"F": 5453}
{"v": 1	"t": 1850440	"P": 1800.75	"F": 5370}
{"v": 1	"t": 1850460	"P": 1793.0	"F": 5748}
{"v": 1	"t": 1850480	"P": 1795.25	"F": 5507}
{"v": 1	"t": 1850501	"P": 1789.0	"F": 5666}
{"v": 1	"t": 1850521	"P": 1789.75	"F": 5465}
{"v": 1	"t": 1850541	"P": 1791.25	"F": 5416}
{"v": 1	"t": 1850562	"P": 1794.0	"F": 5551}
{"v": 1	"t": 1850582	"P": 1796.25	"F": 5437}
{"v": 1	"t": 1850602	"P": 1800.0	"F": 5483}
{"v": 1	"t": 1850623	"P": 1801.5	"F": 5648}
{"v": 1	"t": 1850643	"P": 1789.5	"F": 5312}
{"v": 1	"t": 1850663	"P": 1795.5	"F": 5657}
{"v": 1	"t": 1850684	"P": 1800.5	"F": 5507}
{"v": 1	"t": 1850704	"P": 1792.25	"F": 5491}
{"v": 1	"t": 1850725	"P": 1799.5	"F": 5523}
{"v": 1	"t": 1850745	"P": 1801.75	"F": 5704}
{"v": 1	"t": 1850765	"P": 1800.25	"F": 5200}
{"v": 1	"t": 1850786	"P": 1801.75	"F": 5622}
{"v": 1	"t": 1850806	"P": 1801.75	"F": 5316}
{"v": 1	"t": 1850826	"P": 1811.0	"F": 5443}
{"v": 1	"t": 1850846	"P": 1824.75	"F": 5357}
{"v": 1	"t": 1850867	"P": 1821.0	"F": 5607}
{"v": 1	"t": 1850887	"P": 1836.25	"F": 5215}
{"v": 1	"t": 1850907	"P": 1832.0	"F": 5359}
{"v": 1	"t": 1850928	"P": 1849.0	"F": 5020}
{"v": 1	"t": 1850948	"P": 1837.5	"F": 5619}
{"v": 1	"t": 1850968	"P": 1848.25	"F": 5432	"C": 45.14	"D": 3140	"sn": 54091779688249	"file": "/data/device_log/data0000.out"}
{"v": 1	"t": 1850989	"P": 1855.25	"F": 5452}
{"v": 1	"t": 1851009	"P": 1865.25	"F": 5609}
{"v": 1	"t": 1851029	"P": 1865.75	"F": 5687}
{"v": 1	"t": 1851050	"P": 1867.25	"F": 5220}
{"v": 1	"t": 1851070	"P": 1881.5	"F": 5327}
{"v": 1	"t": 1851090	"P": 1877.75	"F": 5265}
{"v": 1	"t": 1851110	"P": 1885.5	"F": 5464}
{"v": 1	"t": 1851131	"P": 1893.75	"F": 5544}
{"v": 1	"t": 1851151	"P": 1908.25	"F": 5364}
{"v": 1	"t": 1851171	"P": 1903.25	"F": 5323}
{"v": 1	"t": 1851192	"P": 1897.75	"F": 5012}
{"v": 1	"t": 1851212	"P": 1908.25	"F": 5355}
{"v": 1	"t": 1851233	"P": 1915.0	"F": 5634}
{"v": 1	"t": 1851253	"P": 1918.5	"F": 5363}
{"v": 1	"t": 1851274	"P": 1934.25	"F": 5569}
{"v": 1	"t": 1851294	"P": 1916.75	"F": 5282}
{"v": 1	"t": 1851314	"P": 1916.5	"F": 5356}
{"v": 1	"t": 1851335	"P": 1938.75	"F": 5719}
{"v": 1	"t": 1851355	"P": 1929.5	"F": 5389}
{"v": 1	"t": 1851375	"P": 1931.5	"F": 5526}
{"v": 1	"t": 1851396	"P": 1943.25	"F": 5541}
{"v": 1	"t": 1851416	"P": 1936.0	"F": 5748}
{"v": 1	"t": 1851436	"P": 1934.75	"F": 5507}
{"v": 1	"t": 1851457	"P": 1942.75	"F": 5653}
{"v": 1	"t": 1851477	"P": 1942.0	"F": 5679}
{"v": 1	"t": 1851497	"P": 1939.25	"F": 5568}
{"v": 1	"t": 1851517	"P": 1948.25	"F": 5684}
{"v": 1	"t": 1851538	"P": 1940.0	"F": 5250}
{"v": 1	"t": 1851558	"P": 1939.25	"F": 5661}
{"v": 1	"t": 1851578	"P": 1946.25	"F": 5553}
{"v": 1	"t": 1851599	"P": 1939.75	"F": 5690}
{"v": 1	"t": 1851619	"P": 1936.75	"F": 5394}
{"v": 1	"t": 1851639	"P": 1929.25	"F": 5585}
{"v": 1	"t": 1851660	"P": 1938.75	"F": 5506}
{"v": 1	"t": 1851680	"P": 1940.75	"F": 5445}
{"v": 1	"t": 1851700	"P": 1945.75	"F": 5623}
{"v": 1	"t": 1851720	"P": 1939.0	"F": 5704}
{"v": 1	"t": 1851741	"P": 1937.0	"F": 5394}
{"v": 1	"t": 1851761	"P": 1944.0	"F": 5286}
{"v": 1	"t": 1851782	"P": 1946.75	"F": 5615}
{"v": 1	"t": 1851802	"P": 1936.75	"F": 5557}
{"v": 1	"t": 1851822	"P": 1942.5	"F": 5627}
{"v": 1	"t": 1851843	"P": 1940.5	"F": 5631}
{"v": 1	"t": 1851863	"P": 1934.25	"F": 5698}
{"v": 1	"t": 1851883	"P": 1938.25	"F": 5422}
{"v": 1	"t": 1851904	"P": 1933.75	"F": 5621}
{"v": 1	"t": 1851924	"P": 1931.25	"F": 5504}
{"v": 1	"t": 1851944	"P": 1931.0	"F": 5698}
{"v": 1	"t": 1851965	"P": 1931.0	"F": 5530}
{"v": 1	"t": 1851985	"P": 1944.5	"F": 5630	"C": 45.075	"D": 3140	"sn": 54091779688249	"file": "/data/device_log/data0000.out"}
{"v": 1	"t": 1852005	"P": 1935.0	"F": 5703}
{"v": 1	"t": 1852026	"P": 1935.5	"F": 5717}
{"v": 1	"t": 1852046	"P": 1934.5	"F": 5479}
{"v": 1	"t": 1852066	"P": 1936.5	"F": 5632}
{"v": 1	"t": 1852086	"P": 1932.5	"F": 5766}
{"v": 1	"t": 1852107	"P": 1927.5	"F": 5543}
{"v": 1	"t": 1852127	"P": 1934.25	"F": 5665}
{"v": 1	"t": 1852147	"P": 1934.25	"F": 5490}
{"v": 1	"t": 1852168	"P": 1937.25	"F": 5616}
{"v": 1	"t": 1852188	"P": 1931.0	"F": 5574}
{"v": 1	"t": 1852208	"P": 1932.0	"F": 5348}
{"v": 1	"t": 1852229	"P": 1936.0	"F": 5461}
{"v": 1	"t": 1852249	"P": 1936.75	"F": 5945}
{"v": 1	"t": 1852269	"P": 1923.25	"F": 5366}
{"v": 1	"t": 1852289	"P": 1931.75	"F": 5436}
{"v": 1	"t": 1852310	"P": 1927.5	"F": 5664}
{"v": 1	"t": 1852330	"P": 1933.5	"F": 5607}
{"v": 1	"t": 1852351	"P": 1923.75	"F": 5458}
{"v": 1	"t": 1852371	"P": 1923.75	"F": 5697}
{"v": 1	"t": 1852392	"P": 1919.25	"F": 5490}
{"v": 1	"t": 1852412	"P": 1917.25	"F": 5609}
{"v": 1	"t": 1852433	"P": 1916.25	"F": 5522}
{"v": 1	"t": 1852453	"P": 1911.5	"F": 5533}
{"v": 1	"t": 1852474	"P": 1914.25	"F": 5593}
{"v": 1	"t": 1852494	"P": 1897.75	"F": 5485}
{"v": 1	"t": 1852514	"P": 1898.0	"F": 5737}
{"v": 1	"t": 1852535	"P": 1892.75	"F": 5631}
{"v": 1	"t": 1852555	"P": 1891.0	"F": 5788}
{"v": 1	"t": 1852576	"P": 1880.75	"F": 5536}
{"v": 1	"t": 1852596	"P": 1873.75	"F": 5746}
{"v": 1	"t": 1852616	"P": 1876.0	"F": 5652}
{"v": 1	"t": 1852636	"P": 1863.0	"F": 5429}
{"v": 1	"t": 1852657	"P": 1863.0	"F": 5767}
{"v": 1	"t": 1852677	"P": 1855.25	"F": 5662}
{"v": 1	"t": 1852697	"P": 1845.5	"F": 5538}
{"v": 1	"t": 1852718	"P": 1844.25	"F": 5757}
{"v": 1	"t": 1852738	"P": 1836.75	"F": 5610}
{"v": 1	"t": 1852758	"P": 1828.0	"F": 5518}
{"v": 1	"t": 1852779	"P": 1832.5	"F": 5393}
{"v": 1	"t": 1852799	"P": 1820.25	"F": 5536}
{"v": 1	"t": 1852819	"P": 1816.75	"F": 5523}
{"v": 1	"t": 1852839	"P": 1803.5	"F": 5541}
{"v": 1	"t": 1852860	"P": 1818.0	"F": 5724}
{"v": 1	"t": 1852880	"P": 1803.0	"F": 5439}
{"v": 1	"t": 1852900	"P": 1807.25	"F": 5594}
{"v": 1	"t": 1852921	"P": 1812.25	"F": 5483}
{"v": 1	"t": 1852941	"P": 1815.75	"F": 5526}
{"v": 1	"t": 1852961	"P": 1799.0	"F": 5293}
{"v": 1	"t": 1852982	"P": 1796.5	"F": 5820}
{"v": 1	"t": 1853002	"P": 1801.5	"F": 5653	"C": 45.085	"D": 3140	"sn": 54091779688249	"file": "/data/device_log/data0000.out"}
{"v": 1	"t": 1853022	"P": 1805.75	"F": 5781}
{"v": 1	"t": 1853043	"P": 1799.25	"F": 5424}
{"v": 1	"t": 1853063	"P": 1801.25	"F": 5624}
{"v": 1	"t": 1853084	"P": 1797.5	"F": 5492}
{"v": 1	"t": 1853104	"P": 1799.5	"F": 5469}
{"v": 1	"t": 1853124	"P": 1801.5	"F": 5385}
{"v": 1	"t": 1853145	"P": 1808.75	"F": 5608}
{"v": 1	"t": 1853165	"P": 1800.0	"F": 5527}
{"v": 1	"t": 1853185	"P": 1805.25	"F": 5410}
{"v": 1	"t": 1853206	"P": 1807.0	"F": 5390}
{"v": 1	"t": 1853226	"P": 1811.5	"F": 5503}
{"v": 1	"t": 1853246	"P": 1814.5	"F": 5589}
{"v": 1	"t": 1853266	"P": 1811.75	"F": 5465}
{"v": 1	"t": 1853287	"P": 1805.5	"F": 5545}
{"v": 1	"t": 1853307	"P": 1822.0	"F": 5549}
{"v": 1	"t": 1853327	"P": 1819.5	"F": 5345}
{"v": 1	"t": 1853348	"P": 1823.5	"F": 5228}
{"v": 1	"t": 1853368	"P": 1826.5	"F": 5185}
{"v": 1	"t": 1853388	"P": 1836.75	"F": 5322}
{"v": 1	"t": 1853409	"P": 1839.5	"F": 5521}
{"v": 1	"t": 1853429	"P": 1843.5	"F": 5371}
{"v": 1	"t": 1853449	"P": 1857.5	"F": 5445}
{"v": 1	"t": 1853470	"P": 1865.0	"F": 5256}
{"v": 1	"t": 1853490	"P": 1873.25	"F": 5077}
{"v": 1	"t": 1853510	"P": 1872.25	"F": 5602}
{"v": 1	"t": 1853530	"P": 1874.0	"F": 5485}
{"v": 1	"t": 1853551	"P": 1893.5	"F": 5355}
{"v": 1	"t": 1853571	"P": 1896.25	"F": 5432}
{"v": 1	"t": 1853591	"P": 1902.25	"F": 5491}
{"v": 1	"t": 1853612	"P": 1900.0	"F": 4984}
{"v": 1	"t": 1853632	"P": 1914.75	"F": 5443}
{"v": 1	"t": 1853653	"P": 1916.75	"F": 5440}
{"v": 1	"t": 1853673	"P": 1911.75	"F": 5496}
{"v": 1	"t": 1853694	"P": 1932.75	"F": 5420}
{"v": 1	"t": 1853714	"P": 1928.75	"F": 5411}
{"v": 1	"t": 1853734	"P": 1923.0	"F": 5405}
{"v": 1	"t": 1853754	"P": 1919.75	"F": 5550}
{"v": 1	"t": 1853775	"P": 1935.25	"F": 5791}
{"v": 1	"t": 1853795	"P": 1931.75	"F": 5543}
{"v": 1	"t": 1853815	"P": 1944.75	"F": 5571}
{"v": 1	"t": 1853836	"P": 1935.0	"F": 5260}
{"v": 1	"t": 1853856	"P": 1941.75	"F": 5449}
{"v": 1	"t": 1853876	"P": 1933.75	"F": 5440}
{"v": 1	"t": 1853897	"P": 1942.75	"F": 5601}
{"v": 1	"t": 1853917	"P": 1939.75	"F": 5599}
{"v": 1	"t": 1853937	"P": 1949.75	"F": 5598}
{"v": 1	"t": 1853958	"P": 1945.25	"F": 5678}
{"v": 1	"t": 1853978	"P": 1946.25	"F": 5618}
{"v": 1	"t": 1853998	"P": 1943.25	"F": 5635}
{"v": 1	"t": 1854018	"P": 1941.25	"F": 5364	"C": 45.12	"D": 3140	"sn": 54091779688249	"file": "/data/device_log/data0000.out"}
{"v": 1	"t": 1854039	"P": 1947.75	"F": 5502}
{"v": 1	"t": 1854059	"P": 1937.75	"F": 5370}
{"v": 1	"t": 1854079	"P": 1957.5	"F": 5416}
{"v": 1	"t": 1854100	"P": 1949.5	"F": 5598}
{"v": 1	"t": 1854120	"P": 1954.0	"F": 5524}
{"v": 1	"t": 1854140	"P": 1940.75	"F": 4975}
{"v": 1	"t": 1854161	"P": 1956.0	"F": 5570}
{"v": 1	"t": 1854181	"P": 1951.0	"F": 5605}
{"v": 1	"t": 1854202	"P": 1956.5	"F": 5571}
{"v": 1	"t": 1854222	"P": 1950.75	"F": 5401}
{"v": 1	"t": 1854242	"P": 1953.75	"F": 5538}
{"v": 1	"t": 1854263	"P": 1953.75	"F": 5738}
{"v": 1	"t": 1854283	"P": 1949.0	"F": 5274}
{"v": 1	"t": 1854303	"P": 1946.25	"F": 5613}
{"v": 1	"t": 1854324	"P": 1943.75	"F": 5506}
{"v": 1	"t": 1854344	"P": 1951.5	"F": 5548}
{"v": 1	"t": 1854364	"P": 1941.5	"F": 5624}
{"v": 1	"t": 1854384	"P": 1941.0	"F": 5541}
{"v": 1	"t": 1854405	"P": 1951.0	"F": 5743}
{"v": 1	"t": 1854425	"P": 1943.0	"F": 5570}
{"v": 1	"t": 1854445	"P": 1943.5	"F": 5530}
{"v": 1	"t": 1854466	"P": 1949.5	"F": 5607}
{"v": 1	"t": 1854486	"P": 1949.0	"F": 5604}
{"v": 1	"t": 1854506	"P": 1936.5	"F": 5122}
{"v": 1	"t": 1854527	"P": 1937.0	"F": 5629}
{"v": 1	"t": 1854547	"P": 1945.5	"F": 5675}
{"v": 1	"t": 1854567	"P": 1936.25	"F": 5610}
{"v": 1	"t": 1854587	"P": 1943.25	"F": 5628}
{"v": 1	"t": 1854608	"P": 1940.25	"F": 5629}
{"v": 1	"t": 1854628	"P": 1947.75	"F": 5401}
{"v": 1	"t": 1854648	"P": 1947.5	"F": 5312}
{"v": 1	"t": 1854669	"P": 1935.75	"F": 5394}
{"v": 1	"t": 1854689	"P": 1941.0	"F": 5561}
{"v": 1	"t": 1854709	"P": 1944.5	"F": 5349}
{"v": 1	"t": 1854730	"P": 1928.5	"F": 5543}
{"v": 1	"t": 1854751	"P": 1934.0	"F": 5669}
{"v": 1	"t": 1854771	"P": 1931.0	"F": 5647}
{"v": 1	"t": 1854792	"P": 1933.25	"F": 5435}
{"v": 1	"t": 1854812	"P": 1936.25	"F": 5483}
{"v": 1	"t": 1854832	"P": 1929.5	"F": 5655}
{"v": 1	"t": 1854852	"P": 1919.25	"F": 5540}
{"v": 1	"t": 1854873	"P": 1929.25	"F": 5595}
{"v": 1	"t": 1854893	"P": 1920.0	"F": 5620}
{"v": 1	"t": 1854913	"P": 1912.75	"F": 5607}
{"v": 1	"t": 1854934	"P": 1915.0	"F": 5516}
{"v": 1	"t": 1854954	"P": 1895.0	"F": 5522}
{"v": 1	"t": 1854974	"P": 1890.75	"F": 5755}
{"v": 1	"t": 1854995	"P": 1885.5	"F": 5270}
{"v": 1	"t": 1855015	"P": 1875.75	"F": 5563}
{"v": 1	"t": 1855035	"P": 1866.0	"F": 5774	"C": 45.095	"D": 3140	"sn": 54091779688249	"file": "/data/device_log/data0000.out"}
{"v": 1	"t": 1855056	"P": 1858.25	"F": 5658}
{"v": 1	"t": 1855076	"P": 1863.75	"F": 5495}
{"v": 1	"t": 1855096	"P": 1844.5	"F": 5459}
{"v": 1	"t": 1855116	"P": 1850.0	"F": 5329}
{"v": 1	"t": 1855137	"P": 1832.75	"F": 5485}
{"v": 1	"t": 1855157	"P": 1839.0	"F": 5338}
{"v": 1	"t": 1855177	"P": 1821.75	"F": 5509}
{"v": 1	"t": 1855198	"P": 1820.0	"F": 5634}
{"v": 1	"t": 1855218	"P": 1815.25	"F": 5672}
{"v": 1	"t": 1855238	"P": 1817.25	"F": 5544}
{"v": 1	"t": 1855259	"P": 1808.5	"F": 5614}
{"v": 1	"t": 1855279	"P": 1805.75	"F": 5617}
{"v": 1	"t": 1855300	"P": 1803.25	"F": 5330}
{"v": 1	"t": 1855320	"P": 1801.0	"F": 5553}
{"v": 1	"t": 1855340	"P": 1794.75	"F": 5529}
{"v": 1	"t": 1855361	"P": 1800.25	"F": 5462}
{"v": 1	"t": 1855381	"P": 1796.0	"F": 5227}
{"v": 1	"t": 1855401	"P": 1792.5	"F": 5583}
{"v": 1	"t": 1855421	"P": 1786.25	"F": 5484}
{"v": 1	"t": 1855442	"P": 1783.5	"F": 5683}
{"v": 1	"t": 1855462	"P": 1790.5	"F": 5515}
{"v": 1	"t": 1855482	"P": 1792.75	"F": 5426}
{"v": 1	"t": 1855503	"P": 1794.0	"F": 5607}
{"v": 1	"t": 1855523	"P": 1798.25	"F": 5558}
{"v": 1	"t": 1855543	"P": 1793.0	"F": 5489}
{"v": 1	"t": 1855564	"P": 1789.25	"F": 5269}
{"v": 1	"t": 1855584	"P": 1799.5	"F": 5553}
{"v": 1	"t": 1855604	"P": 1794.75	"F": 5665}
{"v": 1	"t": 1855625	"P": 1801.0	"F": 5332}
{"v": 1	"t": 1855645	"P": 1796.75	"F": 5376}
{"v": 1	"t": 1855665	"P": 1812.75	"F": 5538}
{"v": 1	"t": 1855686	"P": 1804.5	"F": 5467}
{"v": 1	"t": 1855706	"P": 1807.5	"F": 5404}
{"v": 1	"t": 1855726	"P": 1809.0	"F": 5361}
{"v": 1	"t": 1855746	"P": 1811.0	"F": 5451}
{"v": 1	"t": 1855767	"P": 1820.0	"F": 5500}
{"v": 1	"t": 1855787	"P": 1827.5	"F": 5345}
{"v": 1	"t": 1855807	"P": 1846.0	"F": 5789}
{"v": 1	"t": 1855828	"P": 1849.0	"F": 5494}
{"v": 1	"t": 1855848	"P": 1851.75	"F": 5680}
{"v": 1	"t": 1855869	"P": 1868.5	"F": 5589}
{"v": 1	"t": 1855889	"P": 1870.75	"F": 5255}
{"v": 1	"t": 1855910	"P": 1876.75	"F": 5793}
{"v": 1	"t": 1855930	"P": 1880.75	"F": 5526}
{"v": 1	"t": 1855951	"P": 1890.75	"F": 5530}
{"v": 1	"t": 1855971	"P": 1889.0	"F": 5340}
{"v": 1	"t": 1855992	"P": 1908.75	"F": 5252}
{"v": 1	"t": 1856012	"P": 1901.0	"F": 5300}
{"v": 1	"t": 1856032	"P": 1911.25	"F": 5263}
{"v": 1	"t": 1856053	"P": 1907.5	"F": 5538	"C": 45.125	"D": 3140	"sn": 54091779688249	"file": "/data/device_log/data0000.out"}
{"v": 1	"t": 1856073	"P": 1921.5	"F": 5553}
{"v": 1	"t": 1856094	"P": 1922.5	"F": 5386}
{"v": 1	"t": 1856114	"P": 1926.25	"F": 5636}
{"v": 1	"t": 1856135	"P": 1934.0	"F": 5426}
{"v": 1	"t": 1856155	"P": 1933.5	"F": 5587}
{"v": 1	"t": 1856175	"P": 1935.5	"F": 5565}
{"v": 1	"t": 1856196	"P": 1928.75	"F": 5526}
{"v": 1	"t": 1856216	"P": 1941.75	"F": 5784}
{"v": 1	"t": 1856236	"P": 1948.25	"F": 5536}
{"v": 1	"t": 1856256	"P": 1950.75	"F": 5688}
{"v": 1	"t": 1856277	"P": 1940.75	"F": 5529}
{"v": 1	"t": 1856297	"P": 1958.0	"F": 5448}
{"v": 1	"t": 1856317	"P": 1955.0	"F": 5568}
{"v": 1	"t": 1856338	"P": 1957.0	"F": 5439}
{"v": 1	"t": 1856358	"P": 1948.0	"F": 5538}
{"v": 1	"t": 1856378	"P": 1964.75	"F": 5440}
{"v": 1	"t": 1856399	"P": 1957.75	"F": 5403}
{"v": 1	"t": 1856419	"P": 1958.0	"F": 5430}
{"v": 1	"t": 1856439	"P": 1959.25	"F": 5380}
{"v": 1	"t": 1856459	"P": 1955.75	"F": 5744}
{"v": 1	"t": 1856480	"P": 1961.75	"F": 5539}
{"v": 1	"t": 1856500	"P": 1953.25	"F": 5626}
{"v": 1	"t": 1856520	"P": 1956.25	"F": 5364}
{"v": 1	"t": 1856541	"P": 1955.5	"F": 5629}
{"v": 1	"t": 1856561	"P": 1966.5	"F": 5506}
{"v": 1	"t": 1856581	"P": 1965.0	"F": 5552}
{"v": 1	"t": 1856602	"P": 1960.0	"F": 5534}
{"v": 1	"t": 1856622	"P": 1961.5	"F": 5462}
{"v": 1	"t": 1856642	"P": 1971.75	"F": 5547}
{"v": 1	"t": 1856663	"P": 1960.5	"F": 5396}
{"v": 1	"t": 1856683	"P": 1971.75	"F": 5652}
{"v": 1	"t": 1856704	"P": 1958.5	"F": 5655}
{"v": 1	"t": 1856724	"P": 1961.75	"F": 5545}
{"v": 1	"t": 1856744	"P": 1955.75	"F": 5601}
{"v": 1	"t": 1856765	"P": 1953.0	"F": 5828}
{"v": 1	"t": 1856785	"P": 1951.5	"F": 5538}
{"v": 1	"t": 1856805	"P": 1955.5	"F": 5513}
{"v": 1	"t": 1856826	"P": 1956.5	"F": 5705}
{"v": 1	"t": 1856846	"P": 1961.5	"F": 5575}
{"v": 1	"t": 1856866	"P": 1967.25	"F": 5796}
{"v": 1	"t": 1856887	"P": 1961.25	"F": 5397}
{"v": 1	"t": 1856907	"P": 1950.75	"F": 5499}
{"v": 1	"t": 1856927	"P": 1961.75	"F": 5532}
{"v": 1	"t": 1856947	"P": 1954.25	"F": 5524}
{"v": 1	"t": 1856968	"P": 1955.5	"F": 5648}
{"v": 1	"t": 1856988	"P": 1954.5	"F": 5599}
{"v": 1	"t": 1857008	"P": 1951.75	"F": 5542}
{"v": 1	"t": 1857029	"P": 1951.0	"F": 5719}
{"v": 1	"t": 1857049	"P": 1944.75	"F": 5586}
{"v": 1	"t": 1857069	"P": 1940.0	"F": 5524	"C": 45.075	"D": 3140	"sn": 54091779688249	"file": "/data/device_log/data0000.out"}
{"v": 1	"t": 1857090	"P": 1956.25	"F": 5496}
{"v": 1	"t": 1857110	"P": 1946.25	"F": 5264}
{"v": 1	"t": 1857130	"P": 1947.25	"F": 5317}
{"v": 1	"t": 1857151	"P": 1937.5	"F": 5560}
{"v": 1	"t": 1857171	"P": 1951.5	"F": 5685}
{"v": 1	"t": 1857191	"P": 1925.75	"F": 5630}
{"v": 1	"t": 1857212	"P": 1932.75	"F": 5675}
{"v": 1	"t": 1857232	"P": 1915.5	"F": 5634}
{"v": 1	"t": 1857253	"P": 1916.5	"F": 5597}
{"v": 1	"t": 1857273	"P": 1909.5	"F": 5772}
{"v": 1	"t": 1857293	"P": 1897.75	"F": 5772}
{"v": 1	"t": 1857314	"P": 1896.5	"F": 5370}
{"v": 1	"t": 1857334	"P": 1888.5	"F": 5545}
{"v": 1	"t": 1857354	"P": 1873.5	"F": 5775}
{"v": 1	"t": 1857374	"P": 1865.0	"F": 5787}
{"v": 1	"t": 1857395	"P": 1866.5	"F": 5709}
{"v": 1	"t": 1857415	"P": 1853.0	"F": 5701}
{"v": 1	"t": 1857435	"P": 1842.25	"F": 5657}
{"v": 1	"t": 1857456	"P": 1831.0	"F": 5590}
{"v": 1	"t": 1857476	"P": 1837.5	"F": 5622}
{"v": 1	"t": 1857496	"P": 1827.25	"F": 5786}
{"v": 1	"t": 1857517	"P": 1819.0	"F": 5648}
{"v": 1	"t": 1857537	"P": 1812.25	"F": 5467}
{"v": 1	"t": 1857557	"P": 1815.0	"F": 5737}
{"v": 1	"t": 1857578	"P": 1814.0	"F": 5574}
{"v": 1	"t": 1857598	"P": 1810.5	"F": 5388}
{"v": 1	"t": 1857618	"P": 1806.25	"F": 5710}
{"v": 1	"t": 1857638	"P": 1812.75	"F": 5178}
{"v": 1	"t": 1857659	"P": 1800.0	"F": 5714}
{"v": 1	"t": 1857679	"P": 1797.5	"F": 5558}
{"v": 1	"t": 1857699	"P": 1797.75	"F": 5604}
{"v": 1	"t": 1857720	"P": 1798.0	"F": 5654}
{"v": 1	"t": 1857740	"P": 1804.75	"F": 5484}
{"v": 1	"t": 1857760	"P": 1790.0	"F": 5184}
{"v": 1	"t": 1857781	"P": 1788.0	"F": 5563}
{"v": 1	"t": 1857801	"P": 1792.0	"F": 5541}
{"v": 1	"t": 1857822	"P": 1784.5	"F": 5304}
{"v": 1	"t": 1857842	"P": 1794.5	"F": 5600}
{"v": 1	"t": 1857862	"P": 1801.75	"F": 5542}
{"v": 1	"t": 1857883	"P": 1790.25	"F": 5580}
{"v": 1	"t": 1857903	"P": 1786.75	"F": 5458}
{"v": 1	"t": 1857923	"P": 1807.0	"F": 5570}
{"v": 1	"t": 1857943	"P": 1797.25	"F": 5545}
{"v": 1	"t": 1857964	"P": 1798.25	"F": 5433}
{"v": 1	"t": 1857984	"P": 1802.5	"F": 5210}
{"v": 1	"t": 1858005	"P": 1798.25	"F": 5621}
{"v": 1	"t": 1858025	"P": 1809.0	"F": 5350}
{"v": 1	"t": 1858045	"P": 1802.5	"F": 5499}
{"v": 1	"t": 1858065	"P": 1808.0	"F": 5427}
{"v": 1	"t": 1858086	"P": 1814.5	"F": 5635	"C": 45.105	"D": 3140	"sn": 54091779688249	"file": "/data/device_log/data0000.out"}
{"v": 1	"t": 1858106	"P": 1823.75	"F": 5725}
{"v": 1	"t": 1858126	"P": 1810.5	"F": 5562}
{"v": 1	"t": 1858147	"P": 1825.25	"F": 5767}
{"v": 1	"t": 1858167	"P": 1827.75	"F": 5424}
{"v": 1	"t": 1858187	"P": 1834.5	"F": 5536}
{"v": 1	"t": 1858208	"P": 1839.0	"F": 5525}
{"v": 1	"t": 1858228	"P": 1846.5	"F": 5535}
{"v": 1	"t": 1858248	"P": 1852.75	"F": 5518}
{"v": 1	"t": 1858268	"P": 1854.5	"F": 5328}
{"v": 1	"t": 1858289	"P": 1864.0	"F": 5411}
{"v": 1	"t": 1858309	"P": 1862.5	"F": 5527}
{"v": 1	"t": 1858329	"P": 1877.5	"F": 5396}
{"v": 1	"t": 1858350	"P": 1870.25	"F": 5585}
{"v": 1	"t": 1858370	"P": 1889.5	"F": 5381}
{"v": 1	"t": 1858391	"P": 1889.5	"F": 5376}
{"v": 1	"t": 1858411	"P": 1885.0	"F": 5472}
{"v": 1	"t": 1858431	"P": 1904.5	"F": 5581}
{"v": 1	"t": 1858452	"P": 1897.25	"F": 4952}
{"v": 1	"t": 1858472	"P": 1905.75	"F": 5503}
{"v": 1	"t": 1858492	"P": 1913.25	"F": 5505}
{"v": 1	"t": 1858513	"P": 1922.5	"F": 5166}
{"v": 1	"t": 1858533	"P": 1912.0	"F": 5644}
{"v": 1	"t": 1858553	"P": 1917.0	"F": 5600}
{"v": 1	"t": 1858574	"P": 1929.0	"F": 5436}
{"v": 1	"t": 1858594	"P": 1928.0	"F": 5488}
{"v": 1	"t": 1858614	"P": 1925.5	"F": 5402}
{"v": 1	"t": 1858634	"P": 1926.25	"F": 5555}
{"v": 1	"t": 1858655	"P": 1933.5	"F": 5531}
{"v": 1	"t": 1858675	"P": 1926.75	"F": 5614}
{"v": 1	"t": 1858695	"P": 1928.75	"F": 5734}
{"v": 1	"t": 1858716	"P": 1935.75	"F": 5447}
{"v": 1	"t": 1858736	"P": 1928.0	"F": 5367}
{"v": 1	"t": 1858756	"P": 1929.5	"F": 5767}
{"v": 1	"t": 1858777	"P": 1937.5	"F": 5720}
{"v": 1	"t": 1858797	"P": 1935.25	"F": 5479}
{"v": 1	"t": 1858817	"P": 1930.0	"F": 5666}
{"v": 1	"t": 1858838	"P": 1941.25	"F": 5532}
{"v": 1	"t": 1858858	"P": 1934.25	"F": 5638}
{"v": 1	"t": 1858878	"P": 1939.0	"F": 5501}
{"v": 1	"t": 1858899	"P": 1936.5	"F": 5234}
{"v": 1	"t": 1858919	"P": 1941.5	"F": 5423}
{"v": 1	"t": 1858939	"P": 1935.0	"F": 5515}
{"v": 1	"t": 1858960	"P": 1946.0	"F": 5493}
{"v": 1	"t": 1858980	"P": 1948.0	"F": 5565}
{"v": 1	"t": 1859000	"P": 1941.75	"F": 5554}
{"v": 1	"t": 1859021	"P": 1952.75	"F": 5483}
{"v": 1	"t": 1859041	"P": 1950.75	"F": 5371}
{"v": 1	"t": 1859061	"P": 1947.0	"F": 5514}
{"v": 1	"t": 1859082	"P": 1951.75	"F": 5456}
{"v": 1	"t": 1859102	"P": 1958.5	"F": 5412	"C": 45.085	"D": 3140	"sn": 54091779688249	"file": "/data/device_log/data0000.out"}
{"v": 1	"t": 1859122	"P": 1944.0	"F": 5285}
{"v": 1	"t": 1859143	"P": 1948.25	"F": 5439}
{"v": 1	"t": 1859163	"P": 1949.25	"F": 5724}
{"v": 1	"t": 1859183	"P": 1952.25	"F": 5606}
{"v": 1	"t": 1859204	"P": 1956.75	"F": 5523}
{"v": 1	"t": 1859224	"P": 1951.0	"F": 5594}
{"v": 1	"t": 1859244	"P": 1948.75	"F": 5534}
{"v": 1	"t": 1859264	"P": 1930.75	"F": 5358}
{"v": 1	"t": 1859285	"P": 1956.0	"F": 5650}
{"v": 1	"t": 1859305	"P": 1951.0	"F": 5595}
{"v": 1	"t": 1859325	"P": 1949.75	"F": 5567}
{"v": 1	"t": 1859346	"P": 1947.0	"F": 5520}
{"v": 1	"t": 1859366	"P": 1945.25	"F": 5596}
{"v": 1	"t": 1859386	"P": 1951.25	"F": 5409}
{"v": 1	"t": 1859407	"P": 1945.0	"F": 5312}
{"v": 1	"t": 1859427	"P": 1941.5	"F": 5636}
{"v": 1	"t": 1859447	"P": 1943.5	"F": 5472}
{"v": 1	"t": 1859468	"P": 1950.0	"F": 5679}
{"v": 1	"t": 1859488	"P": 1945.75	"F": 5576}
{"v": 1	"t": 1859509	"P": 1947.0	"F": 5646}
{"v": 1	"t": 1859529	"P": 1944.5	"F": 5506}
{"v": 1	"t": 1859550	"P": 1946.25	"F": 5532}
{"v": 1	"t": 1859570	"P": 1938.0	"F": 5499}
{"v": 1	"t": 1859591	"P": 1941.5	"F": 5441}
{"v": 1	"t": 1859611	"P": 1950.75	"F": 5407}
{"v": 1	"t": 1859631	"P": 1940.5	"F": 5701}
{"v": 1	"t": 1859652	"P": 1939.75	"F": 5325}
{"v": 1	"t": 1859672	"P": 1936.75	"F": 5392}
{"v": 1	"t": 1859692	"P": 1943.75	"F": 5327}
{"v": 1	"t": 1859713	"P": 1927.0	"F": 5637}
{"v": 1	"t": 1859733	"P": 1939.75	"F": 5454}
{"v": 1	"t": 1859753	"P": 1932.25	"F": 5588}
{"v": 1	"t": 1859773	"P": 1934.0	"F": 5476}
{"v": 1	"t": 1859794	"P": 1934.75	"F": 5409}
{"v": 1	"t": 1859814	"P": 1921.25	"F": 5376}
{"v": 1	"t": 1859834	"P": 1929.25	"F": 5587}
{"v": 1	"t": 1859855	"P": 1929.0	"F": 5564}
{"v": 1	"t": 1859875	"P": 1918.0	"F": 5767}
{"v": 1	"t": 1859895	"P": 1914.75	"F": 5689}
{"v": 1	"t": 1859916	"P": 1894.75	"F": 5709}
{"v": 1	"t": 1859936	"P": 1909.25	"F": 5672}
{"v": 1	"t": 1859956	"P": 1889.0	"F": 5771}
{"v": 1	"t": 1859977	"P": 1887.75	"F": 5500}
{"v": 1	"t": 1859997	"P": 1882.0	"F": 5747}
{"v": 1	"t": 1860017	"P": 1872.5	"F": 5645}
{"v": 1	"t": 1860037	"P": 1865.75	"F": 5710}
{"v": 1	"t": 1860058	"P": 1862.25	"F": 5597}
{"v": 1	"t": 1860078	"P": 1845.0	"F": 5538}
{"v": 1	"t": 1860098	"P": 1842.5	"F": 5693}
{"v": 1	"t": 1860119	"P": 1844.5	"F": 5443	"C": 45.08	"D": 3140	"sn": 54091779688249	"file": "/data/device_log/data0000.out"}
{"v": 1	"t": 1860139	"P": 1831.0	"F": 5799}
{"v": 1	"t": 1860160	"P": 1831.25	"F": 5660}
{"v": 1	"t": 1860180	"P": 1825.5	"F": 5449}
{"v": 1	"t": 1860200	"P": 1806.0	"F": 5493}
{"v": 1	"t": 1860221	"P": 1820.75	"F": 5786}
{"v": 1	"t": 1860241	"P": 1798.5	"F": 5488}
{"v": 1	"t": 1860261	"P": 1806.0	"F": 5598}
{"v": 1	"t": 1860282	"P": 1808.5	"F": 5639}
{"v": 1	"t": 1860302	"P": 1792.25	"F": 5436}
{"v": 1	"t": 1860322	"P": 1792.5	"F": 5490}
{"v": 1	"t": 1860342	"P": 1798.5	"F": 5526}
{"v": 1	"t": 1860363	"P": 1795.75	"F": 5654}
{"v": 1	"t": 1860383	"P": 1781.0	"F": 5366}
{"v": 1	"t": 1860403	"P": 1786.75	"F": 5574}
{"v": 1	"t": 1860424	"P": 1787.0	"F": 5564}
{"v": 1	"t": 1860444	"P": 1787.5	"F": 5533}
{"v": 1	"t": 1860464	"P": 1789.5	"F": 5469}
{"v": 1	"t": 1860485	"P": 1791.0	"F": 5402}
{"v": 1	"t": 1860505	"P": 1789.5	"F": 5618}
{"v": 1	"t": 1860525	"P": 1790.5	"F": 5571}
{"v": 1	"t": 1860546	"P": 1777.75	"F": 5461}
{"v": 1	"t": 1860566	"P": 1791.0	"F": 5515}
{"v": 1	"t": 1860586	"P": 1787.5	"F": 5449}
{"v": 1	"t": 1860607	"P": 1783.5	"F": 5605}
{"v": 1	"t": 1860627	"P": 1793.0	"F": 5771}
{"v": 1	"t": 1860647	"P": 1789.5	"F": 5468}
{"v": 1	"t": 1860668	"P": 1793.0	"F": 5472}
{"v": 1	"t": 1860688	"P": 1795.25	"F": 5781}
{"v": 1	"t": 1860708	"P": 1799.75	"F": 5239}
{"v": 1	"t": 1860729	"P": 1805.0	"F": 5636}
{"v": 1	"t": 1860749	"P": 1799.0	"F": 5450}
{"v": 1	"t": 1860769	"P": 1814.5	"F": 5312}
{"v": 1	"t": 1860790	"P": 1821.5	"F": 5519}
{"v": 1	"t": 1860810	"P": 1835.5	"F": 5430}
{"v": 1	"t": 1860830	"P": 1836.5	"F": 5431}
{"v": 1	"t": 1860851	"P": 1836.75	"F": 5318}
{"v": 1	"t": 1860871	"P": 1850.25	"F": 5518}
{"v": 1	"t": 1860891	"P": 1853.0	"F": 5622}
{"v": 1	"t": 1860912	"P": 1861.25	"F": 5371}
{"v": 1	"t": 1860932	"P": 1859.75	"F": 5726}
{"v": 1	"t": 1860952	"P": 1876.75	"F": 5710}
{"v": 1	"t": 1860972	"P": 1878.25	"F": 5591}
{"v": 1	"t": 1860993	"P": 1883.25	"F": 5451}
{"v": 1	"t": 1861013	"P": 1885.75	"F": 5350}
{"v": 1	"t": 1861033	"P": 1896.0	"F": 5672}
{"v": 1	"t": 1861054	"P": 1892.0	"F": 5597}
{"v": 1	"t": 1861074	"P": 1901.0	"F": 5454}
{"v": 1	"t": 1861094	"P": 1898.5	"F": 5595}
{"v": 1	"t": 1861115	"P": 1909.0	"F": 5372}
{"v": 1	"t": 1861135	"P": 1915.0	"F": 5335	"C": 45.095	"D": 3140	"sn": 54091779688249	"file": "/data/device_log/data0000.out"}
{"v": 1	"t": 1861155	"P": 1922.75	"F": 5305}
{"v": 1	"t": 1861176	"P": 1920.25	"F": 5239}
{"v": 1	"t": 1861196	"P": 1921.75	"F": 5338}
{"v": 1	"t": 1861216	"P": 1933.5	"F": 5748}
{"v": 1	"t": 1861237	"P": 1927.75	"F": 5416}
{"v": 1	"t": 1861257	"P": 1931.75	"F": 5442}
{"v": 1	"t": 1861278	"P": 1928.0	"F": 5457}
{"v": 1	"t": 1861298	"P": 1934.5	"F": 5621}
{"v": 1	"t": 1861318	"P": 1926.5	"F": 5389}
{"v": 1	"t": 1861339	"P": 1940.75	"F": 5341}
{"v": 1	"t": 1861359	"P": 1934.25	"F": 5490}
{"v": 1	"t": 1861379	"P": 1944.75	"F": 5340}
{"v": 1	"t": 1861399	"P": 1943.75	"F": 5327}
{"v": 1	"t": 1861420	"P": 1954.0	"F": 5539}
{"v": 1	"t": 1861440	"P": 1943.25	"F": 5628}
{"v": 1	"t": 1861460	"P": 1942.5	"F": 5521}
{"v": 1	"t": 1861481	"P": 1939.75	"F": 5498}
{"v": 1	"t": 1861501	"P": 1953.5	"F": 5485}
{"v": 1	"t": 1861521	"P": 1944.5	"F": 5529}
{"v": 1	"t": 1861542	"P": 1950.25	"F": 5638}
{"v": 1	"t": 1861562	"P": 1946.0	"F": 5511}
{"v": 1	"t": 1861582	"P": 1951.25	"F": 5635}
{"v": 1	"t": 1861602	"P": 1946.25	"F": 5381}
{"v": 1	"t": 1861623	"P": 1945.75	"F": 5635}
{"v": 1	"t": 1861643	"P": 1944.25	"F": 5600}
{"v": 1	"t": 1861663	"P": 1959.25	"F": 5575}
{"v": 1	"t": 1861684	"P": 1953.25	"F": 5498}
{"v": 1	"t": 1861704	"P": 1954.25	"F": 5606}
{"v": 1	"t": 1861724	"P": 1952.25	"F": 5343}
{"v": 1	"t": 1861745	"P": 1959.75	"F": 5577}
{"v": 1	"t": 1861765	"P": 1952.75	"F": 5493}
{"v": 1	"t": 1861786	"P": 1961.5	"F": 5615}
{"v": 1	"t": 1861806	"P": 1959.5	"F": 5457}
{"v": 1	"t": 1861827	"P": 1955.5	"F": 5507}
{"v": 1	"t": 1861847	"P": 1958.5	"F": 5435}
{"v": 1	"t": 1861868	"P": 1960.0	"F": 5611}
{"v": 1	"t": 1861888	"P": 1957.75	"F": 5785}
{"v": 1	"t": 1861908	"P": 1963.0	"F": 5582}
{"v": 1	"t": 1861928	"P": 1961.25	"F": 5706}
{"v": 1	"t": 1861949	"P": 1962.75	"F": 5299}
{"v": 1	"t": 1861969	"P": 1964.0	"F": 5403}
{"v": 1	"t": 1861989	"P": 1957.0	"F": 5493}
{"v": 1	"t": 1862010	"P": 1951.0	"F": 5657}
{"v": 1	"t": 1862030	"P": 1968.5	"F": 5615}
{"v": 1	"t": 1862050	"P": 1958.25	"F": 5657}
{"v": 1	"t": 1862071	"P": 1951.75	"F": 5487}
{"v": 1	"t": 1862091	"P": 1964.0	"F": 5675}
{"v": 1	"t": 1862111	"P": 1956.0	"F": 5656}
{"v": 1	"t": 1862131	"P": 1953.75	"F": 5562}
{"v": 1	"t": 1862152	"P": 1942.0	"F": 5273	"C": 45.105	"D": 3140	"sn": 54091779688249	"file": "/data/device_log/data0000.out"}
{"v": 1	"t": 1862172	"P": 1954.5	"F": 5872}
{"v": 1	"t": 1862192	"P": 1949.25	"F": 5854}
{"v": 1	"t": 1862213	"P": 1947.0	"F": 5505}
{"v": 1	"t": 1862233	"P": 1944.25	"F": 5602}
{"v": 1	"t": 1862253	"P": 1938.25	"F": 5514}
{"v": 1	"t": 1862274	"P": 1923.0	"F": 5513}
{"v": 1	"t": 1862294	"P": 1924.5	"F": 5751}
{"v": 1	"t": 1862314	"P": 1914.75	"F": 5544}
{"v": 1	"t": 1862335	"P": 1906.5	"F": 5562}
{"v": 1	"t": 1862355	"P": 1904.0	"F": 5534}
{"v": 1	"t": 1862376	"P": 1895.75	"F": 5624}
{"v": 1	"t": 1862396	"P": 1885.0	"F": 5701}
{"v": 1	"t": 1862416	"P": 1884.5	"F": 5707}
{"v": 1	"t": 1862437	"P": 1862.25	"F": 5705}
{"v": 1	"t": 1862457	"P": 1857.0	"F": 5761}
{"v": 1	"t": 1862477	"P": 1853.75	"F": 5687}
{"v": 1	"t": 1862497	"P": 1852.5	"F": 5456}
{"v": 1	"t": 1862518	"P": 1833.75	"F": 5555}
{"v": 1	"t": 1862538	"P": 1841.25	"F": 5847}
{"v": 1	"t": 1862558	"P": 1839.75	"F": 5558}
{"v": 1	"t": 1862579	"P": 1817.75	"F": 5461}
{"v": 1	"t": 1862599	"P": 1821.5	"F": 5415}
{"v": 1	"t": 1862619	"P": 1816.25	"F": 5646}
{"v": 1	"t": 1862640	"P": 1818.0	"F": 5580}
{"v": 1	"t": 1862660	"P": 1822.25	"F": 5676}
{"v": 1	"t": 1862680	"P": 1803.25	"F": 5688}
{"v": 1	"t": 1862701	"P": 1803.25	"F": 5283}
{"v": 1	"t": 1862721	"P": 1808.75	"F": 5449}
{"v": 1	"t": 1862741	"P": 1808.75	"F": 5670}
{"v": 1	"t": 1862762	"P": 1804.0	"F": 5567}
{"v": 1	"t": 1862782	"P": 1796.25	"F": 5356}
{"v": 1	"t": 1862802	"P": 1803.5	"F": 5517}
{"v": 1	"t": 1862822	"P": 1801.5	"F": 5488}
{"v": 1	"t": 1862843	"P": 1793.75	"F": 5460}
{"v": 1	"t": 1862863	"P": 1789.5	"F": 5598}
{"v": 1	"t": 1862884	"P": 1796.75	"F": 5496}
{"v": 1	"t": 1862904	"P": 1800.5	"F": 5510}
{"v": 1	"t": 1862924	"P": 1788.75	"F": 5327}
{"v": 1	"t": 1862945	"P": 1797.0	"F": 5387}
{"v": 1	"t": 1862965	"P": 1797.0	"F": 5605}
{"v": 1	"t": 1862986	"P": 1796.75	"F": 5682}
{"v": 1	"t": 1863006	"P": 1798.75	"F": 5549}
{"v": 1	"t": 1863027	"P": 1794.0	"F": 5674}
{"v": 1	"t": 1863047	"P": 1795.75	"F": 5447}
{"v": 1	"t": 1863068	"P": 1811.75	"F": 5439}
{"v": 1	"t": 1863088	"P": 1808.5	"F": 5520}
{"v": 1	"t": 1863109	"P": 1804.25	"F": 5546}
{"v": 1	"t": 1863129	"P": 1806.5	"F": 5542}
{"v": 1	"t": 1863149	"P": 1805.0	"F": 5667}
{"v": 1	"t": 1863170	"P": 1812.0	"F": 5343	"C": 45.09	"D": 3140	"sn": 54091779688249	"file": "/data/device_log/data0000.out"}
{"v": 1	"t": 1863190	"P": 1805.0	"F": 5412}
{"v": 1	"t": 1863211	"P": 1814.0	"F": 5432}
{"v": 1	"t": 1863231	"P": 1826.75	"F": 5476}
{"v": 1	"t": 1863251	"P": 1824.75	"F": 5562}
{"v": 1	"t": 1863272	"P": 1841.25	"F": 4982}
{"v": 1	"t": 1863292	"P": 1838.75	"F": 5212}
{"v": 1	"t": 1863312	"P": 1858.0	"F": 5548}
{"v": 1	"t": 1863333	"P": 1855.5	"F": 5354}
{"v": 1	"t": 1863353	"P": 1866.25	"F": 5536}
{"v": 1	"t": 1863373	"P": 1873.75	"F": 5240}
{"v": 1	"t": 1863393	"P": 1875.5	"F": 5547}
{"v": 1	"t": 1863414	"P": 1891.5	"F": 5426}
{"v": 1	"t": 1863434	"P": 1895.5	"F": 5684}
{"v": 1	"t": 1863454	"P": 1899.0	"F": 5510}
{"v": 1	"t": 1863475	"P": 1909.25	"F": 5589}
{"v": 1	"t": 1863495	"P": 1904.25	"F": 5679}
{"v": 1	"t": 1863515	"P": 1906.25	"F": 5237}
{"v": 1	"t": 1863536	"P": 1910.75	"F": 5508}
{"v": 1	"t": 1863556	"P": 1923.25	"F": 5484}
{"v": 1	"t": 1863576	"P": 1920.25	"F": 5652}
{"v": 1	"t": 1863597	"P": 1934.25	"F": 5630}
{"v": 1	"t": 1863617	"P": 1920.5	"F": 5583}
{"v": 1	"t": 1863637	"P": 1933.75	"F": 5567}
{"v": 1	"t": 1863658	"P": 1934.75	"F": 5636}
{"v": 1	"t": 1863678	"P": 1927.0	"F": 5482}
{"v": 1	"t": 1863699	"P": 1932.75	"F": 5554}
{"v": 1	"t": 1863719	"P": 1931.5	"F": 5628}
{"v": 1	"t": 1863740	"P": 1931.25	"F": 5282}
{"v": 1	"t": 1863760	"P": 1943.25	"F": 5580}
{"v": 1	"t": 1863780	"P": 1933.75	"F": 5310}
{"v": 1	"t": 1863801	"P": 1942.0	"F": 5601}
{"v": 1	"t": 1863821	"P": 1945.75	"F": 5615}
{"v": 1	"t": 1863841	"P": 1937.5	"F": 5706}
{"v": 1	"t": 1863861	"P": 1938.5	"F": 5542}
{"v": 1	"t": 1863882	"P": 1943.0	"F": 5339}
{"v": 1	"t": 1863902	"P": 1939.25	"F": 5504}
{"v": 1	"t": 1863922	"P": 1935.75	"F": 5408}
{"v": 1	"t": 1863943	"P": 1945.75	"F": 5518}
{"v": 1	"t": 1863963	"P": 1945.75	"F": 5729}
{"v": 1	"t": 1863983	"P": 1950.25	"F": 5715}
{"v": 1	"t": 1864004	"P": 1962.75	"F": 5643}
{"v": 1	"t": 1864024	"P": 1949.75	"F": 5466}
{"v": 1	"t": 1864044	"P": 1950.0	"F": 5686}
{"v": 1	"t": 1864065	"P": 1952.0	"F": 5796}
{"v": 1	"t": 1864085	"P": 1952.5	"F": 5516}
{"v": 1	"t": 1864105	"P": 1950.75	"F": 5416}
{"v": 1	"t": 1864125	"P": 1955.75	"F": 5625}
{"v": 1	"t": 1864146	"P": 1959.75	"F": 5638}
{"v": 1	"t": 1864166	"P": 1955.0	"F": 5427}
{"v": 1	"t": 1864186	"P": 1955.5	"F": 5446	"C": 45.095	"D": 3140	"sn": 54091779688249	"file": "/data/device_log/data0000.out"}
{"v": 1	"t": 1864207	"P": 1955.0	"F": 5491}
{"v": 1	"t": 1864228	"P": 1951.5	"F": 5575}
{"v": 1	"t": 1864247	"P": 1961.75	"F": 5518}
{"v": 1	"t": 1864268	"P": 1960.75	"F": 5540}
{"v": 1	"t": 1864288	"P": 1952.5	"F": 5409}
{"v": 1	"t": 1864309	"P": 1958.25	"F": 5537}
{"v": 1	"t": 1864329	"P": 1950.25	"F": 5476}
{"v": 1	"t": 1864349	"P": 1955.25	"F": 5591}
{"v": 1	"t": 1864370	"P": 1961.75	"F": 5046}
{"v": 1	"t": 1864390	"P": 1961.5	"F": 5358}
{"v": 1	"t": 1864410	"P": 1954.5	"F": 5686}
{"v": 1	"t": 1864431	"P": 1956.75	"F": 5511}
{"v": 1	"t": 1864451	"P": 1954.75	"F": 5695}
{"v": 1	"t": 1864471	"P": 1949.25	"F": 5473}
{"v": 1	"t": 1864492	"P": 1952.75	"F": 5685}
{"v": 1	"t": 1864512	"P": 1952.5	"F": 5458}
{"v": 1	"t": 1864532	"P": 1945.5	"F": 5614}
{"v": 1	"t": 1864552	"P": 1950.25	"F": 5790}
{"v": 1	"t": 1864573	"P": 1943.25	"F": 5738}
{"v": 1	"t": 1864593	"P": 1950.0	"F": 5586}
{"v": 1	"t": 1864613	"P": 1953.0	"F": 5561}
{"v": 1	"t": 1864634	"P": 1946.75	"F": 5739}
{"v": 1	"t": 1864654	"P": 1940.0	"F": 5512}
{"v": 1	"t": 1864674	"P": 1935.25	"F": 5766}
{"v": 1	"t": 1864695	"P": 1935.25	"F": 5690}
{"v": 1	"t": 1864715	"P": 1928.75	"F": 5452}
{"v": 1	"t": 1864735	"P": 1922.0	"F": 5653}
{"v": 1	"t": 1864756	"P": 1911.0	"F": 5543}
{"v": 1	"t": 1864776	"P": 1904.5	"F": 5895}
{"v": 1	"t": 1864796	"P": 1885.0	"F": 5629}
{"v": 1	"t": 1864817	"P": 1885.5	"F": 5709}
{"v": 1	"t": 1864837	"P": 1875.5	"F": 5693}
{"v": 1	"t": 1864858	"P": 1872.5	"F": 5613}
{"v": 1	"t": 1864878	"P": 1858.0	"F": 5691}
{"v": 1	"t": 1864898	"P": 1850.0	"F": 5858}
{"v": 1	"t": 1864918	"P": 1839.75	"F": 5365}
{"v": 1	"t": 1864939	"P": 1843.0	"F": 5627}
{"v": 1	"t": 1864959	"P": 1830.25	"F": 5649}
{"v": 1	"t": 1864979	"P": 1814.0	"F": 5601}
{"v": 1	"t": 1865000	"P": 1818.75	"F": 5472}
{"v": 1	"t": 1865020	"P": 1814.0	"F": 5596}
{"v": 1	"t": 1865040	"P": 1800.0	"F": 5675}
{"v": 1	"t": 1865061	"P": 1804.75	"F": 5402}
{"v": 1	"t": 1865081	"P": 1801.75	"F": 5566}
{"v": 1	"t": 1865101	"P": 1796.25	"F": 5189}
{"v": 1	"t": 1865121	"P": 1798.25	"F": 5514}
{"v": 1	"t": 1865142	"P": 1793.25	"F": 5496}
{"v": 1	"t": 1865162	"P": 1791.0	"F": 5427}
{"v": 1	"t": 1865182	"P": 1787.25	"F": 5571}
{"v": 1	"t": 1865203	"P": 1790.5	"F": 5494	"C": 45.11	"D": 3140	"sn": 54091779688249	"file": "/data/device_log/data0000.out"}
{"v": 1	"t": 1865223	"P": 1789.5	"F": 5687}
{"v": 1	"t": 1865243	"P": 1799.0	"F": 5614}
{"v": 1	"t": 1865264	"P": 1789.5	"F": 5673}
{"v": 1	"t": 1865284	"P": 1787.25	"F": 5387}
{"v": 1	"t": 1865304	"P": 1794.25	"F": 5515}
{"v": 1	"t": 1865325	"P": 1792.5	"F": 5436}
{"v": 1	"t": 1865345	"P": 1792.0	"F": 5311}
{"v": 1	"t": 1865365	"P": 1788.75	"F": 5339}
{"v": 1	"t": 1865386	"P": 1793.0	"F": 5705}
{"v": 1	"t": 1865406	"P": 1792.75	"F": 5520}
{"v": 1	"t": 1865426	"P": 1801.75	"F": 5653}
{"v": 1	"t": 1865447	"P": 1803.25	"F": 5476}
{"v": 1	"t": 1865467	"P": 1809.0	"F": 5737}
{"v": 1	"t": 1865487	"P": 1797.0	"F": 5455}
{"v": 1	"t": 1865508	"P": 1806.75	"F": 5503}
{"v": 1	"t": 1865528	"P": 1801.0	"F": 5460}
{"v": 1	"t": 1865548	"P": 1809.75	"F": 5682}
{"v": 1	"t": 1865569	"P": 1814.75	"F": 5601}
{"v": 1	"t": 1865589	"P": 1821.75	"F": 5386}
{"v": 1	"t": 1865609	"P": 1832.25	"F": 5446}
{"v": 1	"t": 1865630	"P": 1836.75	"F": 5509}
{"v": 1	"t": 1865650	"P": 1843.75	"F": 5676}
{"v": 1	"t": 1865670	"P": 1859.0	"F": 5488}
{"v": 1	"t": 1865690	"P": 1848.5	"F": 5566}
{"v": 1	"t": 1865711	"P": 1865.0	"F": 5409}
{"v": 1	"t": 1865731	"P": 1872.5	"F": 5389}
{"v": 1	"t": 1865751	"P": 1884.25	"F": 5528}
{"v": 1	"t": 1865772	"P": 1883.75	"F": 5654}
{"v": 1	"t": 1865792	"P": 1885.25	"F": 5518}
{"v": 1	"t": 1865812	"P": 1893.0	"F": 5496}
{"v": 1	"t": 1865833	"P": 1901.75	"F": 5560}
{"v": 1	"t": 1865853	"P": 1908.25	"F": 5477}
{"v": 1	"t": 1865873	"P": 1910.25	"F": 5551}
{"v": 1	"t": 1865894	"P": 1923.25	"F": 5314}
{"v": 1	"t": 1865914	"P": 1921.0	"F": 5395}
{"v": 1	"t": 1865935	"P": 1935.75	"F": 5381}
{"v": 1	"t": 1865955	"P": 1920.75	"F": 5385}
{"v": 1	"t": 1865975	"P": 1930.75	"F": 5593}
{"v": 1	"t": 1865996	"P": 1931.5	"F": 5513}
{"v": 1	"t": 1866016	"P": 1942.0	"F": 5507}
{"v": 1	"t": 1866036	"P": 1938.5	"F": 5656}
{"v": 1	"t": 1866056	"P": 1941.25	"F": 5522}
{"v": 1	"t": 1866077	"P": 1925.5	"F": 5523}
{"v": 1	"t": 1866097	"P": 1944.25	"F": 5662}
{"v": 1	"t": 1866117	"P": 1938.75	"F": 5577}
{"v": 1	"t": 1866138	"P": 1938.5	"F": 5457}
{"v": 1	"t": 1866158	"P": 1945.5	"F": 5787}
{"v": 1	"t": 1866178	"P": 1937.5	"F": 5125}
{"v": 1	"t": 1866199	"P": 1940.0	"F": 5533}
{"v": 1	"t": 1866219	"P": 1935.0	"F": 5584	"C": 45.075	"D": 3140	"sn": 54091779688249	"file": "/data/device_log/data0000.out"}
{"v": 1	"t": 1866239	"P": 1934.75	"F": 5599}
{"v": 1	"t": 1866260	"P": 1949.0	"F": 5431}
{"v": 1	"t": 1866280	"P": 1942.25	"F": 5513}
{"v": 1	"t": 1866300	"P": 1948.0	"F": 5667}
{"v": 1	"t": 1866320	"P": 1945.75	"F": 5613}
{"v": 1	"t": 1866341	"P": 1951.0	"F": 5437}
{"v": 1	"t": 1866361	"P": 1946.0	"F": 5578}
{"v": 1	"t": 1866381	"P": 1950.5	"F": 5676}
{"v": 1	"t": 1866402	"P": 1941.0	"F": 5594}
{"v": 1	"t": 1866422	"P": 1950.5	"F": 5678}
{"v": 1	"t": 1866442	"P": 1955.0	"F": 5568}
{"v": 1	"t": 1866463	"P": 1951.75	"F": 5332}
{"v": 1	"t": 1866483	"P": 1951.25	"F": 5332}
{"v": 1	"t": 1866504	"P": 1960.25	"F": 5277}
{"v": 1	"t": 1866524	"P": 1948.5	"F": 5488}
{"v": 1	"t": 1866545	"P": 1952.5	"F": 5631}
{"v": 1	"t": 1866565	"P": 1951.5	"F": 5521}
{"v": 1	"t": 1866586	"P": 1953.5	"F": 5515}
{"v": 1	"t": 1866606	"P": 1949.75	"F": 5414}
{"v": 1	"t": 1866627	"P": 1953.5	"F": 5459}
{"v": 1	"t": 1866647	"P": 1950.25	"F": 5760}
{"v": 1	"t": 1866667	"P": 1965.25	"F": 5550}
{"v": 1	"t": 1866688	"P": 1956.25	"F": 5690}
{"v": 1	"t": 1866708	"P": 1950.25	"F": 5685}
{"v": 1	"t": 1866728	"P": 1962.5	"F": 5555}
{"v": 1	"t": 1866749	"P": 1955.75	"F": 5561}
{"v": 1	"t": 1866769	"P": 1956.0	"F": 5422}
{"v": 1	"t": 1866789	"P": 1945.75	"F": 5479}
{"v": 1	"t": 1866810	"P": 1945.0	"F": 5324}
{"v": 1	"t": 1866830	"P": 1966.5	"F": 5264}
{"v": 1	"t": 1866850	"P": 1957.25	"F": 5694}
{"v": 1	"t": 1866870	"P": 1949.0	"F": 5459}
{"v": 1	"t": 1866891	"P": 1947.5	"F": 5617}
{"v": 1	"t": 1866911	"P": 1953.25	"F": 5666}
{"v": 1	"t": 1866931	"P": 1950.75	"F": 5383}
{"v": 1	"t": 1866952	"P": 1948.0	"F": 5387}
{"v": 1	"t": 1866972	"P": 1933.5	"F": 5417}
{"v": 1	"t": 1866992	"P": 1948.25	"F": 5688}
{"v": 1	"t": 1867013	"P": 1952.75	"F": 5292}
{"v": 1	"t": 1867033	"P": 1945.0	"F": 5398}
{"v": 1	"t": 1867053	"P": 1948.0	"F": 5749}
{"v": 1	"t": 1867074	"P": 1938.0	"F": 5746}
{"v": 1	"t": 1867094	"P": 1939.0	"F": 5787}
{"v": 1	"t": 1867114	"P": 1923.75	"F": 5694}
{"v": 1	"t": 1867135	"P": 1932.5	"F": 5752}
{"v": 1	"t": 1867155	"P": 1917.75	"F": 5557}
{"v": 1	"t": 1867175	"P": 1912.0	"F": 5621}
{"v": 1	"t": 1867196	"P": 1911.75	"F": 5619}
{"v": 1	"t": 1867216	"P": 1903.25	"F": 5807}
{"v": 1	"t": 1867237	"P": 1886.25	"F": 5651	"C": 45.055	"D": 3140	"sn": 54091779688249	"file": "/data/device_log/data0000.out"}
{"v": 1	"t": 1867257	"P": 1882.5	"F": 5689}
{"v": 1	"t": 1867277	"P": 1876.5	"F": 5584}
{"v": 1	"t": 1867298	"P": 1850.75	"F": 5735}
{"v": 1	"t": 1867318	"P": 1852.25	"F": 5793}
{"v": 1	"t": 1867338	"P": 1854.0	"F": 5443}
{"v": 1	"t": 1867359	"P": 1840.0	"F": 5451}
{"v": 1	"t": 1867379	"P": 1835.25	"F": 5404}
{"v": 1	"t": 1867400	"P": 1831.25	"F": 5567}
{"v": 1	"t": 1867420	"P": 1827.25	"F": 5581}
{"v": 1	"t": 1867440	"P": 1817.5	"F": 5607}
{"v": 1	"t": 1867461	"P": 1821.0	"F": 5662}
{"v": 1	"t": 1867481	"P": 1814.25	"F": 5334}
{"v": 1	"t": 1867501	"P": 1801.5	"F": 5436}
{"v": 1	"t": 1867522	"P": 1808.0	"F": 5694}
{"v": 1	"t": 1867542	"P": 1808.5	"F": 5578}
{"v": 1	"t": 1867563	"P": 1801.0	"F": 5565}
{"v": 1	"t": 1867583	"P": 1799.5	"F": 5632}
{"v": 1	"t": 1867603	"P": 1795.0	"F": 5603}
{"v": 1	"t": 1867624	"P": 1798.0	"F": 5599}
{"v": 1	"t": 1867644	"P": 1791.0	"F": 5443}
{"v": 1	"t": 1867664	"P": 1797.75	"F": 5830}
{"v": 1	"t": 1867685	"P": 1793.75	"F": 5612}
{"v": 1	"t": 1867705	"P": 1787.75	"F": 5210}
{"v": 1	"t": 1867726	"P": 1786.5	"F": 5520}
{"v": 1	"t": 1867746	"P": 1796.75	"F": 5366}
{"v": 1	"t": 1867766	"P": 1789.25	"F": 5500}
{"v": 1	"t": 1867787	"P": 1793.0	"F": 5631}
{"v": 1	"t": 1867807	"P": 1797.75	"F": 5686}
{"v": 1	"t": 1867827	"P": 1792.0	"F": 5600}
{"v": 1	"t": 1867848	"P": 1789.25	"F": 5615}
{"v": 1	"t": 1867868	"P": 1795.0	"F": 5757}
{"v": 1	"t": 1867888	"P": 1802.0	"F": 5541}
{"v": 1	"t": 1867909	"P": 1803.5	"F": 5299}
{"v": 1	"t": 1867929	"P": 1802.25	"F": 5660}
{"v": 1	"t": 1867949	"P": 1799.25	"F": 5575}
{"v": 1	"t": 1867970	"P": 1799.25	"F": 5673}
{"v": 1	"t": 1867990	"P": 1807.25	"F": 5566}
{"v": 1	"t": 1868010	"P": 1803.25	"F": 5723}
{"v": 1	"t": 1868031	"P": 1794.25	"F": 5460}
{"v": 1	"t": 1868051	"P": 1818.0	"F": 5380}
{"v": 1	"t": 1868071	"P": 1816.0	"F": 5408}
{"v": 1	"t": 1868092	"P": 1821.5	"F": 5607}
{"v": 1	"t": 1868112	"P": 1828.25	"F": 5549}
{"v": 1	"t": 1868132	"P": 1845.25	"F": 5471}
{"v": 1	"t": 1868152	"P": 1836.75	"F": 5362}
{"v": 1	"t": 1868173	"P": 1857.75	"F": 5239}
{"v": 1	"t": 1868193	"P": 1865.0	"F": 5427}
{"v": 1	"t": 1868213	"P": 1871.5	"F": 5540}
{"v": 1	"t": 1868234	"P": 1881.25	"F": 5585}
{"v": 1	"t": 1868254	"P": 1881.0	"F": 5550	"C": 45.09	"D": 3140	"sn": 54091779688249	"file": "/data/device_log/data0000.out"}
{"v": 1	"t": 1868275	"P": 1891.0	"F": 5647}
{"v": 1	"t": 1868295	"P": 1891.25	"F": 5438}
{"v": 1	"t": 1868315	"P": 1906.5	"F": 5489}
{"v": 1	"t": 1868336	"P": 1915.25	"F": 5550}
{"v": 1	"t": 1868356	"P": 1920.0	"F": 5477}
{"v": 1	"t": 1868376	"P": 1922.5	"F": 5360}
{"v": 1	"t": 1868397	"P": 1911.75	"F": 5303}
{"v": 1	"t": 1868417	"P": 1918.25	"F": 5496}
{"v": 1	"t": 1868437	"P": 1921.0	"F": 5630}
{"v": 1	"t": 1868458	"P": 1939.25	"F": 5377}
{"v": 1	"t": 1868478	"P": 1935.75	"F": 5606}
{"v": 1	"t": 1868498	"P": 1927.75	"F": 5527}
{"v": 1	"t": 1868518	"P": 1936.75	"F": 5395}
{"v": 1	"t": 1868539	"P": 1945.5	"F": 5588}
{"v": 1	"t": 1868559	"P": 1939.75	"F": 5436}
{"v": 1	"t": 1868579	"P": 1931.75	"F": 5811}
{"v": 1	"t": 1868600	"P": 1956.5	"F": 5682}
{"v": 1	"t": 1868620	"P": 1949.5	"F": 5415}
{"v": 1	"t": 1868640	"P": 1944.25	"F": 5552}
{"v": 1	"t": 1868661	"P": 1942.75	"F": 5581}
{"v": 1	"t": 1868681	"P": 1955.0	"F": 5229}
{"v": 1	"t": 1868701	"P": 1949.25	"F": 5547}
{"v": 1	"t": 1868722	"P": 1955.0	"F": 5485}
{"v": 1	"t": 1868742	"P": 1951.75	"F": 5326}
{"v": 1	"t": 1868762	"P": 1956.25	"F": 5604}
{"v": 1	"t": 1868782	"P": 1953.0	"F": 5539}
{"v": 1	"t": 1868803	"P": 1954.75	"F": 5476}
{"v": 1	"t": 1868823	"P": 1961.5	"F": 5488}
{"v": 1	"t": 1868844	"P": 1954.25	"F": 5264}
{"v": 1	"t": 1868864	"P": 1951.75	"F": 5363}
{"v": 1	"t": 1868884	"P": 1950.25	"F": 5643}
{"v": 1	"t": 1868905	"P": 1956.25	"F": 5466}
{"v": 1	"t": 1868925	"P": 1955.75	"F": 5401}
{"v": 1	"t": 1868945	"P": 1951.25	"F": 5611}
{"v": 1	"t": 1868966	"P": 1951.75	"F": 5575}
{"v": 1	"t": 1868986	"P": 1953.0	"F": 5543}
{"v": 1	"t": 1869006	"P": 1960.25	"F": 5379}
{"v": 1	"t": 1869027	"P": 1947.25	"F": 5473}
{"v": 1	"t": 1869047	"P": 1952.5	"F": 5610}
{"v": 1	"t": 1869067	"P": 1961.5	"F": 5542}
{"v": 1	"t": 1869087	"P": 1966.25	"F": 5573}
{"v": 1	"t": 1869108	"P": 1956.25	"F": 5547}
{"v": 1	"t": 1869128	"P": 1958.5	"F": 5488}
{"v": 1	"t": 1869148	"P": 1957.75	"F": 5694}
{"v": 1	"t": 1869169	"P": 1958.75	"F": 5469}
{"v": 1	"t": 1869189	"P": 1948.75	"F": 5284}
{"v": 1	"t": 1869209	"P": 1956.25	"F": 5570}
{"v": 1	"t": 1869230	"P": 1958.25	"F": 5596}
{"v": 1	"t": 1869250	"P": 1943.0	"F": 5578}
{"v": 1	"t": 1869270	"P": 1958.25	"F": 5508	"C": 45.09	"D": 3140	"sn": 54091779688249	"file": "/data/device_log/data0000.out"}
{"v": 1	"t": 1869291	"P": 1945.0	"F": 5354}
{"v": 1	"t": 1869311	"P": 1957.75	"F": 5768}
{"v": 1	"t": 1869331	"P": 1953.5	"F": 5468}
{"v": 1	"t": 1869352	"P": 1951.25	"F": 5737}
{"v": 1	"t": 1869372	"P": 1958.25	"F": 5573}
{"v": 1	"t": 1869393	"P": 1947.5	"F": 5361}
{"v": 1	"t": 1869413	"P": 1943.0	"F": 5429}
{"v": 1	"t": 1869433	"P": 1931.75	"F": 5733}
{"v": 1	"t": 1869453	"P": 1942.5	"F": 5597}
{"v": 1	"t": 1869474	"P": 1933.75	"F": 5422}
{"v": 1	"t": 1869494	"P": 1926.75	"F": 5584}
{"v": 1	"t": 1869514	"P": 1921.75	"F": 5651}
{"v": 1	"t": 1869535	"P": 1918.25	"F": 5695}
{"v": 1	"t": 1869555	"P": 1907.75	"F": 5677}
{"v": 1	"t": 1869575	"P": 1901.75	"F": 5463}
{"v": 1	"t": 1869596	"P": 1894.0	"F": 5517}
{"v": 1	"t": 1869616	"P": 1888.25	"F": 5599}
{"v": 1	"t": 1869636	"P": 1874.75	"F": 5536}
{"v": 1	"t": 1869657	"P": 1864.75	"F": 5618}
{"v": 1	"t": 1869677	"P": 1847.75	"F": 5706}
{"v": 1	"t": 1869697	"P": 1842.75	"F": 5526}
{"v": 1	"t": 1869717	"P": 1838.25	"F": 5608}
{"v": 1	"t": 1869738	"P": 1824.5	"F": 5337}
{"v": 1	"t": 1869758	"P": 1824.75	"F": 5247}
{"v": 1	"t": 1869778	"P": 1824.25	"F": 5511}
{"v": 1	"t": 1869799	"P": 1819.0	"F": 5372}
{"v": 1	"t": 1869819	"P": 1814.25	"F": 5381}
{"v": 1	"t": 1869839	"P": 1810.75	"F": 5499}
{"v": 1	"t": 1869860	"P": 1802.5	"F": 5539}
{"v": 1	"t": 1869880	"P": 1804.0	"F": 5546}
{"v": 1	"t": 1869900	"P": 1794.0	"F": 5588}
{"v": 1	"t": 1869921	"P": 1804.25	"F": 5594}
{"v": 1	"t": 1869941	"P": 1796.75	"F": 5686}
{"v": 1	"t": 1869962	"P": 1787.5	"F": 5577}
{"v": 1	"t": 1869982	"P": 1785.75	"F": 5402}
{"v": 1	"t": 1870003	"P": 1791.25	"F": 5401}
{"v": 1	"t": 1870023	"P": 1792.5	"F": 5792}
{"v": 1	"t": 1870044	"P": 1790.75	"F": 5499}
{"v": 1	"t": 1870064	"P": 1791.5	"F": 5706}
{"v": 1	"t": 1870084	"P": 1784.5	"F": 5517}
{"v": 1	"t": 1870105	"P": 1791.25	"F": 5590}
{"v": 1	"t": 1870125	"P": 1794.25	"F": 5613}
{"v": 1	"t": 1870146	"P": 1788.75	"F": 5625}
{"v": 1	"t": 1870166	"P": 1796.5	"F": 5587}
{"v": 1	"t": 1870187	"P": 1796.75	"F": 5493}
{"v": 1	"t": 1870207	"P": 1798.0	"F": 5606}
{"v": 1	"t": 1870228	"P": 1798.25	"F": 5431}
{"v": 1	"t": 1870248	"P": 1792.75	"F": 5521}
{"v": 1	"t": 1870268	"P": 1796.75	"F": 5562}
{"v": 1	"t": 1870289	"P": 1804.25	"F": 5325	"C": 45.075	"D": 3140	"sn": 54091779688249	"file": "/data/device_log/data0000.out"}
{"v": 1	"t": 1870309	"P": 1811.75	"F": 5444}
{"v": 1	"t": 1870329	"P": 1800.75	"F": 5639}
{"v": 1	"t": 1870350	"P": 1817.75	"F": 5593}
{"v": 1	"t": 1870370	"P": 1815.5	"F": 5456}
{"v": 1	"t": 1870390	"P": 1814.5	"F": 5563}
{"v": 1	"t": 1870411	"P": 1832.75	"F": 5515}
{"v": 1	"t": 1870431	"P": 1845.0	"F": 5343}
{"v": 1	"t": 1870451	"P": 1851.75	"F": 5801}
{"v": 1	"t": 1870471	"P": 1860.75	"F": 5487}
{"v": 1	"t": 1870492	"P": 1859.0	"F": 5551}
{"v": 1	"t": 1870512	"P": 1867.75	"F": 5378}
{"v": 1	"t": 1870532	"P": 1875.5	"F": 5216}
{"v": 1	"t": 1870553	"P": 1881.0	"F": 5487}
{"v": 1	"t": 1870573	"P": 1886.25	"F": 5612}
{"v": 1	"t": 1870593	"P": 1891.25	"F": 5496}
{"v": 1	"t": 1870614	"P": 1897.25	"F": 5616}
{"v": 1	"t": 1870634	"P": 1913.0	"F": 5704}
{"v": 1	"t": 1870654	"P": 1906.5	"F": 5697}
{"v": 1	"t": 1870675	"P": 1917.75	"F": 5483}
{"v": 1	"t": 1870695	"P": 1914.25	"F": 5273}
{"v": 1	"t": 1870715	"P": 1920.75	"F": 5272}
{"v": 1	"t": 1870735	"P": 1927.0	"F": 5219}
{"v": 1	"t": 1870756	"P": 1932.75	"F": 5435}
{"v": 1	"t": 1870776	"P": 1929.25	"F": 5657}
{"v": 1	"t": 1870797	"P": 1931.25	"F": 5232}
{"v": 1	"t": 1870817	"P": 1932.0	"F": 5663}
{"v": 1	"t": 1870837	"P": 1934.75	"F": 5547}
{"v": 1	"t": 1870858	"P": 1939.0	"F": 5470}
{"v": 1	"t": 1870878	"P": 1938.5	"F": 5492}
{"v": 1	"t": 1870898	"P": 1941.0	"F": 5518}
{"v": 1	"t": 1870919	"P": 1940.5	"F": 5598}
{"v": 1	"t": 1870939	"P": 1940.0	"F": 5370}
{"v": 1	"t": 1870959	"P": 1939.75	"F": 5596}
{"v": 1	"t": 1870980	"P": 1946.5	"F": 5621}
{"v": 1	"t": 1871000	"P": 1943.25	"F": 5571}
{"v": 1	"t": 1871020	"P": 1948.0	"F": 5483}
{"v": 1	"t": 1871040	"P": 1935.0	"F": 5489}
{"v": 1	"t": 1871061	"P": 1943.5	"F": 5368}
{"v": 1	"t": 1871081	"P": 1949.75	"F": 5568}
{"v": 1	"t": 1871101	"P": 1944.25	"F": 5558}
{"v": 1	"t": 1871122	"P": 1946.75	"F": 5533}
{"v": 1	"t": 1871142	"P": 1952.5	"F": 5819}
{"v": 1	"t": 1871162	"P": 1959.75	"F": 5294}
{"v": 1	"t": 1871183	"P": 1950.0	"F": 5550}
{"v": 1	"t": 1871203	"P": 1952.25	"F": 5509}
{"v": 1	"t": 1871223	"P": 1950.0	"F": 5600}
{"v": 1	"t": 1871244	"P": 1951.5	"F": 5491}
{"v": 1	"t": 1871264	"P": 1945.75	"F": 5615}
{"v": 1	"t": 1871284	"P": 1948.0	"F": 5518}
{"v": 1	"t": 1871304	"P": 1948.25	"F": 5457	"C": 45.095	"D": 3140	"sn": 54091779688249	"file": "/data/device_log/data0000.out"}
{"v": 1	"t": 1871325	"P": 1951.75	"F": 5589}
{"v": 1	"t": 1871345	"P": 1954.0	"F": 5703}
{"v": 1	"t": 1871366	"P": 1948.5	"F": 5640}
{"v": 1	"t": 1871386	"P": 1951.5	"F": 5587}
{"v": 1	"t": 1871406	"P": 1951.5	"F": 5336}
{"v": 1	"t": 1871427	"P": 1944.5	"F": 5727}
{"v": 1	"t": 1871447	"P": 1942.5	"F": 5649}
{"v": 1	"t": 1871467	"P": 1958.0	"F": 5565}
{"v": 1	"t": 1871488	"P": 1952.25	"F": 5764}
{"v": 1	"t": 1871508	"P": 1949.5	"F": 5599}
{"v": 1	"t": 1871528	"P": 1949.5	"F": 5722}
{"v": 1	"t": 1871548	"P": 1945.75	"F": 5525}
{"v": 1	"t": 1871569	"P": 1944.75	"F": 5549}
{"v": 1	"t": 1871589	"P": 1953.0	"F": 5798}
{"v": 1	"t": 1871609	"P": 1952.0	"F": 5694}
{"v": 1	"t": 1871630	"P": 1952.5	"F": 5598}
{"v": 1	"t": 1871650	"P": 1949.25	"F": 5682}
{"v": 1	"t": 1871670	"P": 1947.25	"F": 5599}
{"v": 1	"t": 1871691	"P": 1955.5	"F": 5534}
{"v": 1	"t": 1871711	"P": 1950.75	"F": 5528}
{"v": 1	"t": 1871731	"P": 1940.25	"F": 5580}
{"v": 1	"t": 1871752	"P": 1941.5	"F": 5510}
{"v": 1	"t": 1871772	"P": 1944.0	"F": 5532}
{"v": 1	"t": 1871792	"P": 1934.0	"F": 5625}
{"v": 1	"t": 1871813	"P": 1939.25	"F": 5597}
{"v": 1	"t": 1871833	"P": 1918.25	"F": 5539}
{"v": 1	"t": 1871853	"P": 1918.0	"F": 5440}
{"v": 1	"t": 1871874	"P": 1925.25	"F": 5247}
{"v": 1	"t": 1871894	"P": 1908.75	"F": 5410}
{"v": 1	"t": 1871915	"P": 1903.75	"F": 5668}
{"v": 1	"t": 1871935	"P": 1905.5	"F": 5610}
{"v": 1	"t": 1871955	"P": 1881.25	"F": 5936}
{"v": 1	"t": 1871975	"P": 1885.0	"F": 5547}
{"v": 1	"t": 1871996	"P": 1875.75	"F": 5779}
{"v": 1	"t": 1872016	"P": 1856.75	"F": 5504}
{"v": 1	"t": 1872036	"P": 1860.0	"F": 5664}
{"v": 1	"t": 1872057	"P": 1850.25	"F": 5249}
{"v": 1	"t": 1872077	"P": 1853.75	"F": 5413}
{"v": 1	"t": 1872097	"P": 1830.25	"F": 5500}
{"v": 1	"t": 1872118	"P": 1836.5	"F": 5549}
{"v": 1	"t": 1872138	"P": 1826.5	"F": 5467}
{"v": 1	"t": 1872158	"P": 1816.75	"F": 5703}
{"v": 1	"t": 1872179	"P": 1826.75	"F": 5749}
{"v": 1	"t": 1872199	"P": 1814.0	"F": 5689}
{"v": 1	"t": 1872219	"P": 1810.5	"F": 5693}
{"v": 1	"t": 1872239	"P": 1804.0	"F": 5577}
{"v": 1	"t": 1872260	"P": 1816.0	"F": 5369}
{"v": 1	"t": 1872280	"P": 1808.5	"F": 5458}
{"v": 1	"t": 1872300	"P": 1808.0	"F": 5504}
{"v": 1	"t": 1872321	"P": 1803.25	"F": 5525	"C": 45.095	"D": 3140	"sn": 54091779688249	"file": "/data/device_log/data0000.out"}
{"v": 1	"t": 1872341	"P": 1802.0	"F": 5265}
{"v": 1	"t": 1872361	"P": 1803.75	"F": 5316}
{"v": 1	"t": 1872382	"P": 1800.75	"F": 5367}
{"v": 1	"t": 1872402	"P": 1795.75	"F": 5396}
{"v": 1	"t": 1872422	"P": 1797.0	"F": 5398}
{"v": 1	"t": 1872443	"P": 1800.0	"F": 5625}
{"v": 1	"t": 1872463	"P": 1793.0	"F": 5368}
{"v": 1	"t": 1872484	"P": 1805.5	"F": 5620}
{"v": 1	"t": 1872504	"P": 1795.75	"F": 5761}
{"v": 1	"t": 1872524	"P": 1787.75	"F": 5597}
{"v": 1	"t": 1872544	"P": 1797.25	"F": 5592}
{"v": 1	"t": 1872565	"P": 1800.5	"F": 5403}
{"v": 1	"t": 1872585	"P": 1805.5	"F": 5643}
{"v": 1	"t": 1872605	"P": 1781.5	"F": 5507}
{"v": 1	"t": 1872626	"P": 1807.0	"F": 5474}
{"v": 1	"t": 1872646	"P": 1798.0	"F": 5465}
{"v": 1	"t": 1872666	"P": 1810.25	"F": 5641}
{"v": 1	"t": 1872687	"P": 1804.0	"F": 5419}
{"v": 1	"t": 1872707	"P": 1799.75	"F": 5363}
{"v": 1	"t": 1872727	"P": 1814.5	"F": 5578}
{"v": 1	"t": 1872748	"P": 1814.0	"F": 5521}
{"v": 1	"t": 1872768	"P": 1822.25	"F": 5742}
{"v": 1	"t": 1872788	"P": 1830.75	"F": 5542}
{"v": 1	"t": 1872808	"P": 1843.0	"F": 5568}
{"v": 1	"t": 1872829	"P": 1840.25	"F": 5343}
{"v": 1	"t": 1872849	"P": 1842.25	"F": 5560}
{"v": 1	"t": 1872869	"P": 1861.5	"F": 5483}
{"v": 1	"t": 1872890	"P": 1869.5	"F": 5398}
{"v": 1	"t": 1872910	"P": 1880.25	"F": 5404}
{"v": 1	"t": 1872930	"P": 1870.75	"F": 5383}
{"v": 1	"t": 1872951	"P": 1873.75	"F": 5445}
{"v": 1	"t": 1872971	"P": 1889.0	"F": 5531}
{"v": 1	"t": 1872991	"P": 1898.5	"F": 5456}
{"v": 1	"t": 1873012	"P": 1903.0	"F": 5034}
{"v": 1	"t": 1873032	"P": 1907.0	"F": 5564}
{"v": 1	"t": 1873053	"P": 1918.5	"F": 5635}
{"v": 1	"t": 1873073	"P": 1923.0	"F": 5634}
{"v": 1	"t": 1873093	"P": 1916.0	"F": 5402}
{"v": 1	"t": 1873114	"P": 1933.25	"F": 5394}
{"v": 1	"t": 1873134	"P": 1936.0	"F": 5520}
{"v": 1	"t": 1873154	"P": 1931.75	"F": 5465}
{"v": 1	"t": 1873174	"P": 1939.5	"F": 5566}
{"v": 1	"t": 1873195	"P": 1940.75	"F": 5271}
{"v": 1	"t": 1873215	"P": 1942.75	"F": 5324}
{"v": 1	"t": 1873235	"P": 1946.0	"F": 5426}
{"v": 1	"t": 1873256	"P": 1944.25	"F": 5361}
{"v": 1	"t": 1873276	"P": 1952.5	"F": 5476}
{"v": 1	"t": 1873296	"P": 1955.25	"F": 5485}
{"v": 1	"t": 1873317	"P": 1953.0	"F": 5656}
{"v": 1	"t": 1873337	"P": 1953.5	"F": 5581	"C": 45.09	"D": 3140	"sn": 54091779688249	"file": "/data/device_log/data0000.out"}
{"v": 1	"t": 1873357	"P": 1956.0	"F": 5521}
{"v": 1	"t": 1873377	"P": 1952.0	"F": 5771}
{"v": 1	"t": 1873398	"P": 1957.25	"F": 5703}
{"v": 1	"t": 1873418	"P": 1954.0	"F": 5521}
{"v": 1	"t": 1873438	"P": 1958.5	"F": 5423}
{"v": 1	"t": 1873459	"P": 1963.0	"F": 5644}
{"v": 1	"t": 1873479	"P": 1961.75	"F": 5661}
{"v": 1	"t": 1873499	"P": 1950.0	"F": 5474}
{"v": 1	"t": 1873520	"P": 1966.5	"F": 5308}
{"v": 1	"t": 1873540	"P": 1957.5	"F": 5357}
{"v": 1	"t": 1873561	"P": 1966.0	"F": 5591}
{"v": 1	"t": 1873581	"P": 1968.75	"F": 5719}
{"v": 1	"t": 1873602	"P": 1964.25	"F": 5414}
{"v": 1	"t": 1873622	"P": 1968.0	"F": 5509}
{"v": 1	"t": 1873643	"P": 1962.5	"F": 5570}
{"v": 1	"t": 1873663	"P": 1971.75	"F": 5504}
{"v": 1	"t": 1873684	"P": 1965.25	"F": 5380}
{"v": 1	"t": 1873704	"P": 1960.75	"F": 5353}
{"v": 1	"t": 1873724	"P": 1966.5	"F": 5322}
{"v": 1	"t": 1873745	"P": 1969.25	"F": 5300}
{"v": 1	"t": 1873765	"P": 1967.5	"F": 5213}
{"v": 1	"t": 1873785	"P": 1962.5	"F": 5594}
{"v": 1	"t": 1873805	"P": 1962.75	"F": 5459}
{"v": 1	"t": 1873826	"P": 1967.25	"F": 5488}
{"v": 1	"t": 1873846	"P": 1965.5	"F": 5475}
{"v": 1	"t": 1873866	"P": 1958.75	"F": 5527}
{"v": 1	"t": 1873887	"P": 1962.75	"F": 5285}
{"v": 1	"t": 1873907	"P": 1955.5	"F": 5539}
{"v": 1	"t": 1873927	"P": 1962.25	"F": 5590}
{"v": 1	"t": 1873948	"P": 1961.25	"F": 5473}
{"v": 1	"t": 1873968	"P": 1953.0	"F": 5554}
{"v": 1	"t": 1873988	"P": 1953.5	"F": 5423}
{"v": 1	"t": 1874009	"P": 1962.0	"F": 5691}
{"v": 1	"t": 1874029	"P": 1953.0	"F": 5721}
{"v": 1	"t": 1874049	"P": 1952.75	"F": 5301}
{"v": 1	"t": 1874069	"P": 1953.25	"F": 5526}
{"v": 1	"t": 1874090	"P": 1952.5	"F": 5570}
{"v": 1	"t": 1874110	"P": 1945.25	"F": 5460}
{"v": 1	"t": 1874130	"P": 1945.5	"F": 5725}
{"v": 1	"t": 1874151	"P": 1940.75	"F": 5688}
{"v": 1	"t": 1874171	"P": 1933.5	"F": 5788}
{"v": 1	"t": 1874192	"P": 1936.25	"F": 5561}
{"v": 1	"t": 1874212	"P": 1925.5	"F": 5773}
{"v": 1	"t": 1874232	"P": 1927.0	"F": 5422}
{"v": 1	"t": 1874253	"P": 1906.5	"F": 5443}
{"v": 1	"t": 1874273	"P": 1906.25	"F": 5660}
{"v": 1	"t": 1874293	"P": 1888.5	"F": 5826}
{"v": 1	"t": 1874314	"P": 1888.75	"F": 5856}
{"v": 1	"t": 1874334	"P": 1883.0	"F": 5748}
{"v": 1	"t": 1874354	"P": 1862.75	"F": 5626	"C": 45.075	"D": 3140	"sn": 54091779688249	"file": "/data/device_log/data0000.out"}
{"v": 1	"t": 1874375	"P": 1857.75	"F": 5464}
{"v": 1	"t": 1874395	"P": 1852.5	"F": 5585}
{"v": 1	"t": 1874415	"P": 1848.25	"F": 5545}
{"v": 1	"t": 1874435	"P": 1847.5	"F": 5767}
{"v": 1	"t": 1874456	"P": 1834.0	"F": 5705}
{"v": 1	"t": 1874476	"P": 1827.75	"F": 5897}
{"v": 1	"t": 1874496	"P": 1816.5	"F": 5706}
{"v": 1	"t": 1874517	"P": 1816.25	"F": 5678}
{"v": 1	"t": 1874537	"P": 1808.5	"F": 5463}
{"v": 1	"t": 1874557	"P": 1806.75	"F": 5595}
{"v": 1	"t": 1874578	"P": 1793.25	"F": 5647}
{"v": 1	"t": 1874598	"P": 1794.0	"F": 5671}
{"v": 1	"t": 1874618	"P": 1798.0	"F": 5739}
{"v": 1	"t": 1874639	"P": 1792.25	"F": 5617}
{"v": 1	"t": 1874659	"P": 1789.0	"F": 5736}
{"v": 1	"t": 1874679	"P": 1780.0	"F": 5491}
{"v": 1	"t": 1874699	"P": 1786.25	"F": 5627}
{"v": 1	"t": 1874720	"P": 1792.25	"F": 5647}
{"v": 1	"t": 1874740	"P": 1776.0	"F": 5536}
{"v": 1	"t": 1874761	"P": 1794.5	"F": 5633}
{"v": 1	"t": 1874781	"P": 1787.75	"F": 5519}
{"v": 1	"t": 1874801	"P": 1786.25	"F": 5486}
{"v": 1	"t": 1874822	"P": 1778.75	"F": 5056}
{"v": 1	"t": 1874842	"P": 1789.75	"F": 5526}
{"v": 1	"t": 1874862	"P": 1787.5	"F": 5574}
{"v": 1	"t": 1874883	"P": 1787.0	"F": 5528}
{"v": 1	"t": 1874903	"P": 1785.75	"F": 5569}
{"v": 1	"t": 1874923	"P": 1786.5	"F": 5336}
{"v": 1	"t": 1874944	"P": 1790.5	"F": 5404}
{"v": 1	"t": 1874964	"P": 1792.25	"F": 5424}
{"v": 1	"t": 1874984	"P": 1799.75	"F": 5501}
{"v": 1	"t": 1875005	"P": 1803.25	"F": 5596}
{"v": 1	"t": 1875025	"P": 1807.25	"F": 5471}
{"v": 1	"t": 1875045	"P": 1808.5	"F": 5416}
{"v": 1	"t": 1875065	"P": 1810.25	"F": 5454}
{"v": 1	"t": 1875086	"P": 1826.75	"F": 5698}
{"v": 1	"t": 1875106	"P": 1836.75	"F": 5469}
{"v": 1	"t": 1875126	"P": 1845.0	"F": 5289}
{"v": 1	"t": 1875147	"P": 1835.25	"F": 5513}
{"v": 1	"t": 1875167	"P": 1848.5	"F": 5372}
{"v": 1	"t": 1875187	"P": 1874.0	"F": 5606}
{"v": 1	"t": 1875208	"P": 1865.25	"F": 5626}
{"v": 1	"t": 1875228	"P": 1870.0	"F": 5674}
{"v": 1	"t": 1875248	"P": 1880.5	"F": 5471}
{"v": 1	"t": 1875269	"P": 1885.0	"F": 5690}
{"v": 1	"t": 1875289	"P": 1893.0	"F": 5695}
{"v": 1	"t": 1875310	"P": 1896.25	"F": 5434}
{"v": 1	"t": 1875330	"P": 1901.5	"F": 5505}
{"v": 1	"t": 1875350	"P": 1900.0	"F": 5443}
{"v": 1	"t": 1875371	"P": 1904.5	"F": 5402	"C": 45.075	"D": 3140	"sn": 54091779688249	"file": "/data/device_log/data0000.out"}
{"v": 1	"t": 1875391	"P": 1911.25	"F": 5452}
{"v": 1	"t": 1875411	"P": 1921.0	"F": 5539}
{"v": 1	"t": 1875431	"P": 1919.0	"F": 5654}
{"v": 1	"t": 1875452	"P": 1926.5	"F": 5338}
{"v": 1	"t": 1875472	"P": 1927.0	"F": 5724}
{"v": 1	"t": 1875492	"P": 1930.0	"F": 5754}
{"v": 1	"t": 1875513	"P": 1928.75	"F": 5491}
{"v": 1	"t": 1875533	"P": 1923.75	"F": 5609}
{"v": 1	"t": 1875553	"P": 1929.25	"F": 5343}
{"v": 1	"t": 1875574	"P": 1941.5	"F": 5356}
{"v": 1	"t": 1875594	"P": 1932.5	"F": 5539}
{"v": 1	"t": 1875614	"P": 1946.25	"F": 5693}
{"v": 1	"t": 1875635	"P": 1938.0	"F": 5521}
{"v": 1	"t": 1875655	"P": 1942.0	"F": 5536}
{"v": 1	"t": 1875675	"P": 1932.0	"F": 5397}
{"v": 1	"t": 1875695	"P": 1945.75	"F": 5414}
{"v": 1	"t": 1875716	"P": 1948.5	"F": 5543}
{"v": 1	"t": 1875736	"P": 1945.5	"F": 5354}
{"v": 1	"t": 1875756	"P": 1944.0	"F": 5671}
{"v": 1	"t": 1875777	"P": 1946.5	"F": 5299}
{"v": 1	"t": 1875797	"P": 1956.5	"F": 5438}
{"v": 1	"t": 1875817	"P": 1939.75	"F": 5536}
{"v": 1	"t": 1875838	"P": 1948.0	"F": 5529}
{"v": 1	"t": 1875858	"P": 1937.25	"F": 5604}
{"v": 1	"t": 1875879	"P": 1952.5	"F": 5639}
{"v": 1	"t": 1875899	"P": 1958.75	"F": 5415}
{"v": 1	"t": 1875919	"P": 1949.5	"F": 5401}
{"v": 1	"t": 1875940	"P": 1960.75	"F": 5747}
{"v": 1	"t": 1875960	"P": 1956.25	"F": 5575}
{"v": 1	"t": 1875980	"P": 1955.0	"F": 5455}
{"v": 1	"t": 1876001	"P": 1958.25	"F": 5751}
{"v": 1	"t": 1876021	"P": 1959.75	"F": 5702}
{"v": 1	"t": 1876041	"P": 1959.0	"F": 5750}
{"v": 1	"t": 1876062	"P": 1959.25	"F": 5627}
{"v": 1	"t": 1876082	"P": 1952.0	"F": 5505}
{"v": 1	"t": 1876102	"P": 1960.0	"F": 5278}
{"v": 1	"t": 1876123	"P": 1955.25	"F": 5726}
{"v": 1	"t": 1876143	"P": 1954.25	"F": 5547}
{"v": 1	"t": 1876163	"P": 1951.0	"F": 5611}
{"v": 1	"t": 1876183	"P": 1951.25	"F": 5452}
{"v": 1	"t": 1876204	"P": 1964.0	"F": 5538}
{"v": 1	"t": 1876224	"P": 1949.0	"F": 5477}
{"v": 1	"t": 1876244	"P": 1947.75	"F": 5519}
{"v": 1	"t": 1876265	"P": 1959.75	"F": 5352}
{"v": 1	"t": 1876285	"P": 1953.5	"F": 5636}
{"v": 1	"t": 1876305	"P": 1951.0	"F": 5310}
{"v": 1	"t": 1876326	"P": 1944.25	"F": 5592}
{"v": 1	"t": 1876346	"P": 1947.25	"F": 5450}
{"v": 1	"t": 1876366	"P": 1947.25	"F": 5755}
{"v": 1	"t": 1876387	"P": 1957.25	"F": 5600	"C": 45.035	"D": 3140	"sn": 54091779688249	"file": "/data/device_log/data0000.out"}
{"v": 1	"t": 1876407	"P": 1946.75	"F": 5834}
{"v": 1	"t": 1876428	"P": 1950.25	"F": 5418}
{"v": 1	"t": 1876448	"P": 1943.75	"F": 5506}
{"v": 1	"t": 1876468	"P": 1947.0	"F": 5821}
{"v": 1	"t": 1876489	"P": 1942.5	"F": 5361}
{"v": 1	"t": 1876509	"P": 1942.75	"F": 5834}
{"v": 1	"t": 1876529	"P": 1928.25	"F": 5496}
{"v": 1	"t": 1876550	"P": 1937.75	"F": 5778}
{"v": 1	"t": 1876570	"P": 1934.0	"F": 5410}
{"v": 1	"t": 1876590	"P": 1931.0	"F": 5794}
{"v": 1	"t": 1876610	"P": 1915.0	"F": 5314}
{"v": 1	"t": 1876631	"P": 1909.75	"F": 5465}
{"v": 1	"t": 1876651	"P": 1913.75	"F": 5770}
{"v": 1	"t": 1876671	"P": 1896.5	"F": 5657}
{"v": 1	"t": 1876692	"P": 1885.25	"F": 5456}
{"v": 1	"t": 1876712	"P": 1885.25	"F": 5675}
{"v": 1	"t": 1876732	"P": 1877.25	"F": 5649}
{"v": 1	"t": 1876753	"P": 1859.5	"F": 5562}
{"v": 1	"t": 1876773	"P": 1852.75	"F": 5607}
{"v": 1	"t": 1876793	"P": 1842.75	"F": 5220}
{"v": 1	"t": 1876814	"P": 1843.75	"F": 5312}
{"v": 1	"t": 1876834	"P": 1828.75	"F": 5733}
{"v": 1	"t": 1876854	"P": 1822.0	"F": 5508}
{"v": 1	"t": 1876875	"P": 1822.25	"F": 5692}
{"v": 1	"t": 1876895	"P": 1815.5	"F": 5704}
{"v": 1	"t": 1876915	"P": 1805.0	"F": 5443}
{"v": 1	"t": 1876936	"P": 1804.25	"F": 5395}
{"v": 1	"t": 1876956	"P": 1812.25	"F": 5711}
{"v": 1	"t": 1876977	"P": 1791.25	"F": 5504}
{"v": 1	"t": 1876997	"P": 1799.5	"F": 5604}
{"v": 1	"t": 1877018	"P": 1796.75	"F": 5673}
{"v": 1	"t": 1877038	"P": 1795.75	"F": 5628}
{"v": 1	"t": 1877059	"P": 1788.75	"F": 5604}
{"v": 1	"t": 1877079	"P": 1788.25	"F": 5441}
{"v": 1	"t": 1877099	"P": 1792.75	"F": 5446}
{"v": 1	"t": 1877120	"P": 1789.75	"F": 5632}
{"v": 1	"t": 1877140	"P": 1784.25	"F": 5533}
{"v": 1	"t": 1877161	"P": 1799.5	"F": 5820}
{"v": 1	"t": 1877181	"P": 1791.5	"F": 5504}
{"v": 1	"t": 1877202	"P": 1790.0	"F": 5406}
{"v": 1	"t": 1877222	"P": 1796.25	"F": 5550}
{"v": 1	"t": 1877242	"P": 1798.75	"F": 5624}
{"v": 1	"t": 1877263	"P": 1790.75	"F": 5573}
{"v": 1	"t": 1877283	"P": 1800.75	"F": 5606}
{"v": 1	"t": 1877303	"P": 1791.0	"F": 5512}
{"v": 1	"t": 1877323	"P": 1810.25	"F": 5437}
{"v": 1	"t": 1877344	"P": 1795.75	"F": 5766}
{"v": 1	"t": 1877364	"P": 1800.75	"F": 5391}
{"v": 1	"t": 1877384	"P": 1805.0	"F": 5417}
{"v": 1	"t": 1877405	"P": 1802.75	"F": 5562	"C": 45.04	"D": 3140	"sn": 54091779688249	"file": "/data/device_log/data0000.out"}
{"v": 1	"t": 1877425	"P": 1815.5	"F": 5501}
{"v": 1	"t": 1877445	"P": 1814.75	"F": 5646}
{"v": 1	"t": 1877466	"P": 1812.75	"F": 5488}
{"v": 1	"t": 1877486	"P": 1834.0	"F": 5384}
{"v": 1	"t": 1877506	"P": 1826.0	"F": 5604}
{"v": 1	"t": 1877527	"P": 1832.5	"F": 5297}
{"v": 1	"t": 1877547	"P": 1840.0	"F": 5491}
{"v": 1	"t": 1877567	"P": 1853.5	"F": 5574}
{"v": 1	"t": 1877587	"P": 1848.5	"F": 5510}
{"v": 1	"t": 1877608	"P": 1856.75	"F": 5660}
{"v": 1	"t": 1877628	"P": 1860.25	"F": 5539}
{"v": 1	"t": 1877648	"P": 1866.25	"F": 5458}
{"v": 1	"t": 1877669	"P": 1889.5	"F": 5549}
{"v": 1	"t": 1877689	"P": 1872.0	"F": 5457}
{"v": 1	"t": 1877710	"P": 1893.0	"F": 5511}
{"v": 1	"t": 1877730	"P": 1891.0	"F": 5427}
{"v": 1	"t": 1877750	"P": 1903.25	"F": 5387}
{"v": 1	"t": 1877771	"P": 1899.0	"F": 5595}
{"v": 1	"t": 1877791	"P": 1913.75	"F": 5456}
{"v": 1	"t": 1877811	"P": 1916.5	"F": 5699}
{"v": 1	"t": 1877832	"P": 1924.0	"F": 5493}
{"v": 1	"t": 1877852	"P": 1921.25	"F": 5701}
{"v": 1	"t": 1877872	"P": 1930.0	"F": 5496}
{"v": 1	"t": 1877892	"P": 1941.5	"F": 5497}
{"v": 1	"t": 1877913	"P": 1939.25	"F": 5657}
{"v": 1	"t": 1877933	"P": 1940.0	"F": 5520}
{"v": 1	"t": 1877953	"P": 1946.25	"F": 5519}
{"v": 1	"t": 1877974	"P": 1953.25	"F": 5602}
{"v": 1	"t": 1877994	"P": 1955.75	"F": 5416}
{"v": 1	"t": 1878014	"P": 1957.75	"F": 5670}
{"v": 1	"t": 1878035	"P": 1949.25	"F": 5686}
{"v": 1	"t": 1878055	"P": 1953.5	"F": 5606}
{"v": 1	"t": 1878075	"P": 1960.25	"F": 5581}
{"v": 1	"t": 1878096	"P": 1951.25	"F": 5468}
{"v": 1	"t": 1878116	"P": 1960.0	"F": 5416}
{"v": 1	"t": 1878136	"P": 1960.0	"F": 5528}
{"v": 1	"t": 1878156	"P": 1964.75	"F": 5644}
{"v": 1	"t": 1878177	"P": 1954.75	"F": 5511}
{"v": 1	"t": 1878197	"P": 1960.25	"F": 5096}
{"v": 1	"t": 1878217	"P": 1963.5	"F": 5314}
{"v": 1	"t": 1878238	"P": 1957.75	"F": 5648}
{"v": 1	"t": 1878258	"P": 1958.0	"F": 5738}
{"v": 1	"t": 1878278	"P": 1955.25	"F": 5683}
{"v": 1	"t": 1878299	"P": 1961.25	"F": 5543}
{"v": 1	"t": 1878319	"P": 1955.25	"F": 5677}
{"v": 1	"t": 1878340	"P": 1958.5	"F": 5548}
{"v": 1	"t": 1878360	"P": 1946.25	"F": 5512}
{"v": 1	"t": 1878380	"P": 1955.75	"F": 5507}
{"v": 1	"t": 1878401	"P": 1952.25	"F": 5459}
{"v": 1	"t": 1878421	"P": 1956.25	"F": 5230	"C": 45.04	"D": 3140	"sn": 54091779688249	"file": "/data/device_log/data0000.out"}
{"v": 1	"t": 1878441	"P": 1953.5	"F": 5661}
{"v": 1	"t": 1878462	"P": 1956.25	"F": 5479}
{"v": 1	"t": 1878482	"P": 1955.5	"F": 5570}
{"v": 1	"t": 1878502	"P": 1952.0	"F": 5401}
{"v": 1	"t": 1878523	"P": 1954.5	"F": 5441}
{"v": 1	"t": 1878543	"P": 1956.75	"F": 5659}
{"v": 1	"t": 1878563	"P": 1948.0	"F": 5512}
{"v": 1	"t": 1878584	"P": 1959.25	"F": 5581}
{"v": 1	"t": 1878604	"P": 1946.0	"F": 5805}
{"v": 1	"t": 1878624	"P": 1956.25	"F": 5421}
{"v": 1	"t": 1878644	"P": 1948.5	"F": 5323}
{"v": 1	"t": 1878665	"P": 1949.5	"F": 5491}
{"v": 1	"t": 1878685	"P": 1942.25	"F": 5745}
{"v": 1	"t": 1878705	"P": 1949.5	"F": 5443}
{"v": 1	"t": 1878726	"P": 1942.25	"F": 5299}
{"v": 1	"t": 1878746	"P": 1949.75	"F": 5580}
{"v": 1	"t": 1878766	"P": 1943.25	"F": 5460}
{"v": 1	"t": 1878787	"P": 1941.75	"F": 5429}
{"v": 1	"t": 1878807	"P": 1937.75	"F": 5259}
{"v": 1	"t": 1878827	"P": 1933.25	"F": 5627}
{"v": 1	"t": 1878848	"P": 1939.0	"F": 5667}
{"v": 1	"t": 1878868	"P": 1931.75	"F": 5601}
{"v": 1	"t": 1878889	"P": 1931.25	"F": 5688}
{"v": 1	"t": 1878909	"P": 1918.5	"F": 5481}
{"v": 1	"t": 1878929	"P": 1904.25	"F": 5556}
{"v": 1	"t": 1878950	"P": 1903.75	"F": 5562}
{"v": 1	"t": 1878970	"P": 1906.75	"F": 5744}
{"v": 1	"t": 1878990	"P": 1878.0	"F": 5723}
{"v": 1	"t": 1879011	"P": 1874.25	"F": 5644}
{"v": 1	"t": 1879031	"P": 1871.5	"F": 5663}
{"v": 1	"t": 1879051	"P": 1864.25	"F": 5662}
{"v": 1	"t": 1879071	"P": 1852.5	"F": 5573}
{"v": 1	"t": 1879092	"P": 1832.25	"F": 5496}
{"v": 1	"t": 1879112	"P": 1841.5	"F": 5621}
{"v": 1	"t": 1879132	"P": 1826.75	"F": 5366}
{"v": 1	"t": 1879153	"P": 1824.75	"F": 5540}
{"v": 1	"t": 1879173	"P": 1826.0	"F": 5378}
{"v": 1	"t": 1879193	"P": 1820.25	"F": 5720}
{"v": 1	"t": 1879214	"P": 1815.5	"F": 5785}
{"v": 1	"t": 1879234	"P": 1810.5	"F": 5642}
{"v": 1	"t": 1879254	"P": 1797.75	"F": 5687}
{"v": 1	"t": 1879275	"P": 1805.75	"F": 5640}
{"v": 1	"t": 1879295	"P": 1800.0	"F": 5658}
{"v": 1	"t": 1879315	"P": 1800.25	"F": 5294}
{"v": 1	"t": 1879335	"P": 1798.0	"F": 5624}
{"v": 1	"t": 1879356	"P": 1790.5	"F": 5411}
{"v": 1	"t": 1879376	"P": 1804.75	"F": 5508}
{"v": 1	"t": 1879396	"P": 1790.25	"F": 5623}
{"v": 1	"t": 1879417	"P": 1796.75	"F": 5580}
{"v": 1	"t": 1879437	"P": 1796.75	"F": 5612	"C": 45.075	"D": 3140	"sn": 54091779688249	"file": "/data/device_log/data0000.out"}
{"v": 1	"t": 1879458	"P": 1802.75	"F": 5614}
{"v": 1	"t": 1879478	"P": 1797.0	"F": 5742}
{"v": 1	"t": 1879498	"P": 1795.0	"F": 5574}
{"v": 1	"t": 1879518	"P": 1801.0	"F": 5456}
{"v": 1	"t": 1879539	"P": 1795.25	"F": 5638}
{"v": 1	"t": 1879559	"P": 1800.75	"F": 5596}
{"v": 1	"t": 1879579	"P": 1793.5	"F": 5623}
{"v": 1	"t": 1879600	"P": 1800.25	"F": 5482}
{"v": 1	"t": 1879620	"P": 1796.0	"F": 5451}
{"v": 1	"t": 1879640	"P": 1805.25	"F": 5629}
{"v": 1	"t": 1879661	"P": 1805.25	"F": 5357}
{"v": 1	"t": 1879681	"P": 1807.5	"F": 5651}
{"v": 1	"t": 1879701	"P": 1803.5	"F": 5556}
{"v": 1	"t": 1879722	"P": 1814.5	"F": 5610}
{"v": 1	"t": 1879742	"P": 1808.5	"F": 5490}
{"v": 1	"t": 1879762	"P": 1820.5	"F": 5530}
{"v": 1	"t": 1879783	"P": 1827.0	"F": 5317}
{"v": 1	"t": 1879803	"P": 1833.0	"F": 5674}
{"v": 1	"t": 1879823	"P": 1842.5	"F": 5467}
{"v": 1	"t": 1879843	"P": 1851.75	"F": 5593}
{"v": 1	"t": 1879864	"P": 1850.25	"F": 5501}
{"v": 1	"t": 1879884	"P": 1869.5	"F": 5556}
{"v": 1	"t": 1879904	"P": 1867.5	"F": 5394}
{"v": 1	"t": 1879925	"P": 1880.25	"F": 4965}
{"v": 1	"t": 1879945	"P": 1890.75	"F": 5551}
{"v": 1	"t": 1879966	"P": 1891.5	"F": 5573}
{"v": 1	"t": 1879986	"P": 1902.25	"F": 5718}
{"v": 1	"t": 1880006	"P": 1906.5	"F": 5631}
{"v": 1	"t": 1880027	"P": 1909.0	"F": 5365}
{"v": 1	"t": 1880047	"P": 1906.75	"F": 5499}
{"v": 1	"t": 1880067	"P": 1922.75	"F": 5668}
{"v": 1	"t": 1880088	"P": 1921.75	"F": 5490}
{"v": 1	"t": 1880108	"P": 1921.5	"F": 5158}
{"v": 1	"t": 1880128	"P": 1926.5	"F": 5329}
{"v": 1	"t": 1880148	"P": 1931.25	"F": 5690}
{"v": 1	"t": 1880169	"P": 1931.25	"F": 5458}
{"v": 1	"t": 1880189	"P": 1936.25	"F": 5612}
{"v": 1	"t": 1880209	"P": 1935.25	"F": 5553}
{"v": 1	"t": 1880230	"P": 1933.0	"F": 5798}
{"v": 1	"t": 1880250	"P": 1941.5	"F": 5514}
{"v": 1	"t": 1880270	"P": 1940.75	"F": 5532}
{"v": 1	"t": 1880291	"P": 1934.75	"F": 5498}
{"v": 1	"t": 1880311	"P": 1939.75	"F": 5603}
{"v": 1	"t": 1880331	"P": 1934.0	"F": 5791}
{"v": 1	"t": 1880352	"P": 1939.75	"F": 5556}
{"v": 1	"t": 1880372	"P": 1932.5	"F": 5337}
{"v": 1	"t": 1880392	"P": 1944.75	"F": 5456}
{"v": 1	"t": 1880412	"P": 1952.25	"F": 5373}
{"v": 1	"t": 1880433	"P": 1947.75	"F": 5719}
{"v": 1	"t": 1880453	"P": 1933.75	"F": 5586	"C": 45.07	"D": 3140	"sn": 54091779688249	"file": "/data/device_log/data0000.out"}
{"v": 1	"t": 1880473	"P": 1951.25	"F": 5618}
{"v": 1	"t": 1880494	"P": 1949.0	"F": 5522}
{"v": 1	"t": 1880514	"P": 1947.25	"F": 5572}
{"v": 1	"t": 1880535	"P": 1953.5	"F": 5645}
{"v": 1	"t": 1880555	"P": 1951.0	"F": 5640}
{"v": 1	"t": 1880576	"P": 1946.25	"F": 5510}
{"v": 1	"t": 1880596	"P": 1953.25	"F": 5767}
{"v": 1	"t": 1880617	"P": 1945.75	"F": 5576}
{"v": 1	"t": 1880637	"P": 1957.0	"F": 5419}
{"v": 1	"t": 1880658	"P": 1945.5	"F": 5582}
{"v": 1	"t": 1880678	"P": 1957.0	"F": 5699}
{"v": 1	"t": 1880698	"P": 1947.25	"F": 5598}
{"v": 1	"t": 1880718	"P": 1952.25	"F": 5440}
{"v": 1	"t": 1880739	"P": 1938.75	"F": 5631}
{"v": 1	"t": 1880759	"P": 1957.0	"F": 5664}
{"v": 1	"t": 1880779	"P": 1945.0	"F": 5440}
{"v": 1	"t": 1880800	"P": 1946.75	"F": 5513}
{"v": 1	"t": 1880820	"P": 1944.25	"F": 5473}
{"v": 1	"t": 1880840	"P": 1946.75	"F": 5607}
{"v": 1	"t": 1880861	"P": 1950.0	"F": 5572}
{"v": 1	"t": 1880881	"P": 1945.5	"F": 5593}
{"v": 1	"t": 1880901	"P": 1954.0	"F": 5536}
{"v": 1	"t": 1880922	"P": 1954.75	"F": 5622}
{"v": 1	"t": 1880942	"P": 1952.0	"F": 5583}
{"v": 1	"t": 1880962	"P": 1952.25	"F": 5470}
{"v": 1	"t": 1880983	"P": 1951.5	"F": 5881}
{"v": 1	"t": 1881003	"P": 1945.75	"F": 5530}
{"v": 1	"t": 1881023	"P": 1953.75	"F": 5620}
{"v": 1	"t": 1881043	"P": 1948.5	"F": 5411}
{"v": 1	"t": 1881064	"P": 1956.0	"F": 5520}
{"v": 1	"t": 1881084	"P": 1949.0	"F": 5728}
{"v": 1	"t": 1881104	"P": 1948.25	"F": 5517}
{"v": 1	"t": 1881125	"P": 1952.0	"F": 5685}
{"v": 1	"t": 1881145	"P": 1960.0	"F": 5484}
{"v": 1	"t": 1881165	"P": 1948.5	"F": 5728}
{"v": 1	"t": 1881186	"P": 1949.5	"F": 5416}
{"v": 1	"t": 1881206	"P": 1946.0	"F": 5573}
{"v": 1	"t": 1881227	"P": 1938.25	"F": 5607}
{"v": 1	"t": 1881247	"P": 1949.25	"F": 5767}
{"v": 1	"t": 1881267	"P": 1943.5	"F": 5667}
{"v": 1	"t": 1881288	"P": 1935.75	"F": 5676}
{"v": 1	"t": 1881308	"P": 1934.0	"F": 5323}
{"v": 1	"t": 1881328	"P": 1930.25	"F": 5697}
{"v": 1	"t": 1881348	"P": 1930.0	"F": 5542}
{"v": 1	"t": 1881369	"P": 1929.5	"F": 5776}
{"v": 1	"t": 1881389	"P": 1933.0	"F": 5552}
{"v": 1	"t": 1881409	"P": 1923.5	"F": 5659}
{"v": 1	"t": 1881430	"P": 1926.25	"F": 5851}
{"v": 1	"t": 1881450	"P": 1908.0	"F": 5611}
{"v": 1	"t": 1881470	"P": 1896.5	"F": 5757	"C": 45.035	"D": 3140	"sn": 54091779688249	"file": "/data/device_log/data0000.out"}
{"v": 1	"t": 1881491	"P": 1891.25	"F": 5578}
{"v": 1	"t": 1881511	"P": 1890.5	"F": 5605}
{"v": 1	"t": 1881531	"P": 1874.0	"F": 5593}
{"v": 1	"t": 1881552	"P": 1872.5	"F": 5947}
{"v": 1	"t": 1881572	"P": 1862.0	"F": 5451}
{"v": 1	"t": 1881592	"P": 1854.75	"F": 5497}
{"v": 1	"t": 1881613	"P": 1855.75	"F": 5439}
{"v": 1	"t": 1881633	"P": 1842.25	"F": 5810}
{"v": 1	"t": 1881653	"P": 1830.75	"F": 5481}
{"v": 1	"t": 1881673	"P": 1833.25	"F": 5717}
{"v": 1	"t": 1881694	"P": 1820.25	"F": 5436}
{"v": 1	"t": 1881714	"P": 1812.75	"F": 5542}
{"v": 1	"t": 1881734	"P": 1814.25	"F": 5491}
{"v": 1	"t": 1881755	"P": 1817.25	"F": 5495}
{"v": 1	"t": 1881775	"P": 1806.5	"F": 5472}
{"v": 1	"t": 1881796	"P": 1800.5	"F": 5380}
{"v": 1	"t": 1881816	"P": 1804.5	"F": 5355}
{"v": 1	"t": 1881836	"P": 1798.75	"F": 5595}
{"v": 1	"t": 1881857	"P": 1797.5	"F": 5638}
{"v": 1	"t": 1881877	"P": 1792.25	"F": 5495}
{"v": 1	"t": 1881897	"P": 1792.75	"F": 5325}
{"v": 1	"t": 1881918	"P": 1787.0	"F": 5502}
{"v": 1	"t": 1881938	"P": 1782.25	"F": 5607}
{"v": 1	"t": 1881958	"P": 1792.25	"F": 5635}
{"v": 1	"t": 1881979	"P": 1791.75	"F": 5710}
{"v": 1	"t": 1881999	"P": 1795.5	"F": 5583}
{"v": 1	"t": 1882019	"P": 1796.5	"F": 5258}
{"v": 1	"t": 1882039	"P": 1790.75	"F": 5490}
{"v": 1	"t": 1882060	"P": 1795.0	"F": 5202}
{"v": 1	"t": 1882080	"P": 1793.5	"F": 5510}
{"v": 1	"t": 1882100	"P": 1794.0	"F": 5434}
{"v": 1	"t": 1882121	"P": 1792.5	"F": 5605}
{"v": 1	"t": 1882141	"P": 1796.0	"F": 5631}
{"v": 1	"t": 1882161	"P": 1796.5	"F": 5539}
{"v": 1	"t": 1882182	"P": 1796.0	"F": 5604}
{"v": 1	"t": 1882202	"P": 1804.5	"F": 5728}
{"v": 1	"t": 1882222	"P": 1814.25	"F": 5676}
{"v": 1	"t": 1882243	"P": 1805.25	"F": 5604}
{"v": 1	"t": 1882263	"P": 1816.0	"F": 5516}
{"v": 1	"t": 1882283	"P": 1817.5	"F": 5345}
{"v": 1	"t": 1882304	"P": 1829.0	"F": 5588}
{"v": 1	"t": 1882324	"P": 1829.0	"F": 5528}
{"v": 1	"t": 1882345	"P": 1848.25	"F": 5356}
{"v": 1	"t": 1882365	"P": 1855.5	"F": 5512}
{"v": 1	"t": 1882385	"P": 1850.0	"F": 5263}
{"v": 1	"t": 1882405	"P": 1867.0	"F": 5240}
{"v": 1	"t": 1882426	"P": 1860.0	"F": 5421}
{"v": 1	"t": 1882446	"P": 1879.25	"F": 5322}
{"v": 1	"t": 1882466	"P": 1874.75	"F": 5453}
{"v": 1	"t": 1882487	"P": 1881.0	"F": 5750	"C": 45.09	"D": 3139	"sn": 54091779688249	"file": "/data/device_log/data0000.out"}
{"v": 1	"t": 1882507	"P": 1883.25	"F": 5351}
{"v": 1	"t": 1882527	"P": 1893.5	"F": 5711}
{"v": 1	"t": 1882548	"P": 1888.25	"F": 5782}
{"v": 1	"t": 1882568	"P": 1892.25	"F": 5106}
{"v": 1	"t": 1882588	"P": 1903.0	"F": 5410}
{"v": 1	"t": 1882608	"P": 1906.5	"F": 5286}
{"v": 1	"t": 1882629	"P": 1905.75	"F": 5544}
{"v": 1	"t": 1882649	"P": 1903.0	"F": 5525}
{"v": 1	"t": 1882669	"P": 1910.5	"F": 5335}
{"v": 1	"t": 1882690	"P": 1915.5	"F": 5544}
{"v": 1	"t": 1882710	"P": 1916.0	"F": 5576}
{"v": 1	"t": 1882730	"P": 1920.75	"F": 5569}
{"v": 1	"t": 1882751	"P": 1925.75	"F": 5532}
{"v": 1	"t": 1882771	"P": 1923.25	"F": 5743}
{"v": 1	"t": 1882791	"P": 1928.5	"F": 5641}
{"v": 1	"t": 1882812	"P": 1933.25	"F": 5353}
{"v": 1	"t": 1882832	"P": 1935.75	"F": 5527}
{"v": 1	"t": 1882852	"P": 1940.25	"F": 5618}
{"v": 1	"t": 1882873	"P": 1942.0	"F": 5594}
{"v": 1	"t": 1882893	"P": 1934.5	"F": 5526}
{"v": 1	"t": 1882914	"P": 1943.75	"F": 5254}
{"v": 1	"t": 1882934	"P": 1940.0	"F": 5643}
{"v": 1	"t": 1882954	"P": 1948.0	"F": 5619}
{"v": 1	"t": 1882975	"P": 1941.75	"F": 5354}
{"v": 1	"t": 1882995	"P": 1949.0	"F": 5467}
{"v": 1	"t": 1883015	"P": 1946.75	"F": 5682}
{"v": 1	"t": 1883036	"P": 1952.0	"F": 5668}
{"v": 1	"t": 1883056	"P": 1958.75	"F": 5340}
{"v": 1	"t": 1883076	"P": 1947.5	"F": 5562}
{"v": 1	"t": 1883097	"P": 1948.0	"F": 5342}
{"v": 1	"t": 1883117	"P": 1952.5	"F": 5567}
{"v": 1	"t": 1883137	"P": 1956.25	"F": 5733}
{"v": 1	"t": 1883157	"P": 1951.5	"F": 5404}
{"v": 1	"t": 1883178	"P": 1946.0	"F": 5384}
{"v": 1	"t": 1883198	"P": 1953.5	"F": 5515}
{"v": 1	"t": 1883218	"P": 1951.75	"F": 5380}
{"v": 1	"t": 1883239	"P": 1956.0	"F": 5524}
{"v": 1	"t": 1883259	"P": 1952.25	"F": 5404}
{"v": 1	"t": 1883279	"P": 1949.5	"F": 5696}
{"v": 1	"t": 1883300	"P": 1948.75	"F": 5620}
{"v": 1	"t": 1883320	"P": 1957.75	"F": 5571}
{"v": 1	"t": 1883340	"P": 1953.0	"F": 5760}
{"v": 1	"t": 1883361	"P": 1950.0	"F": 5400}
{"v": 1	"t": 1883381	"P": 1953.0	"F": 5513}
{"v": 1	"t": 1883401	"P": 1962.0	"F": 5553}
{"v": 1	"t": 1883422	"P": 1942.0	"F": 5386}
{"v": 1	"t": 1883442	"P": 1950.5	"F": 5674}
{"v": 1	"t": 1883463	"P": 1952.25	"F": 5401}
{"v": 1	"t": 1883483	"P": 1944.25	"F": 5449}
{"v": 1	"t": 1883503	"P": 1948.5	"F": 5463	"C": 45.07	"D": 3139	"sn": 54091779688249	"file": "/data/device_log/data0000.out"}
{"v": 1	"t": 1883523	"P": 1952.25	"F": 5453}
{"v": 1	"t": 1883544	"P": 1937.25	"F": 5563}
{"v": 1	"t": 1883564	"P": 1943.75	"F": 5521}
{"v": 1	"t": 1883584	"P": 1947.25	"F": 5594}
{"v": 1	"t": 1883605	"P": 1942.25	"F": 5410}
{"v": 1	"t": 1883625	"P": 1947.75	"F": 5529}
{"v": 1	"t": 1883645	"P": 1946.25	"F": 5445}
{"v": 1	"t": 1883666	"P": 1946.75	"F": 5591}
{"v": 1	"t": 1883686	"P": 1948.5	"F": 5314}
{"v": 1	"t": 1883706	"P": 1944.75	"F": 5600}
{"v": 1	"t": 1883727	"P": 1938.0	"F": 5522}
{"v": 1	"t": 1883747	"P": 1933.25	"F": 5619}
{"v": 1	"t": 1883767	"P": 1939.5	"F": 5536}
{"v": 1	"t": 1883787	"P": 1943.25	"F": 5673}
{"v": 1	"t": 1883808	"P": 1935.25	"F": 5660}
{"v": 1	"t": 1883828	"P": 1938.25	"F": 5675}
{"v": 1	"t": 1883848	"P": 1933.5	"F": 5595}
{"v": 1	"t": 1883869	"P": 1929.0	"F": 5414}
{"v": 1	"t": 1883889	"P": 1923.0	"F": 5620}
{"v": 1	"t": 1883909	"P": 1916.25	"F": 5529}
{"v": 1	"t": 1883930	"P": 1928.5	"F": 5546}
{"v": 1	"t": 1883950	"P": 1922.75	"F": 5679}
{"v": 1	"t": 1883970	"P": 1918.0	"F": 5454}
{"v": 1	"t": 1883991	"P": 1904.25	"F": 5809}
{"v": 1	"t": 1884011	"P": 1908.0	"F": 5707}
{"v": 1	"t": 1884032	"P": 1890.75	"F": 5814}
{"v": 1	"t": 1884052	"P": 1884.75	"F": 5521}
{"v": 1	"t": 1884073	"P": 1885.5	"F": 5590}
{"v": 1	"t": 1884093	"P": 1866.5	"F": 5756}
{"v": 1	"t": 1884114	"P": 1870.75	"F": 5815}
{"v": 1	"t": 1884134	"P": 1842.25	"F": 5549}
{"v": 1	"t": 1884155	"P": 1849.75	"F": 5346}
{"v": 1	"t": 1884175	"P": 1847.5	"F": 5641}
{"v": 1	"t": 1884195	"P": 1837.5	"F": 5707}
{"v": 1	"t": 1884216	"P": 1830.75	"F": 5803}
{"v": 1	"t": 1884236	"P": 1826.25	"F": 5403}
{"v": 1	"t": 1884257	"P": 1819.5	"F": 5785}
{"v": 1	"t": 1884277	"P": 1817.25	"F": 5574}
{"v": 1	"t": 1884298	"P": 1813.25	"F": 5658}
{"v": 1	"t": 1884318	"P": 1812.0	"F": 5560}
{"v": 1	"t": 1884338	"P": 1796.5	"F": 5624}
{"v": 1	"t": 1884358	"P": 1802.5	"F": 5585}
{"v": 1	"t": 1884379	"P": 1804.25	"F": 5538}
{"v": 1	"t": 1884399	"P": 1798.75	"F": 5372}
{"v": 1	"t": 1884419	"P": 1789.0	"F": 5562}
{"v": 1	"t": 1884440	"P": 1792.5	"F": 5513}
{"v": 1	"t": 1884460	"P": 1788.75	"F": 5661}
{"v": 1	"t": 1884480	"P": 1785.0	"F": 5585}
{"v": 1	"t": 1884501	"P": 1790.0	"F": 5336}
{"v": 1	"t": 1884521	"P": 1784.5	"F": 5555	"C": 45.055	"D": 3139	"sn": 54091779688249	"file": "/data/device_log/data0000.out"}
{"v": 1	"t": 1884541	"P": 1791.0	"F": 5634}
{"v": 1	"t": 1884561	"P": 1798.0	"F": 5267}
{"v": 1	"t": 1884582	"P": 1784.75	"F": 5518}
{"v": 1	"t": 1884602	"P": 1793.5	"F": 5687}
{"v": 1	"t": 1884622	"P": 1793.0	"F": 5641}
{"v": 1	"t": 1884643	"P": 1783.75	"F": 5560}
{"v": 1	"t": 1884663	"P": 1785.0	"F": 5306}
{"v": 1	"t": 1884683	"P": 1790.25	"F": 5497}
{"v": 1	"t": 1884704	"P": 1794.25	"F": 5485}
{"v": 1	"t": 1884724	"P": 1790.0	"F": 5723}
{"v": 1	"t": 1884744	"P": 1796.25	"F": 5502}
{"v": 1	"t": 1884765	"P": 1802.75	"F": 5647}
{"v": 1	"t": 1884785	"P": 1791.75	"F": 5608}
{"v": 1	"t": 1884805	"P": 1796.0	"F": 5441}
{"v": 1	"t": 1884826	"P": 1792.5	"F": 5646}
{"v": 1	"t": 1884846	"P": 1809.25	"F": 5552}
{"v": 1	"t": 1884867	"P": 1812.0	"F": 5559}
{"v": 1	"t": 1884887	"P": 1813.25	"F": 5295}
{"v": 1	"t": 1884907	"P": 1824.5	"F": 5182}
{"v": 1	"t": 1884927	"P": 1830.25	"F": 5408}
{"v": 1	"t": 1884948	"P": 1831.0	"F": 5684}
{"v": 1	"t": 1884968	"P": 1841.25	"F": 5496}
{"v": 1	"t": 1884988	"P": 1851.25	"F": 5810}
{"v": 1	"t": 1885009	"P": 1856.5	"F": 5398}
{"v": 1	"t": 1885029	"P": 1857.0	"F": 5136}
{"v": 1	"t": 1885049	"P": 1856.0	"F": 5354}
{"v": 1	"t": 1885070	"P": 1865.75	"F": 5545}
{"v": 1	"t": 1885090	"P": 1879.75	"F": 5430}
{"v": 1	"t": 1885110	"P": 1881.0	"F": 5401}
{"v": 1	"t": 1885131	"P": 1881.75	"F": 5503}
{"v": 1	"t": 1885151	"P": 1896.25	"F": 5501}
{"v": 1	"t": 1885171	"P": 1899.25	"F": 5582}
{"v": 1	"t": 1885191	"P": 1900.0	"F": 5630}
{"v": 1	"t": 1885212	"P": 1906.25	"F": 5606}
{"v": 1	"t": 1885232	"P": 1911.25	"F": 5451}
{"v": 1	"t": 1885252	"P": 1916.0	"F": 5459}
{"v": 1	"t": 1885273	"P": 1909.5	"F": 5206}
{"v": 1	"t": 1885293	"P": 1910.25	"F": 5582}
{"v": 1	"t": 1885313	"P": 1927.75	"F": 5615}
{"v": 1	"t": 1885334	"P": 1926.0	"F": 5564}
{"v": 1	"t": 1885354	"P": 1926.75	"F": 5627}
{"v": 1	"t": 1885375	"P": 1916.25	"F": 5410}
{"v": 1	"t": 1885395	"P": 1932.75	"F": 5706}
{"v": 1	"t": 1885415	"P": 1929.5	"F": 5423}
{"v": 1	"t": 1885436	"P": 1928.0	"F": 5609}
{"v": 1	"t": 1885456	"P": 1936.0	"F": 5675}
{"v": 1	"t": 1885476	"P": 1938.5	"F": 5587}
{"v": 1	"t": 1885497	"P": 1933.25	"F": 5278}
{"v": 1	"t": 1885517	"P": 1930.25	"F": 5584}
{"v": 1	"t": 1885537	"P": 1949.25	"F": 5298	"C": 45.065	"D": 3139	"sn": 54091779688249	"file": "/data/device_log/data0000.out"}
{"v": 1	"t": 1885558	"P": 1942.5	"F": 5733}
{"v": 1	"t": 1885578	"P": 1944.5	"F": 5559}
{"v": 1	"t": 1885598	"P": 1940.0	"F": 5442}
{"v": 1	"t": 1885619	"P": 1939.5	"F": 5633}
{"v": 1	"t": 1885639	"P": 1939.25	"F": 5785}
{"v": 1	"t": 1885659	"P": 1931.5	"F": 5455}
{"v": 1	"t": 1885680	"P": 1947.5	"F": 5680}
{"v": 1	"t": 1885700	"P": 1944.75	"F": 5506}
{"v": 1	"t": 1885720	"P": 1940.0	"F": 5320}
{"v": 1	"t": 1885740	"P": 1944.75	"F": 5763}
{"v": 1	"t": 1885761	"P": 1937.0	"F": 5451}
{"v": 1	"t": 1885781	"P": 1953.75	"F": 5523}
{"v": 1	"t": 1885801	"P": 1946.5	"F": 5727}
{"v": 1	"t": 1885822	"P": 1946.5	"F": 5576}
{"v": 1	"t": 1885842	"P": 1940.0	"F": 5713}
{"v": 1	"t": 1885862	"P": 1948.75	"F": 5434}
{"v": 1	"t": 1885883	"P": 1941.5	"F": 5356}
{"v": 1	"t": 1885903	"P": 1951.0	"F": 5543}
{"v": 1	"t": 1885924	"P": 1946.75	"F": 5028}
{"v": 1	"t": 1885944	"P": 1945.75	"F": 5356}
{"v": 1	"t": 1885965	"P": 1942.75	"F": 5655}
{"v": 1	"t": 1885985	"P": 1956.25	"F": 5639}
{"v": 1	"t": 1886005	"P": 1944.25	"F": 5439}
{"v": 1	"t": 1886026	"P": 1950.25	"F": 5709}
{"v": 1	"t": 1886046	"P": 1962.25	"F": 5320}
{"v": 1	"t": 1886066	"P": 1952.25	"F": 5628}
{"v": 1	"t": 1886087	"P": 1955.25	"F": 5424}
{"v": 1	"t": 1886107	"P": 1942.0	"F": 5632}
{"v": 1	"t": 1886127	"P": 1944.0	"F": 5161}
{"v": 1	"t": 1886147	"P": 1955.75	"F": 5467}
{"v": 1	"t": 1886168	"P": 1943.25	"F": 5400}
{"v": 1	"t": 1886188	"P": 1949.5	"F": 5589}
{"v": 1	"t": 1886208	"P": 1959.75	"F": 5433}
{"v": 1	"t": 1886229	"P": 1953.25	"F": 5608}
{"v": 1	"t": 1886249	"P": 1948.75	"F": 5638}
{"v": 1	"t": 1886269	"P": 1943.5	"F": 5606}
{"v": 1	"t": 1886290	"P": 1946.5	"F": 5759}
{"v": 1	"t": 1886310	"P": 1943.75	"F": 5593}
{"v": 1	"t": 1886330	"P": 1937.0	"F": 5221}
{"v": 1	"t": 1886351	"P": 1938.0	"F": 5568}
{"v": 1	"t": 1886371	"P": 1942.0	"F": 5505}
{"v": 1	"t": 1886391	"P": 1937.5	"F": 5724}
{"v": 1	"t": 1886411	"P": 1930.0	"F": 5749}
{"v": 1	"t": 1886432	"P": 1935.25	"F": 5713}
{"v": 1	"t": 1886452	"P": 1937.75	"F": 5676}
{"v": 1	"t": 1886473	"P": 1933.5	"F": 5373}
{"v": 1	"t": 1886493	"P": 1927.5	"F": 5593}
{"v": 1	"t": 1886513	"P": 1927.25	"F": 5626}
{"v": 1	"t": 1886534	"P": 1932.5	"F": 5566}
{"v": 1	"t": 1886554	"P": 1928.5	"F": 5605	"C": 45.06	"D": 3139	"sn": 54091779688249	"file": "/data/device_log/data0000.out"}
{"v": 1	"t": 1886574	"P": 1921.75	"F": 5638}
{"v": 1	"t": 1886595	"P": 1922.0	"F": 5547}
{"v": 1	"t": 1886615	"P": 1917.5	"F": 5326}
{"v": 1	"t": 1886635	"P": 1921.0	"F": 5475}
{"v": 1	"t": 1886656	"P": 1916.75	"F": 5476}
{"v": 1	"t": 1886676	"P": 1909.75	"F": 5721}
{"v": 1	"t": 1886696	"P": 1918.25	"F": 5562}
{"v": 1	"t": 1886717	"P": 1906.0	"F": 5781}
{"v": 1	"t": 1886737	"P": 1902.25	"F": 5756}
{"v": 1	"t": 1886757	"P": 1888.25	"F": 5479}
{"v": 1	"t": 1886777	"P": 1890.75	"F": 5631}
{"v": 1	"t": 1886798	"P": 1882.5	"F": 5336}
{"v": 1	"t": 1886818	"P": 1876.5	"F": 5613}
{"v": 1	"t": 1886838	"P": 1874.0	"F": 5602}
{"v": 1	"t": 1886859	"P": 1867.0	"F": 5679}
{"v": 1	"t": 1886879	"P": 1858.25	"F": 5635}
{"v": 1	"t": 1886899	"P": 1852.0	"F": 5806}
{"v": 1	"t": 1886920	"P": 1853.0	"F": 5411}
{"v": 1	"t": 1886940	"P": 1839.0	"F": 5567}
{"v": 1	"t": 1886960	"P": 1844.0	"F": 5408}
{"v": 1	"t": 1886981	"P": 1830.75	"F": 5714}
{"v": 1	"t": 1887001	"P": 1829.25	"F": 5654}
{"v": 1	"t": 1887021	"P": 1814.0	"F": 5457}
{"v": 1	"t": 1887042	"P": 1820.75	"F": 5754}
{"v": 1	"t": 1887062	"P": 1816.75	"F": 5782}
{"v": 1	"t": 1887083	"P": 1811.75	"F": 5660}
{"v": 1	"t": 1887103	"P": 1810.0	"F": 5132}
{"v": 1	"t": 1887123	"P": 1805.75	"F": 5359}
{"v": 1	"t": 1887144	"P": 1802.25	"F": 5626}
{"v": 1	"t": 1887164	"P": 1795.0	"F": 5610}
{"v": 1	"t": 1887184	"P": 1798.75	"F": 5525}
{"v": 1	"t": 1887204	"P": 1797.5	"F": 5746}
{"v": 1	"t": 1887225	"P": 1798.5	"F": 5358}
{"v": 1	"t": 1887245	"P": 1794.5	"F": 5595}
{"v": 1	"t": 1887265	"P": 1791.75	"F": 5564}
{"v": 1	"t": 1887286	"P": 1797.25	"F": 5771}
{"v": 1	"t": 1887306	"P": 1798.25	"F": 5461}
{"v": 1	"t": 1887326	"P": 1790.5	"F": 5499}
{"v": 1	"t": 1887347	"P": 1792.25	"F": 5644}
{"v": 1	"t": 1887367	"P": 1776.0	"F": 5716}
{"v": 1	"t": 1887387	"P": 1794.75	"F": 5330}
{"v": 1	"t": 1887408	"P": 1791.5	"F": 5714}
{"v": 1	"t": 1887428	"P": 1783.5	"F": 5531}
{"v": 1	"t": 1887448	"P": 1795.75	"F": 5555}
{"v": 1	"t": 1887468	"P": 1792.5	"F": 5612}
{"v": 1	"t": 1887489	"P": 1798.0	"F": 5578}
{"v": 1	"t": 1887509	"P": 1791.0	"F": 5881}
{"v": 1	"t": 1887529	"P": 1796.25	"F": 5586}
{"v": 1	"t": 1887550	"P": 1808.0	"F": 5503}
{"v": 1	"t": 1887570	"P": 1807.0	"F": 5544	"C": 45.04	"D": 3139	"sn": 54091779688249	"file": "/data/device_log/data0000.out"}
{"v": 1	"t": 1887590	"P": 1795.25	"F": 5332}
{"v": 1	"t": 1887611	"P": 1805.25	"F": 5509}
{"v": 1	"t": 1887631	"P": 1804.25	"F": 5582}
{"v": 1	"t": 1887652	"P": 1812.5	"F": 5428}
{"v": 1	"t": 1887672	"P": 1824.0	"F": 5654}
{"v": 1	"t": 1887693	"P": 1824.5	"F": 5426}
{"v": 1	"t": 1887713	"P": 1836.25	"F": 5541}
{"v": 1	"t": 1887734	"P": 1840.5	"F": 5559}
{"v": 1	"t": 1887754	"P": 1843.0	"F": 5522}
{"v": 1	"t": 1887774	"P": 1854.75	"F": 5768}
{"v": 1	"t": 1887795	"P": 1863.5	"F": 5600}
{"v": 1	"t": 1887815	"P": 1862.0	"F": 5348}
{"v": 1	"t": 1887835	"P": 1869.5	"F": 5457}
{"v": 1	"t": 1887856	"P": 1876.0	"F": 5478}
{"v": 1	"t": 1887876	"P": 1883.0	"F": 5560}
{"v": 1	"t": 1887896	"P": 1892.0	"F": 5490}
{"v": 1	"t": 1887916	"P": 1890.25	"F": 5602}
{"v": 1	"t": 1887937	"P": 1883.5	"F": 5356}
{"v": 1	"t": 1887957	"P": 1901.5	"F": 5775}
{"v": 1	"t": 1887977	"P": 1904.25	"F": 5345}
{"v": 1	"t": 1887998	"P": 1910.75	"F": 5522}
{"v": 1	"t": 1888018	"P": 1904.5	"F": 5250}
{"v": 1	"t": 1888038	"P": 1912.25	"F": 5316}
{"v": 1	"t": 1888059	"P": 1912.75	"F": 5584}
{"v": 1	"t": 1888079	"P": 1917.25	"F": 5153}
{"v": 1	"t": 1888099	"P": 1918.5	"F": 5583}
{"v": 1	"t": 1888120	"P": 1928.5	"F": 5646}
{"v": 1	"t": 1888140	"P": 1932.25	"F": 5495}
{"v": 1	"t": 1888160	"P": 1925.75	"F": 5603}
{"v": 1	"t": 1888181	"P": 1920.25	"F": 5693}
{"v": 1	"t": 1888201	"P": 1937.0	"F": 5702}
{"v": 1	"t": 1888221	"P": 1924.0	"F": 5487}
{"v": 1	"t": 1888242	"P": 1937.0	"F": 5574}
{"v": 1	"t": 1888262	"P": 1939.25	"F": 5389}
{"v": 1	"t": 1888283	"P": 1936.5	"F": 5455}
{"v": 1	"t": 1888303	"P": 1929.5	"F": 5514}
{"v": 1	"t": 1888323	"P": 1929.25	"F": 5425}
{"v": 1	"t": 1888343	"P": 1940.25	"F": 5589}
{"v": 1	"t": 1888364	"P": 1938.5	"F": 5230}
{"v": 1	"t": 1888384	"P": 1933.25	"F": 5497}
{"v": 1	"t": 1888404	"P": 1938.25	"F": 5353}
{"v": 1	"t": 1888425	"P": 1932.25	"F": 5603}
{"v": 1	"t": 1888445	"P": 1938.5	"F": 5675}
{"v": 1	"t": 1888465	"P": 1942.0	"F": 5577}
{"v": 1	"t": 1888486	"P": 1944.0	"F": 5662}
{"v": 1	"t": 1888506	"P": 1949.5	"F": 5451}
{"v": 1	"t": 1888526	"P": 1943.75	"F": 5576}
{"v": 1	"t": 1888546	"P": 1939.5	"F": 5578}
{"v": 1	"t": 1888567	"P": 1949.0	"F": 5453}
{"v": 1	"t": 1888587	"P": 1948.75	"F": 5743	"C": 45.045	"D": 3139	"sn": 54091779688249	"file": "/data/device_log/data0000.out"}
{"v": 1	"t": 1888607	"P": 1950.0	"F": 5687}
{"v": 1	"t": 1888628	"P": 1958.0	"F": 5553}
{"v": 1	"t": 1888648	"P": 1955.25	"F": 5725}
{"v": 1	"t": 1888668	"P": 1946.25	"F": 5353}
{"v": 1	"t": 1888689	"P": 1955.5	"F": 5587}
{"v": 1	"t": 1888709	"P": 1952.75	"F": 5659}
{"v": 1	"t": 1888729	"P": 1957.0	"F": 5648}
{"v": 1	"t": 1888749	"P": 1952.25	"F": 5391}
{"v": 1	"t": 1888770	"P": 1951.0	"F": 5668}
{"v": 1	"t": 1888790	"P": 1952.0	"F": 5639}
{"v": 1	"t": 1888811	"P": 1950.5	"F": 5447}
{"v": 1	"t": 1888831	"P": 1950.5	"F": 5493}
{"v": 1	"t": 1888852	"P": 1947.25	"F": 5517}
{"v": 1	"t": 1888872	"P": 1957.25	"F": 5719}
{"v": 1	"t": 1888892	"P": 1954.75	"F": 5783}
{"v": 1	"t": 1888912	"P": 1958.0	"F": 5641}
{"v": 1	"t": 1888933	"P": 1956.25	"F": 5613}
{"v": 1	"t": 1888953	"P": 1956.0	"F": 5673}
{"v": 1	"t": 1888973	"P": 1950.25	"F": 5377}
{"v": 1	"t": 1888994	"P": 1948.5	"F": 5747}
{"v": 1	"t": 1889014	"P": 1945.25	"F": 5582}
{"v": 1	"t": 1889034	"P": 1950.5	"F": 5480}
{"v": 1	"t": 1889055	"P": 1949.0	"F": 5625}
{"v": 1	"t": 1889075	"P": 1955.75	"F": 5820}
{"v": 1	"t": 1889095	"P": 1947.75	"F": 5529}
{"v": 1	"t": 1889116	"P": 1950.5	"F": 5559}
{"v": 1	"t": 1889136	"P": 1950.5	"F": 5527}
{"v": 1	"t": 1889156	"P": 1944.75	"F": 5452}
{"v": 1	"t": 1889176	"P": 1948.5	"F": 5614}
{"v": 1	"t": 1889197	"P": 1949.25	"F": 5569}
{"v": 1	"t": 1889217	"P": 1948.75	"F": 5743}
{"v": 1	"t": 1889237	"P": 1940.0	"F": 5440}
{"v": 1	"t": 1889258	"P": 1954.25	"F": 5716}
{"v": 1	"t": 1889278	"P": 1932.5	"F": 5418}
{"v": 1	"t": 1889298	"P": 1950.25	"F": 5656}
{"v": 1	"t": 1889319	"P": 1931.75	"F": 5775}
{"v": 1	"t": 1889339	"P": 1931.75	"F": 5523}
{"v": 1	"t": 1889360	"P": 1933.25	"F": 5542}
{"v": 1	"t": 1889380	"P": 1926.25	"F": 5427}
{"v": 1	"t": 1889400	"P": 1913.75	"F": 5583}
{"v": 1	"t": 1889421	"P": 1913.25	"F": 5667}
{"v": 1	"t": 1889441	"P": 1905.5	"F": 5727}
{"v": 1	"t": 1889461	"P": 1883.75	"F": 5798}
{"v": 1	"t": 1889482	"P": 1879.75	"F": 5848}
{"v": 1	"t": 1889502	"P": 1884.5	"F": 5917}
{"v": 1	"t": 1889522	"P": 1866.75	"F": 5666}
{"v": 1	"t": 1889543	"P": 1863.0	"F": 5706}
{"v": 1	"t": 1889563	"P": 1862.0	"F": 5577}
{"v": 1	"t": 1889583	"P": 1835.5	"F": 5482}
{"v": 1	"t": 1889604	"P": 1849.75	"F": 5582	"C": 45.035	"D": 3139	"sn": 54091779688249	"file": "/data/device_log/data0000.out"}
{"v": 1	"t": 1889624	"P": 1830.0	"F": 5169}
{"v": 1	"t": 1889644	"P": 1827.75	"F": 5773}
{"v": 1	"t": 1889664	"P": 1825.0	"F": 5724}
{"v": 1	"t": 1889685	"P": 1815.25	"F": 5843}
{"v": 1	"t": 1889705	"P": 1817.0	"F": 5654}
{"v": 1	"t": 1889725	"P": 1800.0	"F": 5578}
{"v": 1	"t": 1889746	"P": 1800.75	"F": 5727}
{"v": 1	"t": 1889766	"P": 1806.25	"F": 5557}
{"v": 1	"t": 1889786	"P": 1805.75	"F": 5587}
{"v": 1	"t": 1889807	"P": 1789.75	"F": 5577}
{"v": 1	"t": 1889827	"P": 1803.0	"F": 5451}
{"v": 1	"t": 1889847	"P": 1793.75	"F": 5817}
{"v": 1	"t": 1889868	"P": 1792.25	"F": 5178}
{"v": 1	"t": 1889888	"P": 1780.5	"F": 5610}
{"v": 1	"t": 1889908	"P": 1787.75	"F": 5732}
{"v": 1	"t": 1889929	"P": 1800.5	"F": 5568}
{"v": 1	"t": 1889949	"P": 1786.0	"F": 5594}
{"v": 1	"t": 1889970	"P": 1784.5	"F": 5387}
{"v": 1	"t": 1889990	"P": 1794.75	"F": 5419}
{"v": 1	"t": 1890010	"P": 1787.25	"F": 5343}
{"v": 1	"t": 1890030	"P": 1785.0	"F": 5606}
{"v": 1	"t": 1890051	"P": 1791.75	"F": 5761}
{"v": 1	"t": 1890071	"P": 1788.75	"F": 5525}
{"v": 1	"t": 1890091	"P": 1796.5	"F": 5582}
{"v": 1	"t": 1890112	"P": 1784.5	"F": 5637}
{"v": 1	"t": 1890132	"P": 1790.5	"F": 5587}
{"v": 1	"t": 1890152	"P": 1796.5	"F": 5607}
{"v": 1	"t": 1890173	"P": 1800.0	"F": 5622}
{"v": 1	"t": 1890193	"P": 1798.5	"F": 5474}
{"v": 1	"t": 1890213	"P": 1801.75	"F": 5775}
{"v": 1	"t": 1890234	"P": 1809.5	"F": 5501}
{"v": 1	"t": 1890254	"P": 1805.0	"F": 5569}
{"v": 1	"t": 1890274	"P": 1810.25	"F": 5476}
{"v": 1	"t": 1890294	"P": 1826.25	"F": 5286}
{"v": 1	"t": 1890315	"P": 1817.75	"F": 5377}
{"v": 1	"t": 1890335	"P": 1829.25	"F": 5666}
{"v": 1	"t": 1890355	"P": 1825.0	"F": 5504}
{"v": 1	"t": 1890376	"P": 1844.5	"F": 5396}
{"v": 1	"t": 1890396	"P": 1857.75	"F": 5479}
{"v": 1	"t": 1890416	"P": 1870.75	"F": 5714}
{"v": 1	"t": 1890437	"P": 1867.25	"F": 5586}
{"v": 1	"t": 1890457	"P": 1864.25	"F": 5620}
{"v": 1	"t": 1890477	"P": 1881.0	"F": 5733}
{"v": 1	"t": 1890498	"P": 1885.0	"F": 5737}
{"v": 1	"t": 1890518	"P": 1888.25	"F": 5635}
{"v": 1	"t": 1890539	"P": 1898.5	"F": 5529}
{"v": 1	"t": 1890559	"P": 1899.5	"F": 5253}
{"v": 1	"t": 1890579	"P": 1901.0	"F": 5504}
{"v": 1	"t": 1890600	"P": 1905.75	"F": 5251}
{"v": 1	"t": 1890620	"P": 1917.75	"F": 5456	"C": 45.03	"D": 3139	"sn": 54091779688249	"file": "/data/device_log/data0000.out"}
{"v": 1	"t": 1890640	"P": 1909.75	"F": 5343}
{"v": 1	"t": 1890660	"P": 1920.25	"F": 5435}
{"v": 1	"t": 1890681	"P": 1916.5	"F": 5559}
{"v": 1	"t": 1890701	"P": 1927.25	"F": 5783}
{"v": 1	"t": 1890721	"P": 1920.75	"F": 5570}
{"v": 1	"t": 1890742	"P": 1917.25	"F": 5419}
{"v": 1	"t": 1890762	"P": 1930.5	"F": 5633}
{"v": 1	"t": 1890782	"P": 1930.5	"F": 5604}
{"v": 1	"t": 1890803	"P": 1937.75	"F": 5310}
{"v": 1	"t": 1890823	"P": 1926.5	"F": 5558}
{"v": 1	"t": 1890843	"P": 1938.5	"F": 5484}
{"v": 1	"t": 1890864	"P": 1939.75	"F": 5643}
{"v": 1	"t": 1890884	"P": 1933.75	"F": 5412}
{"v": 1	"t": 1890904	"P": 1942.75	"F": 5417}
{"v": 1	"t": 1890925	"P": 1934.5	"F": 5678}
{"v": 1	"t": 1890945	"P": 1951.0	"F": 5304}
{"v": 1	"t": 1890965	"P": 1950.0	"F": 5629}
{"v": 1	"t": 1890985	"P": 1944.75	"F": 5596}
{"v": 1	"t": 1891006	"P": 1945.5	"F": 5736}
{"v": 1	"t": 1891026	"P": 1946.5	"F": 5559}
{"v": 1	"t": 1891047	"P": 1949.5	"F": 5142}
{"v": 1	"t": 1891067	"P": 1947.75	"F": 5609}
{"v": 1	"t": 1891088	"P": 1945.0	"F": 5458}
{"v": 1	"t": 1891108	"P": 1941.75	"F": 5575}
{"v": 1	"t": 1891129	"P": 1957.0	"F": 5553}
{"v": 1	"t": 1891149	"P": 1939.75	"F": 5349}
{"v": 1	"t": 1891170	"P": 1956.5	"F": 5379}
{"v": 1	"t": 1891190	"P": 1957.0	"F": 5588}
{"v": 1	"t": 1891211	"P": 1955.5	"F": 5596}
{"v": 1	"t": 1891231	"P": 1950.5	"F": 5844}
{"v": 1	"t": 1891251	"P": 1953.0	"F": 5478}
{"v": 1	"t": 1891272	"P": 1953.25	"F": 5544}
{"v": 1	"t": 1891292	"P": 1951.25	"F": 5525}
{"v": 1	"t": 1891312	"P": 1954.0	"F": 5361}
{"v": 1	"t": 1891333	"P": 1952.5	"F": 5363}
{"v": 1	"t": 1891353	"P": 1955.25	"F": 5586}
{"v": 1	"t": 1891373	"P": 1946.5	"F": 5559}
{"v": 1	"t": 1891394	"P": 1957.0	"F": 5660}
{"v": 1	"t": 1891414	"P": 1952.75	"F": 5644}
{"v": 1	"t": 1891434	"P": 1955.5	"F": 5789}
{"v": 1	"t": 1891455	"P": 1950.75	"F": 5562}
{"v": 1	"t": 1891475	"P": 1958.75	"F": 5561}
{"v": 1	"t": 1891495	"P": 1947.5	"F": 5527}
{"v": 1	"t": 1891515	"P": 1949.75	"F": 5426}
{"v": 1	"t": 1891536	"P": 1958.5	"F": 5692}
{"v": 1	"t": 1891556	"P": 1948.5	"F": 5638}
{"v": 1	"t": 1891576	"P": 1954.5	"F": 5638}
{"v": 1	"t": 1891597	"P": 1951.25	"F": 5688}
{"v": 1	"t": 1891617	"P": 1949.25	"F": 5430}
{"v": 1	"t": 1891637	"P": 1951.0	"F": 5604	"C": 45.025	"D": 3139	"sn": 54091779688249	"file": "/data/device_log/data0000.out"}
{"v": 1	"t": 1891658	"P": 1949.75	"F": 5560}
{"v": 1	"t": 1891678	"P": 1955.5	"F": 5675}
{"v": 1	"t": 1891698	"P": 1938.75	"F": 5591}
{"v": 1	"t": 1891719	"P": 1944.75	"F": 5550}
{"v": 1	"t": 1891739	"P": 1944.25	"F": 5653}
{"v": 1	"t": 1891759	"P": 1943.25	"F": 5560}
{"v": 1	"t": 1891780	"P": 1939.75	"F": 5708}
{"v": 1	"t": 1891800	"P": 1931.5	"F": 5775}
{"v": 1	"t": 1891821	"P": 1927.5	"F": 5873}
{"v": 1	"t": 1891841	"P": 1918.5	"F": 5591}
{"v": 1	"t": 1891861	"P": 1905.0	"F": 5664}
{"v": 1	"t": 1891882	"P": 1904.25	"F": 5876}
{"v": 1	"t": 1891902	"P": 1895.0	"F": 5547}
{"v": 1	"t": 1891922	"P": 1897.75	"F": 5611}
{"v": 1	"t": 1891943	"P": 1887.0	"F": 5717}
{"v": 1	"t": 1891963	"P": 1878.5	"F": 5700}
{"v": 1	"t": 1891983	"P": 1866.5	"F": 5727}
{"v": 1	"t": 1892003	"P": 1861.5	"F": 5702}
{"v": 1	"t": 1892024	"P": 1856.5	"F": 5828}
{"v": 1	"t": 1892044	"P": 1839.5	"F": 5674}
{"v": 1	"t": 1892064	"P": 1844.5	"F": 5714}
{"v": 1	"t": 1892085	"P": 1837.75	"F": 5792}
{"v": 1	"t": 1892105	"P": 1832.75	"F": 5476}
{"v": 1	"t": 1892125	"P": 1818.75	"F": 5388}
{"v": 1	"t": 1892146	"P": 1810.5	"F": 5487}
{"v": 1	"t": 1892166	"P": 1810.25	"F": 5545}
{"v": 1	"t": 1892186	"P": 1812.75	"F": 5579}
{"v": 1	"t": 1892207	"P": 1812.25	"F": 5532}
{"v": 1	"t": 1892227	"P": 1795.5	"F": 5824}
{"v": 1	"t": 1892247	"P": 1800.25	"F": 5621}
{"v": 1	"t": 1892268	"P": 1789.0	"F": 5548}
{"v": 1	"t": 1892288	"P": 1792.0	"F": 5567}
{"v": 1	"t": 1892308	"P": 1792.0	"F": 5205}
{"v": 1	"t": 1892329	"P": 1796.25	"F": 5483}
{"v": 1	"t": 1892349	"P": 1786.25	"F": 5504}
{"v": 1	"t": 1892369	"P": 1779.0	"F": 5613}
{"v": 1	"t": 1892390	"P": 1787.25	"F": 5383}
{"v": 1	"t": 1892410	"P": 1790.5	"F": 5668}
{"v": 1	"t": 1892430	"P": 1786.5	"F": 5745}
{"v": 1	"t": 1892451	"P": 1788.5	"F": 5256}
{"v": 1	"t": 1892471	"P": 1795.75	"F": 5579}
{"v": 1	"t": 1892491	"P": 1785.25	"F": 5631}
{"v": 1	"t": 1892512	"P": 1783.0	"F": 5594}
{"v": 1	"t": 1892532	"P": 1801.0	"F": 5615}
{"v": 1	"t": 1892552	"P": 1800.5	"F": 5657}
{"v": 1	"t": 1892573	"P": 1787.5	"F": 5570}
{"v": 1	"t": 1892593	"P": 1789.25	"F": 5352}
{"v": 1	"t": 1892613	"P": 1794.5	"F": 5391}
{"v": 1	"t": 1892634	"P": 1792.75	"F": 5726}
{"v": 1	"t": 1892654	"P": 1806.75	"F": 5503	"C": 45.015	"D": 3139	"sn": 54091779688249	"file": "/data/device_log/data0000.out"}
{"v": 1	"t": 1892674	"P": 1805.25	"F": 5476}
{"v": 1	"t": 1892694	"P": 1808.0	"F": 5497}
{"v": 1	"t": 1892715	"P": 1814.5	"F": 5603}
{"v": 1	"t": 1892735	"P": 1818.5	"F": 5667}
{"v": 1	"t": 1892755	"P": 1830.5	"F": 5641}
{"v": 1	"t": 1892776	"P": 1837.5	"F": 5511}
{"v": 1	"t": 1892796	"P": 1848.75	"F": 5215}
{"v": 1	"t": 1892816	"P": 1860.75	"F": 5451}
{"v": 1	"t": 1892837	"P": 1848.5	"F": 5432}
{"v": 1	"t": 1892857	"P": 1862.75	"F": 5344}
{"v": 1	"t": 1892877	"P": 1868.25	"F": 5391}
{"v": 1	"t": 1892898	"P": 1865.0	"F": 5281}
{"v": 1	"t": 1892918	"P": 1871.75	"F": 5448}
{"v": 1	"t": 1892939	"P": 1894.5	"F": 5475}
{"v": 1	"t": 1892959	"P": 1889.0	"F": 5492}
{"v": 1	"t": 1892979	"P": 1890.0	"F": 5497}
{"v": 1	"t": 1893000	"P": 1898.5	"F": 5547}
{"v": 1	"t": 1893020	"P": 1910.75	"F": 5234}
{"v": 1	"t": 1893040	"P": 1900.75	"F": 5515}
{"v": 1	"t": 1893060	"P": 1905.5	"F": 5453}
{"v": 1	"t": 1893081	"P": 1916.5	"F": 5471}
{"v": 1	"t": 1893101	"P": 1919.5	"F": 5642}
{"v": 1	"t": 1893121	"P": 1924.5	"F": 5586}
{"v": 1	"t": 1893142	"P": 1917.75	"F": 5502}
{"v": 1	"t": 1893162	"P": 1929.25	"F": 5421}
{"v": 1	"t": 1893182	"P": 1937.0	"F": 5585}
{"v": 1	"t": 1893203	"P": 1942.5	"F": 5419}
{"v": 1	"t": 1893223	"P": 1943.25	"F": 5672}
{"v": 1	"t": 1893243	"P": 1934.0	"F": 5433}
{"v": 1	"t": 1893264	"P": 1946.5	"F": 5553}
{"v": 1	"t": 1893284	"P": 1953.5	"F": 5531}
{"v": 1	"t": 1893304	"P": 1949.0	"F": 5370}
{"v": 1	"t": 1893324	"P": 1956.25	"F": 5471}
{"v": 1	"t": 1893345	"P": 1955.25	"F": 5409}
{"v": 1	"t": 1893365	"P": 1963.5	"F": 5596}
{"v": 1	"t": 1893385	"P": 1956.5	"F": 5424}
{"v": 1	"t": 1893406	"P": 1966.0	"F": 5599}
{"v": 1	"t": 1893426	"P": 1966.5	"F": 5620}
{"v": 1	"t": 1893446	"P": 1971.5	"F": 5738}
{"v": 1	"t": 1893467	"P": 1961.0	"F": 5591}
{"v": 1	"t": 1893487	"P": 1975.5	"F": 5359}
{"v": 1	"t": 1893508	"P": 1969.0	"F": 5396}
{"v": 1	"t": 1893528	"P": 1968.25	"F": 5330}
{"v": 1	"t": 1893548	"P": 1974.25	"F": 5628}
{"v": 1	"t": 1893569	"P": 1971.0	"F": 5217}
{"v": 1	"t": 1893589	"P": 1966.75	"F": 5680}
{"v": 1	"t": 1893609	"P": 1965.75	"F": 5328}
{"v": 1	"t": 1893630	"P": 1969.75	"F": 5536}
{"v": 1	"t": 1893650	"P": 1970.0	"F": 5509}
{"v": 1	"t": 1893670	"P": 1972.75	"F": 5926	"C": 45.04	"D": 3139	"sn": 54091779688249	"file": "/data/device_log/data0000.out"}
{"v": 1	"t": 1893691	"P": 1963.25	"F": 5480}
{"v": 1	"t": 1893711	"P": 1976.5	"F": 5714}
{"v": 1	"t": 1893731	"P": 1977.0	"F": 5349}
{"v": 1	"t": 1893751	"P": 1966.5	"F": 5576}
{"v": 1	"t": 1893772	"P": 1970.25	"F": 5567}
{"v": 1	"t": 1893792	"P": 1971.0	"F": 5425}
{"v": 1	"t": 1893812	"P": 1972.0	"F": 5676}
{"v": 1	"t": 1893833	"P": 1962.0	"F": 5507}
{"v": 1	"t": 1893853	"P": 1971.0	"F": 5665}
{"v": 1	"t": 1893873	"P": 1966.75	"F": 5334}
{"v": 1	"t": 1893894	"P": 1964.5	"F": 5456}
{"v": 1	"t": 1893914	"P": 1963.75	"F": 5601}
{"v": 1	"t": 1893934	"P": 1971.0	"F": 5701}
{"v": 1	"t": 1893955	"P": 1955.75	"F": 5480}
{"v": 1	"t": 1893975	"P": 1962.75	"F": 5661}
{"v": 1	"t": 1893995	"P": 1961.25	"F": 5523}
{"v": 1	"t": 1894016	"P": 1947.75	"F": 5757}
{"v": 1	"t": 1894036	"P": 1952.5	"F": 5698}
{"v": 1	"t": 1894057	"P": 1932.75	"F": 5729}
{"v": 1	"t": 1894077	"P": 1927.75	"F": 5527}
{"v": 1	"t": 1894097	"P": 1934.75	"F": 5777}
{"v": 1	"t": 1894117	"P": 1918.5	"F": 5468}
{"v": 1	"t": 1894138	"P": 1908.75	"F": 5602}
{"v": 1	"t": 1894158	"P": 1892.0	"F": 5423}
{"v": 1	"t": 1894178	"P": 1890.0	"F": 5573}
{"v": 1	"t": 1894199	"P": 1893.0	"F": 5514}
{"v": 1	"t": 1894219	"P": 1873.0	"F": 5327}
{"v": 1	"t": 1894239	"P": 1857.0	"F": 5488}
{"v": 1	"t": 1894260	"P": 1847.25	"F": 5546}
{"v": 1	"t": 1894280	"P": 1851.75	"F": 5779}
{"v": 1	"t": 1894300	"P": 1838.5	"F": 5743}
{"v": 1	"t": 1894321	"P": 1820.5	"F": 5587}
{"v": 1	"t": 1894341	"P": 1825.0	"F": 5789}
{"v": 1	"t": 1894361	"P": 1816.5	"F": 5672}
{"v": 1	"t": 1894381	"P": 1815.0	"F": 5471}
{"v": 1	"t": 1894402	"P": 1811.75	"F": 5408}
{"v": 1	"t": 1894422	"P": 1804.0	"F": 5556}
{"v": 1	"t": 1894442	"P": 1796.25	"F": 5589}
{"v": 1	"t": 1894463	"P": 1802.75	"F": 5614}
{"v": 1	"t": 1894483	"P": 1791.0	"F": 5568}
{"v": 1	"t": 1894503	"P": 1806.75	"F": 5570}
{"v": 1	"t": 1894524	"P": 1790.25	"F": 5665}
{"v": 1	"t": 1894544	"P": 1783.5	"F": 5450}
{"v": 1	"t": 1894564	"P": 1786.25	"F": 5541}
{"v": 1	"t": 1894585	"P": 1801.0	"F": 5570}
{"v": 1	"t": 1894605	"P": 1785.75	"F": 5705}
{"v": 1	"t": 1894626	"P": 1790.0	"F": 5647}
{"v": 1	"t": 1894646	"P": 1779.25	"F": 5423}
{"v": 1	"t": 1894667	"P": 1787.5	"F": 5645}
{"v": 1	"t": 1894687	"P": 1785.75	"F": 5560	"C": 45.04	"D": 3139	"sn": 54091779688249	"file": "/data/device_log/data0000.out"}
{"v": 1	"t": 1894708	"P": 1792.25	"F": 5604}
{"v": 1	"t": 1894728	"P": 1789.75	"F": 5488}
{"v": 1	"t": 1894749	"P": 1798.0	"F": 5398}
{"v": 1	"t": 1894769	"P": 1804.0	"F": 5505}
{"v": 1	"t": 1894789	"P": 1805.0	"F": 5558}
{"v": 1	"t": 1894809	"P": 1806.0	"F": 5467}
{"v": 1	"t": 1894830	"P": 1824.25	"F": 5492}
{"v": 1	"t": 1894850	"P": 1820.25	"F": 5615}
{"v": 1	"t": 1894870	"P": 1831.5	"F": 5444}
{"v": 1	"t": 1894891	"P": 1829.5	"F": 5511}
{"v": 1	"t": 1894911	"P": 1844.5	"F": 5590}
{"v": 1	"t": 1894931	"P": 1843.75	"F": 5629}
{"v": 1	"t": 1894952	"P": 1851.75	"F": 5745}
{"v": 1	"t": 1894972	"P": 1854.5	"F": 5571}
{"v": 1	"t": 1894992	"P": 1856.5	"F": 5608}
{"v": 1	"t": 1895013	"P": 1866.75	"F": 5609}
{"v": 1	"t": 1895033	"P": 1866.5	"F": 5454}
{"v": 1	"t": 1895053	"P": 1871.0	"F": 5542}
{"v": 1	"t": 1895073	"P": 1882.5	"F": 5598}
{"v": 1	"t": 1895094	"P": 1886.0	"F": 5599}
{"v": 1	"t": 1895114	"P": 1879.5	"F": 5607}
{"v": 1	"t": 1895134	"P": 1888.25	"F": 5711}
{"v": 1	"t": 1895155	"P": 1895.5	"F": 5600}
{"v": 1	"t": 1895175	"P": 1908.0	"F": 5454}
{"v": 1	"t": 1895195	"P": 1897.5	"F": 5655}
{"v": 1	"t": 1895216	"P": 1909.75	"F": 5587}
{"v": 1	"t": 1895236	"P": 1920.0	"F": 5653}
{"v": 1	"t": 1895257	"P": 1910.25	"F": 5606}
{"v": 1	"t": 1895277	"P": 1920.0	"F": 5579}
{"v": 1	"t": 1895297	"P": 1922.0	"F": 5487}
{"v": 1	"t": 1895318	"P": 1915.5	"F": 5443}
{"v": 1	"t": 1895338	"P": 1939.75	"F": 5592}
{"v": 1	"t": 1895358	"P": 1935.0	"F": 5318}
{"v": 1	"t": 1895379	"P": 1943.0	"F": 5525}
{"v": 1	"t": 1895399	"P": 1938.5	"F": 5443}
{"v": 1	"t": 1895419	"P": 1937.75	"F": 5501}
{"v": 1	"t": 1895440	"P": 1950.0	"F": 5527}
{"v": 1	"t": 1895460	"P": 1943.5	"F": 5527}
{"v": 1	"t": 1895480	"P": 1954.75	"F": 5803}
{"v": 1	"t": 1895500	"P": 1944.0	"F": 5510}
{"v": 1	"t": 1895521	"P": 1961.75	"F": 5525}
{"v": 1	"t": 1895541	"P": 1961.25	"F": 5529}
{"v": 1	"t": 1895561	"P": 1952.5	"F": 5555}
{"v": 1	"t": 1895582	"P": 1963.0	"F": 5568}
{"v": 1	"t": 1895602	"P": 1956.75	"F": 5707}
{"v": 1	"t": 1895622	"P": 1966.0	"F": 5531}
{"v": 1	"t": 1895643	"P": 1954.5	"F": 5662}
{"v": 1	"t": 1895663	"P": 1967.0	"F": 5545}
{"v": 1	"t": 1895683	"P": 1960.5	"F": 5215}
{"v": 1	"t": 1895704	"P": 1974.0	"F": 5443	"C": 45.025	"D": 3139	"sn": 54091779688249	"file": "/data/device_log/data0000.out"}
{"v": 1	"t": 1895724	"P": 1962.0	"F": 5550}
{"v": 1	"t": 1895744	"P": 1961.75	"F": 5253}
{"v": 1	"t": 1895765	"P": 1961.0	"F": 5649}
{"v": 1	"t": 1895785	"P": 1959.75	"F": 5486}
{"v": 1	"t": 1895805	"P": 1959.75	"F": 5436}
{"v": 1	"t": 1895826	"P": 1967.5	"F": 5695}
{"v": 1	"t": 1895846	"P": 1966.5	"F": 5432}
{"v": 1	"t": 1895866	"P": 1964.5	"F": 5687}
{"v": 1	"t": 1895887	"P": 1960.5	"F": 5341}
{"v": 1	"t": 1895907	"P": 1962.75	"F": 5600}
{"v": 1	"t": 1895927	"P": 1968.0	"F": 5454}
{"v": 1	"t": 1895948	"P": 1952.5	"F": 5607}
{"v": 1	"t": 1895968	"P": 1959.75	"F": 5754}
{"v": 1	"t": 1895988	"P": 1951.75	"F": 5595}
{"v": 1	"t": 1896009	"P": 1958.25	"F": 5381}
{"v": 1	"t": 1896029	"P": 1945.75	"F": 5673}
{"v": 1	"t": 1896049	"P": 1950.0	"F": 5432}
{"v": 1	"t": 1896069	"P": 1963.0	"F": 5629}
{"v": 1	"t": 1896090	"P": 1947.25	"F": 5234}
{"v": 1	"t": 1896110	"P": 1952.25	"F": 5672}
{"v": 1	"t": 1896130	"P": 1950.0	"F": 5761}
{"v": 1	"t": 1896151	"P": 1951.75	"F": 5807}
{"v": 1	"t": 1896171	"P": 1953.5	"F": 5517}
{"v": 1	"t": 1896191	"P": 1947.75	"F": 5583}
{"v": 1	"t": 1896212	"P": 1946.75	"F": 5548}
{"v": 1	"t": 1896232	"P": 1948.0	"F": 5315}
{"v": 1	"t": 1896252	"P": 1942.0	"F": 5348}
{"v": 1	"t": 1896273	"P": 1944.0	"F": 5758}
{"v": 1	"t": 1896293	"P": 1929.75	"F": 5570}
{"v": 1	"t": 1896313	"P": 1923.25	"F": 5606}
{"v": 1	"t": 1896334	"P": 1921.5	"F": 5665}
{"v": 1	"t": 1896354	"P": 1910.0	"F": 5648}
{"v": 1	"t": 1896374	"P": 1888.5	"F": 5647}
{"v": 1	"t": 1896395	"P": 1896.5	"F": 5516}
{"v": 1	"t": 1896415	"P": 1886.75	"F": 5804}
{"v": 1	"t": 1896435	"P": 1865.5	"F": 5613}
{"v": 1	"t": 1896456	"P": 1869.75	"F": 5814}
{"v": 1	"t": 1896476	"P": 1854.0	"F": 5581}
{"v": 1	"t": 1896496	"P": 1841.5	"F": 5700}
{"v": 1	"t": 1896517	"P": 1835.0	"F": 5582}
{"v": 1	"t": 1896537	"P": 1835.0	"F": 5419}
{"v": 1	"t": 1896557	"P": 1831.5	"F": 5732}
{"v": 1	"t": 1896578	"P": 1821.0	"F": 5690}
{"v": 1	"t": 1896598	"P": 1813.0	"F": 5477}
{"v": 1	"t": 1896618	"P": 1806.75	"F": 5584}
{"v": 1	"t": 1896638	"P": 1801.5	"F": 5627}
{"v": 1	"t": 1896659	"P": 1808.25	"F": 5705}
{"v": 1	"t": 1896679	"P": 1798.75	"F": 5738}
{"v": 1	"t": 1896699	"P": 1795.0	"F": 5444}
{"v": 1	"t": 1896720	"P": 1802.0	"F": 5627	"C": 45.005	"D": 3139	"sn": 54091779688249	"file": "/data/device_log/data0000.out"}
{"v": 1	"t": 1896740	"P": 1793.5	"F": 5406}
{"v": 1	"t": 1896760	"P": 1791.5	"F": 5729}
{"v": 1	"t": 1896781	"P": 1792.25	"F": 5674}
{"v": 1	"t": 1896801	"P": 1778.5	"F": 5554}
{"v": 1	"t": 1896821	"P": 1785.75	"F": 5602}
{"v": 1	"t": 1896842	"P": 1794.0	"F": 5610}
{"v": 1	"t": 1896862	"P": 1787.0	"F": 5737}
{"v": 1	"t": 1896882	"P": 1791.75	"F": 5818}
{"v": 1	"t": 1896903	"P": 1787.0	"F": 5636}
{"v": 1	"t": 1896923	"P": 1783.25	"F": 5570}
{"v": 1	"t": 1896944	"P": 1791.0	"F": 5247}
{"v": 1	"t": 1896964	"P": 1786.75	"F": 5556}
{"v": 1	"t": 1896984	"P": 1789.0	"F": 5332}
{"v": 1	"t": 1897005	"P": 1790.0	"F": 5455}
{"v": 1	"t": 1897025	"P": 1795.5	"F": 5269}
{"v": 1	"t": 1897045	"P": 1806.25	"F": 5676}
{"v": 1	"t": 1897066	"P": 1792.75	"F": 5502}
{"v": 1	"t": 1897086	"P": 1800.25	"F": 5617}
{"v": 1	"t": 1897106	"P": 1808.0	"F": 5591}
{"v": 1	"t": 1897126	"P": 1803.5	"F": 5512}
{"v": 1	"t": 1897147	"P": 1814.0	"F": 5487}
{"v": 1	"t": 1897167	"P": 1811.0	"F": 5636}
{"v": 1	"t": 1897187	"P": 1821.0	"F": 5615}
{"v": 1	"t": 1897208	"P": 1818.0	"F": 5391}
{"v": 1	"t": 1897228	"P": 1824.5	"F": 5532}
{"v": 1	"t": 1897248	"P": 1845.75	"F": 5455}
{"v": 1	"t": 1897269	"P": 1847.75	"F": 5635}
{"v": 1	"t": 1897289	"P": 1848.5	"F": 5466}
{"v": 1	"t": 1897309	"P": 1854.75	"F": 5647}
{"v": 1	"t": 1897330	"P": 1863.0	"F": 5575}
{"v": 1	"t": 1897350	"P": 1877.25	"F": 5288}
{"v": 1	"t": 1897370	"P": 1878.0	"F": 5581}
{"v": 1	"t": 1897390	"P": 1886.75	"F": 5279}
{"v": 1	"t": 1897411	"P": 1880.0	"F": 5478}
{"v": 1	"t": 1897431	"P": 1902.0	"F": 5717}
{"v": 1	"t": 1897451	"P": 1901.75	"F": 5642}
{"v": 1	"t": 1897472	"P": 1903.75	"F": 5547}
{"v": 1	"t": 1897492	"P": 1904.5	"F": 5392}
{"v": 1	"t": 1897513	"P": 1920.25	"F": 5585}
{"v": 1	"t": 1897533	"P": 1914.0	"F": 5334}
{"v": 1	"t": 1897553	"P": 1929.5	"F": 5477}
{"v": 1	"t": 1897574	"P": 1916.0	"F": 5305}
{"v": 1	"t": 1897594	"P": 1924.75	"F": 5394}
{"v": 1	"t": 1897614	"P": 1925.25	"F": 5673}
{"v": 1	"t": 1897635	"P": 1947.0	"F": 5418}
{"v": 1	"t": 1897655	"P": 1933.75	"F": 5578}
{"v": 1	"t": 1897675	"P": 1942.25	"F": 5634}
{"v": 1	"t": 1897695	"P": 1946.5	"F": 5789}
{"v": 1	"t": 1897716	"P": 1939.75	"F": 5358}
{"v": 1	"t": 1897736	"P": 1951.5	"F": 5658	"C": 45.025	"D": 3139	"sn": 54091779688249	"file": "/data/device_log/data0000.out"}
{"v": 1	"t": 1897756	"P": 1949.25	"F": 5639}
{"v": 1	"t": 1897777	"P": 1947.5	"F": 5667}
{"v": 1	"t": 1897797	"P": 1965.25	"F": 5590}
{"v": 1	"t": 1897817	"P": 1958.0	"F": 5485}
{"v": 1	"t": 1897838	"P": 1955.75	"F": 5703}
{"v": 1	"t": 1897858	"P": 1957.0	"F": 5484}
{"v": 1	"t": 1897878	"P": 1971.0	"F": 5552}
{"v": 1	"t": 1897899	"P": 1967.75	"F": 5187}
{"v": 1	"t": 1897919	"P": 1965.75	"F": 5433}
{"v": 1	"t": 1897939	"P": 1965.0	"F": 5365}
{"v": 1	"t": 1897959	"P": 1958.0	"F": 5296}
{"v": 1	"t": 1897980	"P": 1974.75	"F": 5592}
{"v": 1	"t": 1898000	"P": 1961.5	"F": 5498}
{"v": 1	"t": 1898021	"P": 1973.25	"F": 5542}
{"v": 1	"t": 1898041	"P": 1969.5	"F": 5784}
{"v": 1	"t": 1898062	"P": 1969.25	"F": 5634}
{"v": 1	"t": 1898082	"P": 1977.0	"F": 5539}
{"v": 1	"t": 1898103	"P": 1971.75	"F": 5532}
{"v": 1	"t": 1898123	"P": 1969.5	"F": 5544}
{"v": 1	"t": 1898144	"P": 1968.75	"F": 5757}
{"v": 1	"t": 1898164	"P": 1964.75	"F": 5488}
{"v": 1	"t": 1898184	"P": 1968.5	"F": 5607}
{"v": 1	"t": 1898205	"P": 1964.5	"F": 5559}
{"v": 1	"t": 1898225	"P": 1970.5	"F": 5662}
{"v": 1	"t": 1898246	"P": 1976.75	"F": 5666}
{"v": 1	"t": 1898266	"P": 1965.25	"F": 5595}
{"v": 1	"t": 1898286	"P": 1965.75	"F": 5464}
{"v": 1	"t": 1898307	"P": 1965.5	"F": 5599}
{"v": 1	"t": 1898327	"P": 1964.25	"F": 5621}
{"v": 1	"t": 1898347	"P": 1959.25	"F": 5491}
{"v": 1	"t": 1898368	"P": 1965.5	"F": 5715}
{"v": 1	"t": 1898388	"P": 1957.25	"F": 5409}
{"v": 1	"t": 1898408	"P": 1951.75	"F": 5634}
{"v": 1	"t": 1898428	"P": 1957.0	"F": 5595}
{"v": 1	"t": 1898449	"P": 1956.5	"F": 5659}
{"v": 1	"t": 1898469	"P": 1957.25	"F": 5628}
{"v": 1	"t": 1898489	"P": 1950.25	"F": 5524}
{"v": 1	"t": 1898510	"P": 1953.0	"F": 5338}
{"v": 1	"t": 1898530	"P": 1947.0	"F": 5248}
{"v": 1	"t": 1898550	"P": 1953.0	"F": 5432}
{"v": 1	"t": 1898571	"P": 1942.5	"F": 5449}
{"v": 1	"t": 1898591	"P": 1951.25	"F": 5742}
{"v": 1	"t": 1898611	"P": 1945.25	"F": 5491}
{"v": 1	"t": 1898632	"P": 1944.0	"F": 5517}
{"v": 1	"t": 1898652	"P": 1936.0	"F": 5718}
{"v": 1	"t": 1898672	"P": 1936.0	"F": 5689}
{"v": 1	"t": 1898693	"P": 1929.25	"F": 5606}
{"v": 1	"t": 1898713	"P": 1918.25	"F": 5567}
{"v": 1	"t": 1898733	"P": 1926.5	"F": 5740}
{"v": 1	"t": 1898754	"P": 1908.75	"F": 5831	"C": 45.045	"D": 3139	"sn": 54091779688249	"file": "/data/device_log/data0000.out"}
{"v": 1	"t": 1898774	"P": 1896.5	"F": 5453}
{"v": 1	"t": 1898794	"P": 1886.75	"F": 5664}
{"v": 1	"t": 1898815	"P": 1882.25	"F": 5671}
{"v": 1	"t": 1898835	"P": 1872.75	"F": 5645}
{"v": 1	"t": 1898855	"P": 1856.5	"F": 5632}
{"v": 1	"t": 1898876	"P": 1858.5	"F": 5609}
{"v": 1	"t": 1898896	"P": 1849.25	"F": 5671}
{"v": 1	"t": 1898916	"P": 1846.75	"F": 5634}
{"v": 1	"t": 1898937	"P": 1823.75	"F": 5727}
{"v": 1	"t": 1898957	"P": 1829.25	"F": 5599}
{"v": 1	"t": 1898977	"P": 1824.0	"F": 5590}
{"v": 1	"t": 1898998	"P": 1814.0	"F": 5454}
{"v": 1	"t": 1899018	"P": 1810.75	"F": 5517}
{"v": 1	"t": 1899038	"P": 1811.25	"F": 5695}
{"v": 1	"t": 1899058	"P": 1806.5	"F": 5616}
{"v": 1	"t": 1899079	"P": 1799.25	"F": 5764}
{"v": 1	"t": 1899099	"P": 1800.75	"F": 5731}
{"v": 1	"t": 1899119	"P": 1794.75	"F": 5623}
{"v": 1	"t": 1899140	"P": 1789.25	"F": 5599}
{"v": 1	"t": 1899160	"P": 1784.0	"F": 5598}
{"v": 1	"t": 1899180	"P": 1784.0	"F": 5583}
{"v": 1	"t": 1899201	"P": 1792.5	"F": 5591}
{"v": 1	"t": 1899221	"P": 1793.0	"F": 5522}
{"v": 1	"t": 1899241	"P": 1786.0	"F": 5470}
{"v": 1	"t": 1899262	"P": 1788.0	"F": 5690}
{"v": 1	"t": 1899282	"P": 1781.5	"F": 5630}
{"v": 1	"t": 1899303	"P": 1789.5	"F": 5662}
{"v": 1	"t": 1899323	"P": 1788.25	"F": 5663}
{"v": 1	"t": 1899344	"P": 1794.0	"F": 5478}
{"v": 1	"t": 1899364	"P": 1793.5	"F": 5619}
{"v": 1	"t": 1899384	"P": 1783.75	"F": 5569}
{"v": 1	"t": 1899405	"P": 1795.75	"F": 5873}
{"v": 1	"t": 1899425	"P": 1799.5	"F": 5452}
{"v": 1	"t": 1899445	"P": 1781.5	"F": 5589}
{"v": 1	"t": 1899465	"P": 1793.25	"F": 5536}
{"v": 1	"t": 1899486	"P": 1798.5	"F": 5603}
{"v": 1	"t": 1899506	"P": 1797.5	"F": 5450}
{"v": 1	"t": 1899526	"P": 1803.5	"F": 5425}
{"v": 1	"t": 1899547	"P": 1806.75	"F": 5694}
{"v": 1	"t": 1899567	"P": 1817.0	"F": 5554}
{"v": 1	"t": 1899587	"P": 1818.75	"F": 5481}
{"v": 1	"t": 1899608	"P": 1830.5	"F": 5524}
{"v": 1	"t": 1899628	"P": 1830.0	"F": 5664}
{"v": 1	"t": 1899648	"P": 1846.0	"F": 5592}
{"v": 1	"t": 1899669	"P": 1856.0	"F": 5437}
{"v": 1	"t": 1899689	"P": 1860.0	"F": 5393}
{"v": 1	"t": 1899709	"P": 1863.5	"F": 5534}
{"v": 1	"t": 1899729	"P": 1875.0	"F": 5180}
{"v": 1	"t": 1899750	"P": 1878.0	"F": 5251}
{"v": 1	"t": 1899770	"P": 1889.25	"F": 5582	"C": 45.04	"D": 3139	"sn": 54091779688249	"file": "/data/device_log/data0000.out"}
{"v": 1	"t": 1899790	"P": 1890.25	"F": 5540}
{"v": 1	"t": 1899811	"P": 1906.25	"F": 5728}
{"v": 1	"t": 1899831	"P": 1904.5	"F": 5436}
{"v": 1	"t": 1899852	"P": 1913.0	"F": 5627}
{"v": 1	"t": 1899872	"P": 1921.0	"F": 5406}
{"v": 1	"t": 1899892	"P": 1930.0	"F": 5646}
{"v": 1	"t": 1899913	"P": 1927.25	"F": 5657}
{"v": 1	"t": 1899933	"P": 1929.0	"F": 5289}
{"v": 1	"t": 1899953	"P": 1942.0	"F": 5624}
{"v": 1	"t": 1899974	"P": 1942.25	"F": 5621}
{"v": 1	"t": 1899994	"P": 1946.5	"F": 5549}
{"v": 1	"t": 1900014	"P": 1946.5	"F": 5509}
{"v": 1	"t": 1900034	"P": 1946.0	"F": 5403}
{"v": 1	"t": 1900055	"P": 1952.25	"F": 5115}
{"v": 1	"t": 1900075	"P": 1952.25	"F": 5405}
{"v": 1	"t": 1900095	"P": 1953.75	"F": 5459}
{"v": 1	"t": 1900116	"P": 1960.75	"F": 5309}
{"v": 1	"t": 1900136	"P": 1962.75	"F": 5783}
{"v": 1	"t": 1900156	"P": 1965.5	"F": 5605}
{"v": 1	"t": 1900177	"P": 1963.5	"F": 5534}
{"v": 1	"t": 1900197	"P": 1964.25	"F": 5600}
{"v": 1	"t": 1900217	"P": 1965.25	"F": 5728}
{"v": 1	"t": 1900238	"P": 1961.5	"F": 5526}
{"v": 1	"t": 1900258	"P": 1956.5	"F": 5390}
{"v": 1	"t": 1900278	"P": 1963.5	"F": 5679}
{"v": 1	"t": 1900298	"P": 1963.0	"F": 5558}
{"v": 1	"t": 1900319	"P": 1962.0	"F": 5811}
{"v": 1	"t": 1900339	"P": 1964.5	"F": 5753}
{"v": 1	"t": 1900359	"P": 1974.5	"F": 5727}
{"v": 1	"t": 1900380	"P": 1971.0	"F": 5304}
{"v": 1	"t": 1900400	"P": 1963.75	"F": 5608}
{"v": 1	"t": 1900421	"P": 1968.75	"F": 5574}
{"v": 1	"t": 1900441	"P": 1970.25	"F": 5491}
{"v": 1	"t": 1900461	"P": 1967.25	"F": 5642}
{"v": 1	"t": 1900482	"P": 1960.75	"F": 5590}
{"v": 1	"t": 1900502	"P": 1965.25	"F": 5174}
{"v": 1	"t": 1900522	"P": 1979.25	"F": 5418}
{"v": 1	"t": 1900543	"P": 1964.25	"F": 5810}
{"v": 1	"t": 1900563	"P": 1968.5	"F": 5635}
{"v": 1	"t": 1900583	"P": 1966.0	"F": 5511}
{"v": 1	"t": 1900603	"P": 1958.5	"F": 5579}
{"v": 1	"t": 1900624	"P": 1958.0	"F": 5674}
{"v": 1	"t": 1900644	"P": 1964.25	"F": 5740}
{"v": 1	"t": 1900664	"P": 1953.0	"F": 5453}
{"v": 1	"t": 1900685	"P": 1962.75	"F": 5765}
{"v": 1	"t": 1900705	"P": 1956.25	"F": 5675}
{"v": 1	"t": 1900725	"P": 1950.75	"F": 5501}
{"v": 1	"t": 1900746	"P": 1958.0	"F": 5582}
{"v": 1	"t": 1900766	"P": 1965.0	"F": 5649}
{"v": 1	"t": 1900786	"P": 1960.25	"F": 5559	"C": 45.045	"D": 3139	"sn": 54091779688249	"file": "/data/device_log/data0000.out"}
{"v": 1	"t": 1900807	"P": 1955.75	"F": 5655}
{"v": 1	"t": 1900827	"P": 1951.5	"F": 5718}
{"v": 1	"t": 1900847	"P": 1953.5	"F": 5587}
{"v": 1	"t": 1900867	"P": 1947.25	"F": 5722}
{"v": 1	"t": 1900888	"P": 1949.75	"F": 5710}
{"v": 1	"t": 1900908	"P": 1945.0	"F": 5784}
{"v": 1	"t": 1900928	"P": 1943.75	"F": 5858}
{"v": 1	"t": 1900949	"P": 1945.75	"F": 5696}
{"v": 1	"t": 1900969	"P": 1931.0	"F": 5607}
{"v": 1	"t": 1900990	"P": 1943.25	"F": 5746}
{"v": 1	"t": 1901010	"P": 1918.5	"F": 5708}
{"v": 1	"t": 1901030	"P": 1916.0	"F": 5793}
{"v": 1	"t": 1901051	"P": 1911.0	"F": 5895}
{"v": 1	"t": 1901071	"P": 1891.25	"F": 5620}
{"v": 1	"t": 1901091	"P": 1887.75	"F": 5655}
{"v": 1	"t": 1901112	"P": 1882.75	"F": 5658}
{"v": 1	"t": 1901132	"P": 1880.25	"F": 5843}
{"v": 1	"t": 1901152	"P": 1864.25	"F": 5655}
{"v": 1	"t": 1901173	"P": 1859.75	"F": 5514}
{"v": 1	"t": 1901193	"P": 1854.5	"F": 5592}
{"v": 1	"t": 1901213	"P": 1832.25	"F": 5723}
{"v": 1	"t": 1901233	"P": 1835.0	"F": 5537}
{"v": 1	"t": 1901254	"P": 1828.5	"F": 5230}
{"v": 1	"t": 1901274	"P": 1822.25	"F": 5754}
{"v": 1	"t": 1901294	"P": 1811.75	"F": 5741}
{"v": 1	"t": 1901315	"P": 1817.0	"F": 5805}
{"v": 1	"t": 1901335	"P": 1804.25	"F": 5314}
{"v": 1	"t": 1901355	"P": 1802.5	"F": 5850}
{"v": 1	"t": 1901376	"P": 1799.0	"F": 5762}
{"v": 1	"t": 1901396	"P": 1802.25	"F": 5584}
{"v": 1	"t": 1901416	"P": 1802.0	"F": 5603}
{"v": 1	"t": 1901437	"P": 1792.5	"F": 5864}
{"v": 1	"t": 1901457	"P": 1797.5	"F": 5561}
{"v": 1	"t": 1901477	"P": 1790.75	"F": 5533}
{"v": 1	"t": 1901498	"P": 1794.0	"F": 5625}
{"v": 1	"t": 1901518	"P": 1781.25	"F": 5629}
{"v": 1	"t": 1901538	"P": 1796.25	"F": 5698}
{"v": 1	"t": 1901559	"P": 1782.0	"F": 5650}
{"v": 1	"t": 1901579	"P": 1795.25	"F": 5658}
{"v": 1	"t": 1901600	"P": 1795.0	"F": 5775}
{"v": 1	"t": 1901620	"P": 1784.5	"F": 5451}
{"v": 1	"t": 1901641	"P": 1793.5	"F": 5774}
{"v": 1	"t": 1901661	"P": 1798.5	"F": 5615}
{"v": 1	"t": 1901682	"P": 1788.0	"F": 5530}
{"v": 1	"t": 1901702	"P": 1794.5	"F": 5412}
{"v": 1	"t": 1901723	"P": 1803.5	"F": 5755}
{"v": 1	"t": 1901743	"P": 1799.75	"F": 5642}
{"v": 1	"t": 1901763	"P": 1806.0	"F": 5602}
{"v": 1	"t": 1901784	"P": 1809.75	"F": 5558}
{"v": 1	"t": 1901804	"P": 1820.0	"F": 5595	"C": 45.01	"D": 3139	"sn": 54091779688249	"file": "/data/device_log/data0000.out"}
{"v": 1	"t": 1901824	"P": 1818.5	"F": 5596}
{"v": 1	"t": 1901845	"P": 1835.5	"F": 5640}
{"v": 1	"t": 1901865	"P": 1832.75	"F": 5575}
{"v": 1	"t": 1901885	"P": 1851.75	"F": 5568}
{"v": 1	"t": 1901905	"P": 1848.25	"F": 5661}
{"v": 1	"t": 1901926	"P": 1856.5	"F": 5458}
{"v": 1	"t": 1901946	"P": 1880.25	"F": 5553}
{"v": 1	"t": 1901966	"P": 1868.25	"F": 5706}
{"v": 1	"t": 1901987	"P": 1879.25	"F": 5511}
{"v": 1	"t": 1902007	"P": 1883.75	"F": 5639}
{"v": 1	"t": 1902027	"P": 1909.5	"F": 5740}
{"v": 1	"t": 1902048	"P": 1900.25	"F": 5457}
{"v": 1	"t": 1902068	"P": 1909.0	"F": 5674}
{"v": 1	"t": 1902088	"P": 1910.25	"F": 5192}
{"v": 1	"t": 1902109	"P": 1928.75	"F": 5483}
{"v": 1	"t": 1902129	"P": 1928.0	"F": 5730}
{"v": 1	"t": 1902149	"P": 1926.75	"F": 5699}
{"v": 1	"t": 1902169	"P": 1941.75	"F": 5641}
{"v": 1	"t": 1902190	"P": 1947.5	"F": 5460}
{"v": 1	"t": 1902210	"P": 1946.5	"F": 5740}
{"v": 1	"t": 1902230	"P": 1943.5	"F": 5572}
{"v": 1	"t": 1902251	"P": 1939.0	"F": 5788}
{"v": 1	"t": 1902271	"P": 1944.5	"F": 5680}
{"v": 1	"t": 1902292	"P": 1955.75	"F": 5506}
{"v": 1	"t": 1902312	"P": 1953.0	"F": 5151}
{"v": 1	"t": 1902332	"P": 1953.5	"F": 5668}
{"v": 1	"t": 1902353	"P": 1955.25	"F": 5402}
{"v": 1	"t": 1902373	"P": 1952.5	"F": 5691}
{"v": 1	"t": 1902393	"P": 1951.25	"F": 5594}
{"v": 1	"t": 1902414	"P": 1963.75	"F": 5683}
{"v": 1	"t": 1902434	"P": 1960.75	"F": 5690}
{"v": 1	"t": 1902454	"P": 1959.25	"F": 5587}
{"v": 1	"t": 1902475	"P": 1968.25	"F": 5630}
{"v": 1	"t": 1902495	"P": 1967.25	"F": 5631}
{"v": 1	"t": 1902515	"P": 1966.0	"F": 5781}
{"v": 1	"t": 1902535	"P": 1958.5	"F": 5712}
{"v": 1	"t": 1902556	"P": 1971.25	"F": 5599}
{"v": 1	"t": 1902576	"P": 1974.0	"F": 5519}
{"v": 1	"t": 1902596	"P": 1971.0	"F": 5665}
{"v": 1	"t": 1902617	"P": 1973.0	"F": 5661}
{"v": 1	"t": 1902637	"P": 1973.5	"F": 5719}
{"v": 1	"t": 1902657	"P": 1970.75	"F": 5616}
{"v": 1	"t": 1902678	"P": 1972.75	"F": 5801}
{"v": 1	"t": 1902698	"P": 1969.5	"F": 5699}
{"v": 1	"t": 1902718	"P": 1964.0	"F": 5278}
{"v": 1	"t": 1902739	"P": 1979.75	"F": 5681}
{"v": 1	"t": 1902759	"P": 1972.0	"F": 5444}
{"v": 1	"t": 1902779	"P": 1964.25	"F": 5489}
{"v": 1	"t": 1902800	"P": 1979.25	"F": 5670}
{"v": 1	"t": 1902820	"P": 1973.75	"F": 5434	"C": 45.005	"D": 3139	"sn": 54091779688249	"file": "/data/device_log/data0000.out"}
{"v": 1	"t": 1902841	"P": 1966.0	"F": 5313}
{"v": 1	"t": 1902861	"P": 1964.5	"F": 5827}
{"v": 1	"t": 1902881	"P": 1976.0	"F": 5533}
{"v": 1	"t": 1902902	"P": 1955.5	"F": 5306}
{"v": 1	"t": 1902922	"P": 1965.5	"F": 5509}
{"v": 1	"t": 1902942	"P": 1968.75	"F": 5575}
{"v": 1	"t": 1902963	"P": 1960.0	"F": 5672}
{"v": 1	"t": 1902983	"P": 1961.0	"F": 5630}
{"v": 1	"t": 1903003	"P": 1949.75	"F": 5720}
{"v": 1	"t": 1903023	"P": 1966.0	"F": 5769}
{"v": 1	"t": 1903044	"P": 1950.5	"F": 5393}
{"v": 1	"t": 1903064	"P": 1950.0	"F": 5680}
{"v": 1	"t": 1903084	"P": 1946.25	"F": 5736}
{"v": 1	"t": 1903105	"P": 1947.5	"F": 5599}
{"v": 1	"t": 1903125	"P": 1928.25	"F": 5452}
{"v": 1	"t": 1903145	"P": 1923.75	"F": 5794}
{"v": 1	"t": 1903166	"P": 1913.75	"F": 5546}
{"v": 1	"t": 1903186	"P": 1904.25	"F": 5846}
{"v": 1	"t": 1903206	"P": 1898.0	"F": 5760}
{"v": 1	"t": 1903226	"P": 1894.5	"F": 5744}
{"v": 1	"t": 1903247	"P": 1875.25	"F": 5451}
{"v": 1	"t": 1903267	"P": 1865.0	"F": 5583}
{"v": 1	"t": 1903287	"P": 1862.25	"F": 5857}
{"v": 1	"t": 1903308	"P": 1843.75	"F": 5543}
{"v": 1	"t": 1903328	"P": 1840.25	"F": 5628}
{"v": 1	"t": 1903348	"P": 1829.75	"F": 5956}
{"v": 1	"t": 1903369	"P": 1822.5	"F": 5670}
{"v": 1	"t": 1903389	"P": 1820.25	"F": 5698}
{"v": 1	"t": 1903410	"P": 1805.25	"F": 5857}
{"v": 1	"t": 1903430	"P": 1816.0	"F": 5838}
{"v": 1	"t": 1903450	"P": 1802.5	"F": 5799}
{"v": 1	"t": 1903471	"P": 1800.0	"F": 5706}
{"v": 1	"t": 1903491	"P": 1786.75	"F": 5770}
{"v": 1	"t": 1903511	"P": 1793.5	"F": 5760}
{"v": 1	"t": 1903531	"P": 1779.0	"F": 5480}
{"v": 1	"t": 1903552	"P": 1793.0	"F": 5730}
{"v": 1	"t": 1903572	"P": 1786.5	"F": 5597}
{"v": 1	"t": 1903592	"P": 1780.75	"F": 5725}
{"v": 1	"t": 1903613	"P": 1778.75	"F": 5428}
{"v": 1	"t": 1903633	"P": 1791.25	"F": 5817}
{"v": 1	"t": 1903653	"P": 1777.75	"F": 5689}
{"v": 1	"t": 1903674	"P": 1780.25	"F": 5684}
{"v": 1	"t": 1903694	"P": 1785.75	"F": 5505}
{"v": 1	"t": 1903714	"P": 1788.25	"F": 5782}
{"v": 1	"t": 1903735	"P": 1784.0	"F": 5791}
{"v": 1	"t": 1903755	"P": 1781.25	"F": 5647}
{"v": 1	"t": 1903775	"P": 1782.5	"F": 5540}
{"v": 1	"t": 1903795	"P": 1783.5	"F": 5527}
{"v": 1	"t": 1903816	"P": 1791.25	"F": 5680}
{"v": 1	"t": 1903836	"P": 1794.75	"F": 5628	"C": 45.045	"D": 3139	"sn": 54091779688249	"file": "/data/device_log/data0000.out"}
{"v": 1	"t": 1903856	"P": 1792.0	"F": 5585}
{"v": 1	"t": 1903877	"P": 1794.75	"F": 5395}
{"v": 1	"t": 1903897	"P": 1796.0	"F": 5499}
{"v": 1	"t": 1903917	"P": 1808.25	"F": 5572}
{"v": 1	"t": 1903938	"P": 1811.25	"F": 5585}
{"v": 1	"t": 1903958	"P": 1814.25	"F": 5561}
{"v": 1	"t": 1903979	"P": 1829.25	"F": 5577}
{"v": 1	"t": 1903999	"P": 1835.25	"F": 5468}
{"v": 1	"t": 1904019	"P": 1839.0	"F": 5408}
{"v": 1	"t": 1904040	"P": 1855.5	"F": 5520}
{"v": 1	"t": 1904060	"P": 1859.75	"F": 5728}
{"v": 1	"t": 1904080	"P": 1868.0	"F": 5493}
{"v": 1	"t": 1904101	"P": 1869.5	"F": 5576}
{"v": 1	"t": 1904121	"P": 1885.0	"F": 5563}
{"v": 1	"t": 1904141	"P": 1879.75	"F": 5472}
{"v": 1	"t": 1904162	"P": 1885.75	"F": 5522}
{"v": 1	"t": 1904182	"P": 1898.5	"F": 5759}
{"v": 1	"t": 1904202	"P": 1909.25	"F": 5714}
{"v": 1	"t": 1904222	"P": 1902.25	"F": 5597}
{"v": 1	"t": 1904243	"P": 1910.25	"F": 5601}
{"v": 1	"t": 1904263	"P": 1913.75	"F": 5523}
{"v": 1	"t": 1904283	"P": 1922.25	"F": 5584}
{"v": 1	"t": 1904304	"P": 1922.75	"F": 5615}
{"v": 1	"t": 1904324	"P": 1915.75	"F": 5491}
{"v": 1	"t": 1904344	"P": 1920.25	"F": 5273}
{"v": 1	"t": 1904365	"P": 1924.0	"F": 5654}
{"v": 1	"t": 1904385	"P": 1924.0	"F": 5508}
{"v": 1	"t": 1904405	"P": 1931.5	"F": 5695}
{"v": 1	"t": 1904426	"P": 1927.75	"F": 5389}
{"v": 1	"t": 1904446	"P": 1937.5	"F": 5799}
{"v": 1	"t": 1904466	"P": 1940.0	"F": 5502}
{"v": 1	"t": 1904487	"P": 1953.0	"F": 5598}
{"v": 1	"t": 1904507	"P": 1935.25	"F": 5739}
{"v": 1	"t": 1904528	"P": 1946.75	"F": 5664}
{"v": 1	"t": 1904548	"P": 1944.75	"F": 5627}
{"v": 1	"t": 1904568	"P": 1948.0	"F": 5716}
{"v": 1	"t": 1904588	"P": 1949.25	"F": 5939}
{"v": 1	"t": 1904609	"P": 1942.5	"F": 5526}
{"v": 1	"t": 1904629	"P": 1956.75	"F": 5709}
{"v": 1	"t": 1904649	"P": 1943.25	"F": 5394}
{"v": 1	"t": 1904670	"P": 1955.25	"F": 5389}
{"v": 1	"t": 1904690	"P": 1955.5	"F": 5762}
{"v": 1	"t": 1904710	"P": 1955.25	"F": 5556}
{"v": 1	"t": 1904731	"P": 1963.75	"F": 5628}
{"v": 1	"t": 1904751	"P": 1963.5	"F": 5787}
{"v": 1	"t": 1904771	"P": 1954.0	"F": 5845}
{"v": 1	"t": 1904792	"P": 1960.5	"F": 5623}
{"v": 1	"t": 1904812	"P": 1956.5	"F": 5658}
{"v": 1	"t": 1904832	"P": 1969.0	"F": 5650}
{"v": 1	"t": 1904852	"P": 1961.5	"F": 5319	"C": 45.025	"D": 3139	"sn": 54091779688249	"file": "/data/device_log/data0000.out"}
{"v": 1	"t": 1904873	"P": 1960.5	"F": 5525}
{"v": 1	"t": 1904893	"P": 1960.75	"F": 5541}
{"v": 1	"t": 1904913	"P": 1974.25	"F": 5639}
{"v": 1	"t": 1904934	"P": 1968.75	"F": 5494}
{"v": 1	"t": 1904954	"P": 1965.5	"F": 5657}
{"v": 1	"t": 1904974	"P": 1964.0	"F": 5682}
{"v": 1	"t": 1904995	"P": 1969.0	"F": 5408}
{"v": 1	"t": 1905015	"P": 1968.25	"F": 5499}
{"v": 1	"t": 1905036	"P": 1958.25	"F": 5258}
{"v": 1	"t": 1905056	"P": 1969.0	"F": 5651}
{"v": 1	"t": 1905076	"P": 1959.75	"F": 5691}
{"v": 1	"t": 1905097	"P": 1962.5	"F": 5706}
{"v": 1	"t": 1905117	"P": 1966.0	"F": 5523}
{"v": 1	"t": 1905138	"P": 1957.75	"F": 5635}
{"v": 1	"t": 1905158	"P": 1962.5	"F": 5762}
{"v": 1	"t": 1905179	"P": 1960.0	"F": 5690}
{"v": 1	"t": 1905199	"P": 1953.75	"F": 5769}
{"v": 1	"t": 1905220	"P": 1961.5	"F": 5778}
{"v": 1	"t": 1905240	"P": 1950.0	"F": 5731}
{"v": 1	"t": 1905261	"P": 1960.0	"F": 5602}
{"v": 1	"t": 1905281	"P": 1962.5	"F": 5760}
{"v": 1	"t": 1905301	"P": 1945.75	"F": 5708}
{"v": 1	"t": 1905322	"P": 1948.25	"F": 5654}
{"v": 1	"t": 1905342	"P": 1938.5	"F": 5495}
{"v": 1	"t": 1905362	"P": 1930.0	"F": 5600}
{"v": 1	"t": 1905383	"P": 1924.0	"F": 5573}
{"v": 1	"t": 1905403	"P": 1928.5	"F": 5771}
{"v": 1	"t": 1905423	"P": 1910.75	"F": 5690}
{"v": 1	"t": 1905444	"P": 1916.25	"F": 5828}
{"v": 1	"t": 1905464	"P": 1888.0	"F": 5709}
{"v": 1	"t": 1905484	"P": 1881.0	"F": 5658}
{"v": 1	"t": 1905505	"P": 1871.5	"F": 5327}
{"v": 1	"t": 1905525	"P": 1861.5	"F": 5856}
{"v": 1	"t": 1905545	"P": 1848.0	"F": 5532}
{"v": 1	"t": 1905565	"P": 1851.25	"F": 5704}
{"v": 1	"t": 1905586	"P": 1846.0	"F": 5863}
{"v": 1	"t": 1905606	"P": 1828.5	"F": 5667}
{"v": 1	"t": 1905626	"P": 1828.25	"F": 5886}
{"v": 1	"t": 1905647	"P": 1814.75	"F": 5694}
{"v": 1	"t": 1905667	"P": 1816.25	"F": 5683}
{"v": 1	"t": 1905687	"P": 1814.75	"F": 5669}
{"v": 1	"t": 1905708	"P": 1808.0	"F": 5645}
{"v": 1	"t": 1905728	"P": 1800.75	"F": 5718}
{"v": 1	"t": 1905748	"P": 1802.0	"F": 5790}
{"v": 1	"t": 1905769	"P": 1792.75	"F": 5712}
{"v": 1	"t": 1905789	"P": 1799.25	"F": 5661}
{"v": 1	"t": 1905809	"P": 1783.5	"F": 5552}
{"v": 1	"t": 1905830	"P": 1785.25	"F": 5797}
{"v": 1	"t": 1905850	"P": 1789.75	"F": 5551}
{"v": 1	"t": 1905871	"P": 1778.25	"F": 5616	"C": 45.055	"D": 3139	"sn": 54091779688249	"file": "/data/device_log/data0000.out"}
{"v": 1	"t": 1905891	"P": 1785.75	"F": 5440}
{"v": 1	"t": 1905911	"P": 1786.75	"F": 5567}
{"v": 1	"t": 1905931	"P": 1776.25	"F": 5734}
{"v": 1	"t": 1905952	"P": 1780.25	"F": 5572}
{"v": 1	"t": 1905972	"P": 1785.5	"F": 5529}
{"v": 1	"t": 1905992	"P": 1786.25	"F": 5739}
{"v": 1	"t": 1906013	"P": 1775.0	"F": 5571}
{"v": 1	"t": 1906033	"P": 1780.75	"F": 5845}
{"v": 1	"t": 1906053	"P": 1790.75	"F": 5741}
{"v": 1	"t": 1906074	"P": 1785.5	"F": 5607}
{"v": 1	"t": 1906094	"P": 1783.75	"F": 5346}
{"v": 1	"t": 1906114	"P": 1795.75	"F": 5728}
{"v": 1	"t": 1906134	"P": 1791.75	"F": 5646}
{"v": 1	"t": 1906155	"P": 1809.75	"F": 5800}
{"v": 1	"t": 1906175	"P": 1798.5	"F": 5361}
{"v": 1	"t": 1906195	"P": 1793.25	"F": 5530}
{"v": 1	"t": 1906216	"P": 1816.25	"F": 5570}
{"v": 1	"t": 1906236	"P": 1816.75	"F": 5375}
{"v": 1	"t": 1906256	"P": 1828.75	"F": 5543}
{"v": 1	"t": 1906277	"P": 1839.25	"F": 5584}
{"v": 1	"t": 1906297	"P": 1842.5	"F": 5624}
{"v": 1	"t": 1906317	"P": 1856.25	"F": 5611}
{"v": 1	"t": 1906338	"P": 1867.25	"F": 5669}
{"v": 1	"t": 1906358	"P": 1867.25	"F": 5505}
{"v": 1	"t": 1906378	"P": 1884.25	"F": 5704}
{"v": 1	"t": 1906399	"P": 1893.5	"F": 5549}
{"v": 1	"t": 1906419	"P": 1894.0	"F": 5636}
{"v": 1	"t": 1906440	"P": 1900.25	"F": 5465}
{"v": 1	"t": 1906460	"P": 1896.25	"F": 5699}
{"v": 1	"t": 1906480	"P": 1907.0	"F": 5645}
{"v": 1	"t": 1906501	"P": 1917.5	"F": 5584}
{"v": 1	"t": 1906521	"P": 1927.25	"F": 5554}
{"v": 1	"t": 1906541	"P": 1921.5	"F": 5528}
{"v": 1	"t": 1906562	"P": 1916.75	"F": 5802}
{"v": 1	"t": 1906582	"P": 1928.25	"F": 5661}
{"v": 1	"t": 1906602	"P": 1937.0	"F": 5562}
{"v": 1	"t": 1906623	"P": 1940.75	"F": 5758}
{"v": 1	"t": 1906643	"P": 1927.75	"F": 5484}
{"v": 1	"t": 1906663	"P": 1944.25	"F": 5900}
{"v": 1	"t": 1906683	"P": 1939.0	"F": 5711}
{"v": 1	"t": 1906704	"P": 1944.25	"F": 5638}
{"v": 1	"t": 1906724	"P": 1943.0	"F": 5628}
{"v": 1	"t": 1906744	"P": 1945.5	"F": 5732}
{"v": 1	"t": 1906765	"P": 1954.75	"F": 5578}
{"v": 1	"t": 1906785	"P": 1953.5	"F": 5403}
{"v": 1	"t": 1906805	"P": 1955.0	"F": 5758}
{"v": 1	"t": 1906826	"P": 1951.5	"F": 5562}
{"v": 1	"t": 1906846	"P": 1962.5	"F": 5689}
{"v": 1	"t": 1906866	"P": 1961.75	"F": 5526}
{"v": 1	"t": 1906887	"P": 1955.0	"F": 5337	"C": 45.015	"D": 3139	"sn": 54091779688249	"file": "/data/device_log/data0000.out"}
{"v": 1	"t": 1906907	"P": 1961.0	"F": 5685}
{"v": 1	"t": 1906927	"P": 1970.25	"F": 5438}
{"v": 1	"t": 1906948	"P": 1959.0	"F": 5838}
{"v": 1	"t": 1906968	"P": 1964.5	"F": 5736}
{"v": 1	"t": 1906988	"P": 1967.75	"F": 5719}
{"v": 1	"t": 1907009	"P": 1970.75	"F": 5697}
{"v": 1	"t": 1907029	"P": 1960.0	"F": 5475}
{"v": 1	"t": 1907049	"P": 1965.5	"F": 5538}
{"v": 1	"t": 1907070	"P": 1965.5	"F": 5449}
{"v": 1	"t": 1907090	"P": 1963.5	"F": 5661}
{"v": 1	"t": 1907110	"P": 1972.75	"F": 5497}
{"v": 1	"t": 1907131	"P": 1960.0	"F": 5617}
{"v": 1	"t": 1907151	"P": 1969.0	"F": 5757}
{"v": 1	"t": 1907171	"P": 1968.0	"F": 5787}
{"v": 1	"t": 1907191	"P": 1967.5	"F": 5638}
{"v": 1	"t": 1907212	"P": 1972.0	"F": 5793}
{"v": 1	"t": 1907232	"P": 1966.0	"F": 5384}
{"v": 1	"t": 1907252	"P": 1970.0	"F": 5679}
{"v": 1	"t": 1907273	"P": 1958.25	"F": 5645}
{"v": 1	"t": 1907293	"P": 1967.25	"F": 5677}
{"v": 1	"t": 1907313	"P": 1970.25	"F": 5658}
{"v": 1	"t": 1907334	"P": 1963.0	"F": 5776}
{"v": 1	"t": 1907354	"P": 1967.75	"F": 5823}
{"v": 1	"t": 1907374	"P": 1971.0	"F": 5502}
{"v": 1	"t": 1907394	"P": 1961.5	"F": 5485}
{"v": 1	"t": 1907415	"P": 1967.75	"F": 5533}
{"v": 1	"t": 1907435	"P": 1960.5	"F": 5544}
{"v": 1	"t": 1907456	"P": 1958.25	"F": 5469}
{"v": 1	"t": 1907476	"P": 1969.25	"F": 5596}
{"v": 1	"t": 1907496	"P": 1957.0	"F": 5729}
{"v": 1	"t": 1907517	"P": 1951.75	"F": 5483}
{"v": 1	"t": 1907537	"P": 1958.0	"F": 5591}
{"v": 1	"t": 1907557	"P": 1954.25	"F": 5597}
{"v": 1	"t": 1907578	"P": 1950.5	"F": 5463}
{"v": 1	"t": 1907598	"P": 1950.75	"F": 5708}
{"v": 1	"t": 1907618	"P": 1943.0	"F": 5747}
{"v": 1	"t": 1907639	"P": 1940.0	"F": 5846}
{"v": 1	"t": 1907659	"P": 1932.5	"F": 5867}
{"v": 1	"t": 1907679	"P": 1915.75	"F": 5731}
{"v": 1	"t": 1907700	"P": 1918.75	"F": 5850}
{"v": 1	"t": 1907720	"P": 1899.5	"F": 5619}
{"v": 1	"t": 1907740	"P": 1895.75	"F": 5717}
{"v": 1	"t": 1907760	"P": 1885.0	"F": 5911}
{"v": 1	"t": 1907781	"P": 1875.0	"F": 5520}
{"v": 1	"t": 1907801	"P": 1876.5	"F": 5858}
{"v": 1	"t": 1907821	"P": 1860.0	"F": 5576}
{"v": 1	"t": 1907842	"P": 1848.25	"F": 5737}
{"v": 1	"t": 1907862	"P": 1839.25	"F": 5805}
{"v": 1	"t": 1907882	"P": 1843.25	"F": 5900}
{"v": 1	"t": 1907903	"P": 1824.25	"F": 5710	"C": 44.995	"D": 3139	"sn": 54091779688249	"file": "/data/device_log/data0000.out"}
{"v": 1	"t": 1907923	"P": 1821.25	"F": 5529}
{"v": 1	"t": 1907943	"P": 1804.5	"F": 5546}
{"v": 1	"t": 1907964	"P": 1804.5	"F": 5685}
{"v": 1	"t": 1907984	"P": 1801.25	"F": 5766}
{"v": 1	"t": 1908004	"P": 1788.5	"F": 5584}
{"v": 1	"t": 1908025	"P": 1796.75	"F": 5627}
{"v": 1	"t": 1908045	"P": 1793.5	"F": 5597}
{"v": 1	"t": 1908066	"P": 1794.5	"F": 5784}
{"v": 1	"t": 1908086	"P": 1784.0	"F": 5644}
{"v": 1	"t": 1908106	"P": 1785.0	"F": 5673}
{"v": 1	"t": 1908127	"P": 1783.25	"F": 5538}
{"v": 1	"t": 1908147	"P": 1785.5	"F": 5535}
{"v": 1	"t": 1908167	"P": 1780.0	"F": 5642}
{"v": 1	"t": 1908187	"P": 1779.5	"F": 5387}
{"v": 1	"t": 1908208	"P": 1789.0	"F": 5373}
{"v": 1	"t": 1908228	"P": 1779.75	"F": 5716}
{"v": 1	"t": 1908248	"P": 1785.75	"F": 5615}
{"v": 1	"t": 1908269	"P": 1792.25	"F": 5646}
{"v": 1	"t": 1908289	"P": 1780.75	"F": 5542}
{"v": 1	"t": 1908309	"P": 1791.5	"F": 5475}
{"v": 1	"t": 1908330	"P": 1799.0	"F": 5650}
{"v": 1	"t": 1908350	"P": 1788.5	"F": 5634}
{"v": 1	"t": 1908370	"P": 1795.0	"F": 5518}
{"v": 1	"t": 1908390	"P": 1788.0	"F": 5574}
{"v": 1	"t": 1908411	"P": 1796.25	"F": 5690}
{"v": 1	"t": 1908431	"P": 1798.0	"F": 5473}
{"v": 1	"t": 1908451	"P": 1796.0	"F": 5431}
{"v": 1	"t": 1908472	"P": 1801.5	"F": 5376}
{"v": 1	"t": 1908492	"P": 1806.75	"F": 5574}
{"v": 1	"t": 1908512	"P": 1820.5	"F": 5563}
{"v": 1	"t": 1908533	"P": 1825.0	"F": 5201}
{"v": 1	"t": 1908553	"P": 1833.5	"F": 5609}
{"v": 1	"t": 1908573	"P": 1846.75	"F": 5505}
{"v": 1	"t": 1908594	"P": 1846.75	"F": 5493}
{"v": 1	"t": 1908614	"P": 1861.75	"F": 5404}
{"v": 1	"t": 1908635	"P": 1867.25	"F": 5557}
{"v": 1	"t": 1908655	"P": 1866.75	"F": 5457}
{"v": 1	"t": 1908676	"P": 1873.5	"F": 5579}
{"v": 1	"t": 1908696	"P": 1882.5	"F": 5542}
{"v": 1	"t": 1908717	"P": 1883.75	"F": 5739}
{"v": 1	"t": 1908737	"P": 1895.25	"F": 5423}
{"v": 1	"t": 1908758	"P": 1895.0	"F": 5565}
{"v": 1	"t": 1908778	"P": 1900.5	"F": 5421}
{"v": 1	"t": 1908798	"P": 1913.5	"F": 5774}
{"v": 1	"t": 1908819	"P": 1918.5	"F": 5300}
{"v": 1	"t": 1908839	"P": 1916.0	"F": 5593}
{"v": 1	"t": 1908859	"P": 1907.0	"F": 5760}
{"v": 1	"t": 1908880	"P": 1930.0	"F": 5810}
{"v": 1	"t": 1908900	"P": 1926.25	"F": 5605}
{"v": 1	"t": 1908920	"P": 1931.25	"F": 5506	"C": 45.005	"D": 3144	"sn": 54091779688249	"file": "/data/device_log/data0000.out"}
{"v": 1	"t": 1908941	"P": 1929.0	"F": 5631}
{"v": 1	"t": 1908961	"P": 1942.25	"F": 5652}
{"v": 1	"t": 1908981	"P": 1932.75	"F": 5444}
{"v": 1	"t": 1909002	"P": 1936.0	"F": 5464}
{"v": 1	"t": 1909022	"P": 1935.5	"F": 5533}
{"v": 1	"t": 1909042	"P": 1942.5	"F": 5645}
{"v": 1	"t": 1909062	"P": 1947.75	"F": 5483}
{"v": 1	"t": 1909083	"P": 1943.0	"F": 5249}
{"v": 1	"t": 1909103	"P": 1947.25	"F": 5789}
{"v": 1	"t": 1909123	"P": 1957.5	"F": 5597}
{"v": 1	"t": 1909144	"P": 1954.5	"F": 5634}
{"v": 1	"t": 1909164	"P": 1955.5	"F": 5699}
{"v": 1	"t": 1909184	"P": 1952.0	"F": 5606}
{"v": 1	"t": 1909205	"P": 1966.0	"F": 5602}
{"v": 1	"t": 1909225	"P": 1956.0	"F": 5590}
{"v": 1	"t": 1909245	"P": 1961.0	"F": 5679}
{"v": 1	"t": 1909266	"P": 1963.5	"F": 5866}
{"v": 1	"t": 1909286	"P": 1966.25	"F": 5488}
{"v": 1	"t": 1909307	"P": 1962.5	"F": 5400}
{"v": 1	"t": 1909327	"P": 1969.5	"F": 5592}
{"v": 1	"t": 1909347	"P": 1972.5	"F": 5810}
{"v": 1	"t": 1909368	"P": 1961.75	"F": 5690}
{"v": 1	"t": 1909388	"P": 1956.25	"F": 5749}
{"v": 1	"t": 1909408	"P": 1972.5	"F": 5674}
{"v": 1	"t": 1909428	"P": 1958.25	"F": 5563}
{"v": 1	"t": 1909449	"P": 1973.25	"F": 5745}
{"v": 1	"t": 1909469	"P": 1963.75	"F": 5776}
{"v": 1	"t": 1909489	"P": 1964.25	"F": 5641}
{"v": 1	"t": 1909510	"P": 1964.0	"F": 5611}
{"v": 1	"t": 1909530	"P": 1968.0	"F": 5744}
{"v": 1	"t": 1909550	"P": 1956.0	"F": 5697}
{"v": 1	"t": 1909571	"P": 1956.75	"F": 5734}
{"v": 1	"t": 1909591	"P": 1977.75	"F": 5601}
{"v": 1	"t": 1909611	"P": 1961.25	"F": 5594}
{"v": 1	"t": 1909632	"P": 1962.25	"F": 5816}
{"v": 1	"t": 1909652	"P": 1965.5	"F": 5414}
{"v": 1	"t": 1909672	"P": 1957.5	"F": 5564}
{"v": 1	"t": 1909692	"P": 1964.5	"F": 5570}
{"v": 1	"t": 1909713	"P": 1955.0	"F": 5539}
{"v": 1	"t": 1909733	"P": 1953.25	"F": 5570}
{"v": 1	"t": 1909753	"P": 1955.75	"F": 5475}
{"v": 1	"t": 1909774	"P": 1970.25	"F": 5621}
{"v": 1	"t": 1909794	"P": 1951.75	"F": 5523}
{"v": 1	"t": 1909814	"P": 1948.0	"F": 5565}
{"v": 1	"t": 1909835	"P": 1948.0	"F": 5486}
{"v": 1	"t": 1909855	"P": 1947.25	"F": 5527}
{"v": 1	"t": 1909876	"P": 1949.5	"F": 5758}
{"v": 1	"t": 1909896	"P": 1947.25	"F": 5602}
{"v": 1	"t": 1909916	"P": 1941.75	"F": 5604}
{"v": 1	"t": 1909937	"P": 1930.75	"F": 5714	"C": 45.035	"D": 3144	"sn": 54091779688249	"file": "/data/device_log/data0000.out"}
{"v": 1	"t": 1909957	"P": 1930.25	"F": 5766}
{"v": 1	"t": 1909977	"P": 1926.75	"F": 5662}
{"v": 1	"t": 1909998	"P": 1915.5	"F": 5718}
{"v": 1	"t": 1910018	"P": 1911.0	"F": 5520}
{"v": 1	"t": 1910038	"P": 1901.5	"F": 5642}
{"v": 1	"t": 1910058	"P": 1885.75	"F": 5675}
{"v": 1	"t": 1910079	"P": 1879.75	"F": 5551}
{"v": 1	"t": 1910099	"P": 1871.75	"F": 5779}
{"v": 1	"t": 1910119	"P": 1869.0	"F": 5725}
{"v": 1	"t": 1910140	"P": 1858.75	"F": 5593}
{"v": 1	"t": 1910160	"P": 1843.25	"F": 5880}
{"v": 1	"t": 1910180	"P": 1841.75	"F": 5665}
{"v": 1	"t": 1910201	"P": 1834.25	"F": 5376}
{"v": 1	"t": 1910221	"P": 1828.0	"F": 5675}
{"v": 1	"t": 1910241	"P": 1825.5	"F": 5829}
{"v": 1	"t": 1910262	"P": 1817.5	"F": 5542}
{"v": 1	"t": 1910282	"P": 1808.5	"F": 5767}
{"v": 1	"t": 1910302	"P": 1808.25	"F": 5658}
{"v": 1	"t": 1910323	"P": 1798.25	"F": 5577}
{"v": 1	"t": 1910343	"P": 1804.5	"F": 5416}
{"v": 1	"t": 1910363	"P": 1791.75	"F": 5690}
{"v": 1	"t": 1910384	"P": 1788.75	"F": 5730}
{"v": 1	"t": 1910404	"P": 1786.25	"F": 5669}
{"v": 1	"t": 1910425	"P": 1788.75	"F": 5641}
{"v": 1	"t": 1910445	"P": 1798.25	"F": 5555}
{"v": 1	"t": 1910465	"P": 1785.0	"F": 5553}
{"v": 1	"t": 1910485	"P": 1784.25	"F": 5284}
{"v": 1	"t": 1910506	"P": 1786.5	"F": 5671}
{"v": 1	"t": 1910526	"P": 1795.5	"F": 5442}
{"v": 1	"t": 1910546	"P": 1785.75	"F": 5688}
{"v": 1	"t": 1910567	"P": 1783.75	"F": 5520}
{"v": 1	"t": 1910587	"P": 1783.5	"F": 5475}
{"v": 1	"t": 1910607	"P": 1796.75	"F": 5790}
{"v": 1	"t": 1910628	"P": 1796.25	"F": 5665}
{"v": 1	"t": 1910648	"P": 1780.25	"F": 5523}
{"v": 1	"t": 1910668	"P": 1804.5	"F": 5743}
{"v": 1	"t": 1910688	"P": 1791.0	"F": 5688}
{"v": 1	"t": 1910709	"P": 1799.5	"F": 5593}
{"v": 1	"t": 1910729	"P": 1787.25	"F": 5578}
{"v": 1	"t": 1910749	"P": 1797.25	"F": 5596}
{"v": 1	"t": 1910770	"P": 1803.75	"F": 5721}
{"v": 1	"t": 1910790	"P": 1807.5	"F": 5621}
{"v": 1	"t": 1910810	"P": 1814.75	"F": 5516}
{"v": 1	"t": 1910831	"P": 1823.75	"F": 5561}
{"v": 1	"t": 1910851	"P": 1831.0	"F": 5826}
{"v": 1	"t": 1910871	"P": 1846.0	"F": 5529}
{"v": 1	"t": 1910892	"P": 1847.0	"F": 5414}
{"v": 1	"t": 1910912	"P": 1855.0	"F": 5096}
{"v": 1	"t": 1910932	"P": 1869.75	"F": 5737}
{"v": 1	"t": 1910953	"P": 1873.25	"F": 5457	"C": 45.035	"D": 3144	"sn": 54091779688249	"file": "/data/device_log/data0000.out"}
{"v": 1	"t": 1910973	"P": 1879.75	"F": 5592}
{"v": 1	"t": 1910994	"P": 1887.5	"F": 5584}
{"v": 1	"t": 1911014	"P": 1889.5	"F": 5712}
{"v": 1	"t": 1911034	"P": 1894.25	"F": 5577}
{"v": 1	"t": 1911054	"P": 1909.25	"F": 5448}
{"v": 1	"t": 1911075	"P": 1907.75	"F": 5605}
{"v": 1	"t": 1911095	"P": 1915.25	"F": 5782}
{"v": 1	"t": 1911115	"P": 1911.0	"F": 5537}
{"v": 1	"t": 1911136	"P": 1922.5	"F": 5788}
{"v": 1	"t": 1911156	"P": 1926.25	"F": 5378}
{"v": 1	"t": 1911176	"P": 1930.75	"F": 5733}
{"v": 1	"t": 1911197	"P": 1933.5	"F": 5311}
{"v": 1	"t": 1911217	"P": 1934.25	"F": 5571}
{"v": 1	"t": 1911237	"P": 1944.5	"F": 5534}
{"v": 1	"t": 1911258	"P": 1952.0	"F": 5842}
{"v": 1	"t": 1911278	"P": 1939.5	"F": 5557}
{"v": 1	"t": 1911298	"P": 1947.5	"F": 5625}
{"v": 1	"t": 1911318	"P": 1942.75	"F": 5430}
{"v": 1	"t": 1911339	"P": 1956.25	"F": 5704}
{"v": 1	"t": 1911359	"P": 1943.5	"F": 5649}
{"v": 1	"t": 1911379	"P": 1945.5	"F": 5689}
{"v": 1	"t": 1911400	"P": 1951.0	"F": 5444}
{"v": 1	"t": 1911420	"P": 1954.5	"F": 5611}
{"v": 1	"t": 1911440	"P": 1952.25	"F": 5641}
{"v": 1	"t": 1911461	"P": 1949.5	"F": 5540}
{"v": 1	"t": 1911481	"P": 1952.5	"F": 5532}
{"v": 1	"t": 1911501	"P": 1955.5	"F": 5744}
{"v": 1	"t": 1911522	"P": 1957.0	"F": 5589}
{"v": 1	"t": 1911542	"P": 1951.75	"F": 5742}
{"v": 1	"t": 1911563	"P": 1959.75	"F": 5676}
{"v": 1	"t": 1911583	"P": 1949.5	"F": 5550}
{"v": 1	"t": 1911603	"P": 1956.75	"F": 5693}
{"v": 1	"t": 1911623	"P": 1960.75	"F": 5679}
{"v": 1	"t": 1911644	"P": 1958.5	"F": 5534}
{"v": 1	"t": 1911664	"P": 1952.0	"F": 5647}
{"v": 1	"t": 1911684	"P": 1951.75	"F": 5675}
{"v": 1	"t": 1911705	"P": 1955.0	"F": 5377}
{"v": 1	"t": 1911725	"P": 1955.5	"F": 5454}
{"v": 1	"t": 1911745	"P": 1952.5	"F": 5773}
{"v": 1	"t": 1911766	"P": 1950.0	"F": 5487}
{"v": 1	"t": 1911786	"P": 1955.25	"F": 5496}
{"v": 1	"t": 1911806	"P": 1953.25	"F": 5653}
{"v": 1	"t": 1911827	"P": 1951.0	"F": 5421}
{"v": 1	"t": 1911847	"P": 1947.5	"F": 5571}
{"v": 1	"t": 1911867	"P": 1958.5	"F": 5702}
{"v": 1	"t": 1911888	"P": 1952.25	"F": 5776}
{"v": 1	"t": 1911908	"P": 1942.75	"F": 5630}
{"v": 1	"t": 1911928	"P": 1937.75	"F": 5660}
{"v": 1	"t": 1911948	"P": 1950.5	"F": 5577}
{"v": 1	"t": 1911969	"P": 1947.0	"F": 5619	"C": 44.995	"D": 3144	"sn": 54091779688249	"file": "/data/device_log/data0000.out"}
{"v": 1	"t": 1911989	"P": 1946.0	"F": 5803}
{"v": 1	"t": 1912009	"P": 1930.75	"F": 5610}
{"v": 1	"t": 1912030	"P": 1945.5	"F": 5811}
{"v": 1	"t": 1912050	"P": 1942.0	"F": 5781}
{"v": 1	"t": 1912071	"P": 1929.75	"F": 5568}
{"v": 1	"t": 1912091	"P": 1939.5	"F": 5756}
{"v": 1	"t": 1912112	"P": 1932.25	"F": 5585}
{"v": 1	"t": 1912132	"P": 1935.0	"F": 5561}
{"v": 1	"t": 1912153	"P": 1936.0	"F": 5723}
{"v": 1	"t": 1912173	"P": 1929.75	"F": 5386}
{"v": 1	"t": 1912194	"P": 1921.25	"F": 5537}
{"v": 1	"t": 1912214	"P": 1931.75	"F": 5687}
{"v": 1	"t": 1912234	"P": 1926.5	"F": 5390}
{"v": 1	"t": 1912255	"P": 1923.25	"F": 5666}
{"v": 1	"t": 1912275	"P": 1923.25	"F": 5492}
{"v": 1	"t": 1912296	"P": 1916.25	"F": 5557}
{"v": 1	"t": 1912316	"P": 1915.25	"F": 5625}
{"v": 1	"t": 1912336	"P": 1908.75	"F": 5687}
{"v": 1	"t": 1912357	"P": 1914.25	"F": 5582}
{"v": 1	"t": 1912377	"P": 1900.25	"F": 5673}
{"v": 1	"t": 1912397	"P": 1893.75	"F": 5800}
{"v": 1	"t": 1912418	"P": 1883.75	"F": 5805}
{"v": 1	"t": 1912438	"P": 1878.5	"F": 5703}
{"v": 1	"t": 1912458	"P": 1878.5	"F": 5727}
{"v": 1	"t": 1912479	"P": 1864.5	"F": 5416}
{"v": 1	"t": 1912499	"P": 1868.0	"F": 5771}
{"v": 1	"t": 1912519	"P": 1856.0	"F": 5890}
{"v": 1	"t": 1912540	"P": 1845.0	"F": 5669}
{"v": 1	"t": 1912560	"P": 1851.0	"F": 5775}
{"v": 1	"t": 1912580	"P": 1840.25	"F": 5461}
{"v": 1	"t": 1912600	"P": 1829.75	"F": 5577}
{"v": 1	"t": 1912621	"P": 1830.5	"F": 5781}
{"v": 1	"t": 1912641	"P": 1827.5	"F": 5710}
{"v": 1	"t": 1912661	"P": 1829.25	"F": 5446}
{"v": 1	"t": 1912682	"P": 1814.0	"F": 5613}
{"v": 1	"t": 1912702	"P": 1815.0	"F": 5289}
{"v": 1	"t": 1912722	"P": 1814.5	"F": 5609}
{"v": 1	"t": 1912743	"P": 1807.5	"F": 5797}
{"v": 1	"t": 1912763	"P": 1803.0	"F": 5700}
{"v": 1	"t": 1912783	"P": 1804.0	"F": 5808}
{"v": 1	"t": 1912804	"P": 1804.0	"F": 5670}
{"v": 1	"t": 1912824	"P": 1807.25	"F": 5607}
{"v": 1	"t": 1912845	"P": 1796.0	"F": 5780}
{"v": 1	"t": 1912865	"P": 1802.25	"F": 5353}
{"v": 1	"t": 1912885	"P": 1801.75	"F": 5498}
{"v": 1	"t": 1912906	"P": 1801.5	"F": 5432}
{"v": 1	"t": 1912926	"P": 1797.0	"F": 5630}
{"v": 1	"t": 1912946	"P": 1794.5	"F": 5654}
{"v": 1	"t": 1912967	"P": 1786.75	"F": 5498}
{"v": 1	"t": 1912987	"P": 1793.25	"F": 5447	"C": 45.0	"D": 3144	"sn": 54091779688249	"file": "/data/device_log/data0000.out"}
{"v": 1	"t": 1913007	"P": 1794.0	"F": 5595}
{"v": 1	"t": 1913027	"P": 1791.0	"F": 5602}
{"v": 1	"t": 1913048	"P": 1797.0	"F": 5717}
{"v": 1	"t": 1913068	"P": 1799.0	"F": 5521}
{"v": 1	"t": 1913088	"P": 1799.0	"F": 5622}
{"v": 1	"t": 1913109	"P": 1811.0	"F": 5724}
{"v": 1	"t": 1913129	"P": 1796.75	"F": 5690}
{"v": 1	"t": 1913149	"P": 1802.25	"F": 5660}
{"v": 1	"t": 1913170	"P": 1811.0	"F": 5586}
{"v": 1	"t": 1913190	"P": 1803.0	"F": 5237}
{"v": 1	"t": 1913210	"P": 1805.5	"F": 5505}
{"v": 1	"t": 1913231	"P": 1809.0	"F": 5484}
{"v": 1	"t": 1913251	"P": 1816.5	"F": 5728}
{"v": 1	"t": 1913271	"P": 1821.25	"F": 5642}
{"v": 1	"t": 1913291	"P": 1817.0	"F": 5554}
{"v": 1	"t": 1913312	"P": 1830.0	"F": 5825}
{"v": 1	"t": 1913332	"P": 1838.0	"F": 5515}
{"v": 1	"t": 1913352	"P": 1851.25	"F": 5366}
{"v": 1	"t": 1913373	"P": 1842.25	"F": 5336}
{"v": 1	"t": 1913393	"P": 1860.75	"F": 5623}
{"v": 1	"t": 1913414	"P": 1861.75	"F": 5609}
{"v": 1	"t": 1913434	"P": 1860.5	"F": 5615}
{"v": 1	"t": 1913454	"P": 1873.25	"F": 5420}
{"v": 1	"t": 1913475	"P": 1875.0	"F": 5531}
{"v": 1	"t": 1913495	"P": 1881.0	"F": 5390}
{"v": 1	"t": 1913515	"P": 1870.75	"F": 5527}
{"v": 1	"t": 1913536	"P": 1882.75	"F": 5750}
{"v": 1	"t": 1913556	"P": 1890.5	"F": 5570}
{"v": 1	"t": 1913576	"P": 1897.5	"F": 5765}
{"v": 1	"t": 1913597	"P": 1900.0	"F": 5381}
{"v": 1	"t": 1913617	"P": 1884.0	"F": 5600}
{"v": 1	"t": 1913637	"P": 1912.0	"F": 5720}
{"v": 1	"t": 1913657	"P": 1914.0	"F": 5651}
{"v": 1	"t": 1913678	"P": 1910.25	"F": 5685}
{"v": 1	"t": 1913698	"P": 1911.5	"F": 5661}
{"v": 1	"t": 1913718	"P": 1914.75	"F": 5490}
{"v": 1	"t": 1913739	"P": 1918.25	"F": 5580}
{"v": 1	"t": 1913759	"P": 1912.75	"F": 5384}
{"v": 1	"t": 1913779	"P": 1922.5	"F": 5470}
{"v": 1	"t": 1913800	"P": 1911.0	"F": 5680}
{"v": 1	"t": 1913820	"P": 1924.75	"F": 5523}
{"v": 1	"t": 1913840	"P": 1926.5	"F": 5672}
{"v": 1	"t": 1913861	"P": 1925.0	"F": 5629}
{"v": 1	"t": 1913881	"P": 1932.5	"F": 5603}
{"v": 1	"t": 1913901	"P": 1926.5	"F": 5781}
{"v": 1	"t": 1913922	"P": 1926.5	"F": 5648}
{"v": 1	"t": 1913942	"P": 1933.5	"F": 5510}
{"v": 1	"t": 1913962	"P": 1932.5	"F": 5275}
{"v": 1	"t": 1913983	"P": 1931.25	"F": 5746}
{"v": 1	"t": 1914003	"P": 1923.5	"F": 5785	"C": 44.99	"D": 3144	"sn": 54091779688249	"file": "/data/device_log/data0000.out"}
{"v": 1	"t": 1914023	"P": 1937.0	"F": 5547}
{"v": 1	"t": 1914044	"P": 1936.5	"F": 5723}
{"v": 1	"t": 1914064	"P": 1922.25	"F": 5226}
{"v": 1	"t": 1914084	"P": 1932.75	"F": 5734}
{"v": 1	"t": 1914105	"P": 1933.5	"F": 5716}
{"v": 1	"t": 1914125	"P": 1929.5	"F": 5539}
{"v": 1	"t": 1914145	"P": 1929.0	"F": 5383}
{"v": 1	"t": 1914166	"P": 1927.75	"F": 5600}
{"v": 1	"t": 1914186	"P": 1937.75	"F": 5645}
{"v": 1	"t": 1914206	"P": 1928.5	"F": 5700}
{"v": 1	"t": 1914226	"P": 1923.75	"F": 5655}
{"v": 1	"t": 1914247	"P": 1932.5	"F": 5543}
{"v": 1	"t": 1914267	"P": 1939.5	"F": 5560}
{"v": 1	"t": 1914287	"P": 1937.5	"F": 5675}
{"v": 1	"t": 1914308	"P": 1932.5	"F": 5413}
{"v": 1	"t": 1914328	"P": 1923.5	"F": 5595}
{"v": 1	"t": 1914348	"P": 1939.25	"F": 5706}
{"v": 1	"t": 1914369	"P": 1940.75	"F": 5606}
{"v": 1	"t": 1914389	"P": 1934.5	"F": 5594}
{"v": 1	"t": 1914409	"P": 1931.0	"F": 5637}
{"v": 1	"t": 1914430	"P": 1930.75	"F": 5589}
{"v": 1	"t": 1914450	"P": 1939.75	"F": 5745}
{"v": 1	"t": 1914470	"P": 1934.0	"F": 5639}
{"v": 1	"t": 1914491	"P": 1938.25	"F": 5699}
{"v": 1	"t": 1914511	"P": 1940.5	"F": 5751}
{"v": 1	"t": 1914532	"P": 1939.0	"F": 5735}
{"v": 1	"t": 1914552	"P": 1939.25	"F": 5585}
{"v": 1	"t": 1914572	"P": 1943.0	"F": 5838}
{"v": 1	"t": 1914592	"P": 1939.5	"F": 5559}
{"v": 1	"t": 1914613	"P": 1937.0	"F": 5860}
{"v": 1	"t": 1914633	"P": 1932.75	"F": 5458}
{"v": 1	"t": 1914653	"P": 1942.0	"F": 5785}
{"v": 1	"t": 1914674	"P": 1944.5	"F": 5503}
{"v": 1	"t": 1914694	"P": 1942.5	"F": 5480}
{"v": 1	"t": 1914714	"P": 1936.75	"F": 5781}
{"v": 1	"t": 1914735	"P": 1948.25	"F": 5616}
{"v": 1	"t": 1914755	"P": 1940.25	"F": 5624}
{"v": 1	"t": 1914775	"P": 1940.5	"F": 5559}
{"v": 1	"t": 1914796	"P": 1934.75	"F": 5485}
{"v": 1	"t": 1914816	"P": 1932.75	"F": 5475}
{"v": 1	"t": 1914836	"P": 1932.0	"F": 5497}
{"v": 1	"t": 1914856	"P": 1931.0	"F": 5847}
{"v": 1	"t": 1914877	"P": 1916.25	"F": 5656}
{"v": 1	"t": 1914897	"P": 1920.25	"F": 5490}
{"v": 1	"t": 1914917	"P": 1917.5	"F": 5676}
{"v": 1	"t": 1914938	"P": 1904.0	"F": 5657}
{"v": 1	"t": 1914958	"P": 1886.0	"F": 5777}
{"v": 1	"t": 1914978	"P": 1887.0	"F": 5581}
{"v": 1	"t": 1914999	"P": 1877.75	"F": 5928}
{"v": 1	"t": 1915019	"P": 1871.0	"F": 5661	"C": 44.975	"D": 3144	"sn": 54091779688249	"file": "/data/device_log/data0000.out"}
{"v": 1	"t": 1915040	"P": 1862.5	"F": 5815}
{"v": 1	"t": 1915060	"P": 1854.75	"F": 5602}
{"v": 1	"t": 1915080	"P": 1850.5	"F": 5770}
{"v": 1	"t": 1915101	"P": 1844.0	"F": 5660}
{"v": 1	"t": 1915121	"P": 1833.0	"F": 5720}
{"v": 1	"t": 1915141	"P": 1826.25	"F": 5655}
{"v": 1	"t": 1915161	"P": 1826.5	"F": 5701}
{"v": 1	"t": 1915182	"P": 1807.0	"F": 5633}
{"v": 1	"t": 1915202	"P": 1820.0	"F": 5646}
{"v": 1	"t": 1915222	"P": 1811.75	"F": 5517}
{"v": 1	"t": 1915243	"P": 1814.75	"F": 5530}
{"v": 1	"t": 1915263	"P": 1807.0	"F": 5686}
{"v": 1	"t": 1915283	"P": 1808.5	"F": 5736}
{"v": 1	"t": 1915304	"P": 1808.0	"F": 5531}
{"v": 1	"t": 1915324	"P": 1796.75	"F": 5734}
{"v": 1	"t": 1915344	"P": 1802.0	"F": 5713}
{"v": 1	"t": 1915365	"P": 1804.75	"F": 5660}
{"v": 1	"t": 1915385	"P": 1803.0	"F": 5811}
{"v": 1	"t": 1915405	"P": 1799.25	"F": 5594}
{"v": 1	"t": 1915426	"P": 1790.75	"F": 5628}
{"v": 1	"t": 1915446	"P": 1794.25	"F": 5908}
{"v": 1	"t": 1915466	"P": 1805.0	"F": 5651}
{"v": 1	"t": 1915486	"P": 1797.25	"F": 5730}
{"v": 1	"t": 1915507	"P": 1801.0	"F": 5495}
{"v": 1	"t": 1915527	"P": 1804.25	"F": 5614}
{"v": 1	"t": 1915547	"P": 1813.5	"F": 5771}
{"v": 1	"t": 1915568	"P": 1806.75	"F": 5598}
{"v": 1	"t": 1915588	"P": 1812.25	"F": 5812}
{"v": 1	"t": 1915609	"P": 1809.0	"F": 5535}
{"v": 1	"t": 1915629	"P": 1814.75	"F": 5746}
{"v": 1	"t": 1915650	"P": 1810.5	"F": 5524}
{"v": 1	"t": 1915670	"P": 1817.0	"F": 5759}
{"v": 1	"t": 1915691	"P": 1810.0	"F": 5510}
{"v": 1	"t": 1915711	"P": 1823.75	"F": 5657}
{"v": 1	"t": 1915732	"P": 1813.0	"F": 5714}
{"v": 1	"t": 1915752	"P": 1822.25	"F": 5679}
{"v": 1	"t": 1915772	"P": 1825.25	"F": 5794}
{"v": 1	"t": 1915793	"P": 1824.0	"F": 5600}
{"v": 1	"t": 1915813	"P": 1826.5	"F": 5480}
{"v": 1	"t": 1915833	"P": 1841.75	"F": 5653}
{"v": 1	"t": 1915854	"P": 1842.75	"F": 5685}
{"v": 1	"t": 1915874	"P": 1846.0	"F": 5587}
{"v": 1	"t": 1915894	"P": 1847.5	"F": 5401}
{"v": 1	"t": 1915915	"P": 1857.25	"F": 5272}
{"v": 1	"t": 1915935	"P": 1861.75	"F": 5562}
{"v": 1	"t": 1915955	"P": 1867.0	"F": 5588}
{"v": 1	"t": 1915976	"P": 1864.5	"F": 5492}
{"v": 1	"t": 1915996	"P": 1878.25	"F": 5624}
{"v": 1	"t": 1916016	"P": 1887.5	"F": 5513}
{"v": 1	"t": 1916036	"P": 1877.75	"F": 5608	"C": 45.0	"D": 3144	"sn": 54091779688249	"file": "/data/device_log/data0000.out"}
{"v": 1	"t": 1916057	"P": 1889.0	"F": 5617}
{"v": 1	"t": 1916077	"P": 1892.0	"F": 5434}
{"v": 1	"t": 1916097	"P": 1896.75	"F": 5725}
{"v": 1	"t": 1916118	"P": 1893.0	"F": 5736}
{"v": 1	"t": 1916138	"P": 1895.0	"F": 5375}
{"v": 1	"t": 1916158	"P": 1903.5	"F": 5560}
{"v": 1	"t": 1916179	"P": 1910.75	"F": 5448}
{"v": 1	"t": 1916199	"P": 1914.25	"F": 5528}
{"v": 1	"t": 1916219	"P": 1911.75	"F": 5427}
{"v": 1	"t": 1916240	"P": 1925.0	"F": 5363}
{"v": 1	"t": 1916260	"P": 1917.5	"F": 5541}
{"v": 1	"t": 1916280	"P": 1917.5	"F": 5617}
{"v": 1	"t": 1916301	"P": 1921.25	"F": 5567}
{"v": 1	"t": 1916321	"P": 1929.75	"F": 5367}
{"v": 1	"t": 1916342	"P": 1924.25	"F": 5563}
{"v": 1	"t": 1916362	"P": 1932.5	"F": 5666}
{"v": 1	"t": 1916382	"P": 1943.0	"F": 5464}
{"v": 1	"t": 1916402	"P": 1933.0	"F": 5560}
{"v": 1	"t": 1916423	"P": 1945.25	"F": 5612}
{"v": 1	"t": 1916443	"P": 1942.25	"F": 5547}
{"v": 1	"t": 1916463	"P": 1946.25	"F": 5481}
{"v": 1	"t": 1916484	"P": 1937.0	"F": 5653}
{"v": 1	"t": 1916504	"P": 1935.75	"F": 5630}
{"v": 1	"t": 1916524	"P": 1935.25	"F": 5694}
{"v": 1	"t": 1916545	"P": 1940.5	"F": 5627}
{"v": 1	"t": 1916565	"P": 1935.0	"F": 5687}
{"v": 1	"t": 1916585	"P": 1936.25	"F": 5545}
{"v": 1	"t": 1916606	"P": 1936.25	"F": 5617}
{"v": 1	"t": 1916626	"P": 1934.0	"F": 5686}
{"v": 1	"t": 1916646	"P": 1944.5	"F": 5634}
{"v": 1	"t": 1916666	"P": 1939.0	"F": 5525}
{"v": 1	"t": 1916687	"P": 1935.25	"F": 5591}
{"v": 1	"t": 1916707	"P": 1943.25	"F": 5587}
{"v": 1	"t": 1916727	"P": 1942.5	"F": 5563}
{"v": 1	"t": 1916748	"P": 1939.75	"F": 5445}
{"v": 1	"t": 1916768	"P": 1934.75	"F": 5544}
{"v": 1	"t": 1916788	"P": 1938.0	"F": 5540}
{"v": 1	"t": 1916809	"P": 1945.0	"F": 5401}
{"v": 1	"t": 1916829	"P": 1942.75	"F": 5377}
{"v": 1	"t": 1916850	"P": 1926.25	"F": 5608}
{"v": 1	"t": 1916870	"P": 1944.5	"F": 5711}
{"v": 1	"t": 1916890	"P": 1932.25	"F": 5545}
{"v": 1	"t": 1916911	"P": 1942.25	"F": 5686}
{"v": 1	"t": 1916931	"P": 1927.75	"F": 5257}
{"v": 1	"t": 1916951	"P": 1942.0	"F": 5617}
{"v": 1	"t": 1916972	"P": 1932.5	"F": 5639}
{"v": 1	"t": 1916992	"P": 1942.0	"F": 5825}
{"v": 1	"t": 1917012	"P": 1938.5	"F": 5705}
{"v": 1	"t": 1917032	"P": 1938.25	"F": 5519}
{"v": 1	"t": 1917053	"P": 1921.5	"F": 5804	"C": 45.02	"D": 3144	"sn": 54091779688249	"file": "/data/device_log/data0000.out"}
{"v": 1	"t": 1917073	"P": 1938.0	"F": 5640}
{"v": 1	"t": 1917093	"P": 1936.25	"F": 5628}
{"v": 1	"t": 1917114	"P": 1930.75	"F": 5834}
{"v": 1	"t": 1917134	"P": 1932.5	"F": 5649}
{"v": 1	"t": 1917154	"P": 1922.25	"F": 5613}
{"v": 1	"t": 1917175	"P": 1930.75	"F": 5730}
{"v": 1	"t": 1917195	"P": 1928.25	"F": 5346}
{"v": 1	"t": 1917215	"P": 1932.5	"F": 5719}
{"v": 1	"t": 1917236	"P": 1920.5	"F": 5718}
{"v": 1	"t": 1917256	"P": 1926.5	"F": 5586}
{"v": 1	"t": 1917276	"P": 1937.5	"F": 5480}
{"v": 1	"t": 1917297	"P": 1923.0	"F": 5524}
{"v": 1	"t": 1917317	"P": 1922.75	"F": 5547}
{"v": 1	"t": 1917337	"P": 1927.0	"F": 5579}
{"v": 1	"t": 1917357	"P": 1924.25	"F": 5507}
{"v": 1	"t": 1917378	"P": 1925.25	"F": 5598}
{"v": 1	"t": 1917398	"P": 1921.25	"F": 5643}
{"v": 1	"t": 1917419	"P": 1932.75	"F": 5693}
{"v": 1	"t": 1917439	"P": 1917.25	"F": 5694}
{"v": 1	"t": 1917459	"P": 1916.0	"F": 5651}
{"v": 1	"t": 1917480	"P": 1915.0	"F": 5440}
{"v": 1	"t": 1917500	"P": 1909.75	"F": 5658}
{"v": 1	"t": 1917520	"P": 1914.5	"F": 5677}
{"v": 1	"t": 1917541	"P": 1913.75	"F": 5507}
{"v": 1	"t": 1917561	"P": 1905.0	"F": 5837}
{"v": 1	"t": 1917581	"P": 1904.0	"F": 5769}
{"v": 1	"t": 1917602	"P": 1909.0	"F": 5650}
{"v": 1	"t": 1917622	"P": 1886.25	"F": 5416}
{"v": 1	"t": 1917642	"P": 1894.75	"F": 5656}
{"v": 1	"t": 1917662	"P": 1893.25	"F": 5681}
{"v": 1	"t": 1917683	"P": 1875.25	"F": 5347}
{"v": 1	"t": 1917703	"P": 1873.75	"F": 5803}
{"v": 1	"t": 1917723	"P": 1875.0	"F": 5482}
{"v": 1	"t": 1917744	"P": 1869.0	"F": 5634}
{"v": 1	"t": 1917764	"P": 1875.5	"F": 5813}
{"v": 1	"t": 1917784	"P": 1860.25	"F": 5730}
{"v": 1	"t": 1917805	"P": 1855.75	"F": 5803}
{"v": 1	"t": 1917825	"P": 1853.75	"F": 5313}
{"v": 1	"t": 1917845	"P": 1846.5	"F": 5563}
{"v": 1	"t": 1917866	"P": 1842.5	"F": 5506}
{"v": 1	"t": 1917886	"P": 1832.5	"F": 5614}
{"v": 1	"t": 1917906	"P": 1840.0	"F": 5608}
{"v": 1	"t": 1917927	"P": 1825.75	"F": 5601}
{"v": 1	"t": 1917947	"P": 1831.5	"F": 5701}
{"v": 1	"t": 1917968	"P": 1820.5	"F": 5667}
{"v": 1	"t": 1917988	"P": 1831.25	"F": 5818}
{"v": 1	"t": 1918008	"P": 1812.25	"F": 5519}
{"v": 1	"t": 1918029	"P": 1813.75	"F": 5607}
{"v": 1	"t": 1918049	"P": 1814.5	"F": 5746}
{"v": 1	"t": 1918069	"P": 1814.75	"F": 5687	"C": 44.975	"D": 3144	"sn": 54091779688249	"file": "/data/device_log/data0000.out"}
{"v": 1	"t": 1918090	"P": 1813.25	"F": 5782}
{"v": 1	"t": 1918110	"P": 1813.75	"F": 5812}
{"v": 1	"t": 1918130	"P": 1816.25	"F": 5531}
{"v": 1	"t": 1918151	"P": 1814.5	"F": 5744}
{"v": 1	"t": 1918171	"P": 1814.25	"F": 5533}
{"v": 1	"t": 1918191	"P": 1815.5	"F": 5492}
{"v": 1	"t": 1918211	"P": 1801.75	"F": 5612}
{"v": 1	"t": 1918232	"P": 1799.0	"F": 5920}
{"v": 1	"t": 1918252	"P": 1805.5	"F": 5588}
{"v": 1	"t": 1918272	"P": 1811.25	"F": 5702}
{"v": 1	"t": 1918293	"P": 1797.0	"F": 5713}
{"v": 1	"t": 1918313	"P": 1815.25	"F": 5697}
{"v": 1	"t": 1918333	"P": 1816.25	"F": 5320}
{"v": 1	"t": 1918354	"P": 1808.25	"F": 5551}
{"v": 1	"t": 1918374	"P": 1803.0	"F": 5598}
{"v": 1	"t": 1918394	"P": 1809.0	"F": 5597}
{"v": 1	"t": 1918415	"P": 1812.0	"F": 5500}
{"v": 1	"t": 1918435	"P": 1820.75	"F": 5728}
{"v": 1	"t": 1918455	"P": 1809.75	"F": 5538}
{"v": 1	"t": 1918476	"P": 1817.25	"F": 5778}
{"v": 1	"t": 1918496	"P": 1817.75	"F": 5646}
{"v": 1	"t": 1918516	"P": 1828.75	"F": 5665}
{"v": 1	"t": 1918537	"P": 1818.75	"F": 5516}
{"v": 1	"t": 1918557	"P": 1823.5	"F": 5629}
{"v": 1	"t": 1918578	"P": 1838.5	"F": 5290}
{"v": 1	"t": 1918598	"P": 1837.5	"F": 5641}
{"v": 1	"t": 1918618	"P": 1836.5	"F": 5672}
{"v": 1	"t": 1918638	"P": 1844.75	"F": 5470}
{"v": 1	"t": 1918659	"P": 1856.0	"F": 5708}
{"v": 1	"t": 1918679	"P": 1862.75	"F": 5644}
{"v": 1	"t": 1918699	"P": 1856.75	"F": 5702}
{"v": 1	"t": 1918720	"P": 1868.5	"F": 5602}
{"v": 1	"t": 1918740	"P": 1875.25	"F": 5620}
{"v": 1	"t": 1918760	"P": 1867.75	"F": 5530}
{"v": 1	"t": 1918781	"P": 1877.25	"F": 5665}
{"v": 1	"t": 1918801	"P": 1884.0	"F": 5694}
{"v": 1	"t": 1918821	"P": 1885.0	"F": 5759}
{"v": 1	"t": 1918842	"P": 1889.0	"F": 5584}
{"v": 1	"t": 1918862	"P": 1891.0	"F": 5544}
{"v": 1	"t": 1918882	"P": 1893.0	"F": 5748}
{"v": 1	"t": 1918903	"P": 1900.5	"F": 5585}
{"v": 1	"t": 1918923	"P": 1906.5	"F": 5771}
{"v": 1	"t": 1918943	"P": 1905.25	"F": 5541}
{"v": 1	"t": 1918963	"P": 1910.5	"F": 5541}
{"v": 1	"t": 1918984	"P": 1912.75	"F": 5432}
{"v": 1	"t": 1919004	"P": 1911.25	"F": 5842}
{"v": 1	"t": 1919024	"P": 1914.5	"F": 5445}
{"v": 1	"t": 1919045	"P": 1920.25	"F": 5614}
{"v": 1	"t": 1919065	"P": 1915.5	"F": 5529}
{"v": 1	"t": 1919086	"P": 1920.0	"F": 5685	"C": 44.98	"D": 3144	"sn": 54091779688249	"file": "/data/device_log/data0000.out"}
{"v": 1	"t": 1919106	"P": 1924.75	"F": 5477}
{"v": 1	"t": 1919127	"P": 1916.5	"F": 5730}
{"v": 1	"t": 1919147	"P": 1923.5	"F": 5601}
{"v": 1	"t": 1919167	"P": 1932.0	"F": 5618}
{"v": 1	"t": 1919188	"P": 1927.75	"F": 5480}
{"v": 1	"t": 1919208	"P": 1925.0	"F": 5709}
{"v": 1	"t": 1919229	"P": 1931.75	"F": 5471}
{"v": 1	"t": 1919249	"P": 1930.75	"F": 5548}
{"v": 1	"t": 1919270	"P": 1925.0	"F": 5544}
{"v": 1	"t": 1919290	"P": 1938.25	"F": 5597}
{"v": 1	"t": 1919311	"P": 1933.5	"F": 5449}
{"v": 1	"t": 1919331	"P": 1938.25	"F": 5692}
{"v": 1	"t": 1919351	"P": 1936.5	"F": 5460}
{"v": 1	"t": 1919372	"P": 1933.75	"F": 5834}
{"v": 1	"t": 1919392	"P": 1940.75	"F": 5645}
{"v": 1	"t": 1919412	"P": 1940.5	"F": 5906}
{"v": 1	"t": 1919433	"P": 1936.5	"F": 5958}
{"v": 1	"t": 1919453	"P": 1934.0	"F": 5588}
{"v": 1	"t": 1919473	"P": 1945.5	"F": 5356}
{"v": 1	"t": 1919493	"P": 1940.75	"F": 5508}
{"v": 1	"t": 1919514	"P": 1937.25	"F": 5711}
{"v": 1	"t": 1919534	"P": 1936.75	"F": 5786}
{"v": 1	"t": 1919554	"P": 1931.75	"F": 5596}
{"v": 1	"t": 1919575	"P": 1941.75	"F": 5601}
{"v": 1	"t": 1919595	"P": 1926.75	"F": 5314}
{"v": 1	"t": 1919615	"P": 1942.25	"F": 5724}
{"v": 1	"t": 1919636	"P": 1937.5	"F": 5551}
{"v": 1	"t": 1919656	"P": 1942.0	"F": 5466}
{"v": 1	"t": 1919676	"P": 1937.5	"F": 5503}
{"v": 1	"t": 1919697	"P": 1932.5	"F": 5442}
{"v": 1	"t": 1919717	"P": 1936.5	"F": 5763}
{"v": 1	"t": 1919737	"P": 1944.0	"F": 5510}
{"v": 1	"t": 1919758	"P": 1938.0	"F": 5444}
{"v": 1	"t": 1919778	"P": 1933.25	"F": 5355}
{"v": 1	"t": 1919798	"P": 1921.0	"F": 5586}
{"v": 1	"t": 1919819	"P": 1933.5	"F": 5417}
{"v": 1	"t": 1919839	"P": 1928.0	"F": 5679}
{"v": 1	"t": 1919859	"P": 1927.25	"F": 5715}
{"v": 1	"t": 1919880	"P": 1937.75	"F": 5595}
{"v": 1	"t": 1919900	"P": 1927.0	"F": 5717}
{"v": 1	"t": 1919920	"P": 1926.0	"F": 5721}
{"v": 1	"t": 1919941	"P": 1932.0	"F": 5520}
{"v": 1	"t": 1919961	"P": 1938.5	"F": 5709}
{"v": 1	"t": 1919981	"P": 1932.75	"F": 5707}
{"v": 1	"t": 1920002	"P": 1928.25	"F": 5697}
{"v": 1	"t": 1920022	"P": 1926.75	"F": 5557}
{"v": 1	"t": 1920042	"P": 1922.5	"F": 5476}
{"v": 1	"t": 1920063	"P": 1931.0	"F": 5318}
{"v": 1	"t": 1920083	"P": 1918.0	"F": 5533}
{"v": 1	"t": 1920103	"P": 1922.75	"F": 5734	"C": 45.015	"D": 3144	"sn": 54091779688249	"file": "/data/device_log/data0000.out"}
{"v": 1	"t": 1920124	"P": 1933.25	"F": 5561}
{"v": 1	"t": 1920144	"P": 1925.0	"F": 5598}
{"v": 1	"t": 1920164	"P": 1928.25	"F": 5789}
{"v": 1	"t": 1920184	"P": 1917.0	"F": 5695}
{"v": 1	"t": 1920205	"P": 1925.0	"F": 5642}
{"v": 1	"t": 1920225	"P": 1915.5	"F": 5587}
{"v": 1	"t": 1920245	"P": 1917.25	"F": 5736}
{"v": 1	"t": 1920266	"P": 1926.0	"F": 5596}
{"v": 1	"t": 1920286	"P": 1918.75	"F": 5581}
{"v": 1	"t": 1920306	"P": 1914.25	"F": 5804}
{"v": 1	"t": 1920327	"P": 1903.5	"F": 5905}
{"v": 1	"t": 1920347	"P": 1905.25	"F": 5670}
{"v": 1	"t": 1920367	"P": 1908.25	"F": 5368}
{"v": 1	"t": 1920388	"P": 1898.0	"F": 5773}
{"v": 1	"t": 1920408	"P": 1892.0	"F": 5616}
{"v": 1	"t": 1920429	"P": 1888.5	"F": 5305}
{"v": 1	"t": 1920449	"P": 1881.5	"F": 5651}
{"v": 1	"t": 1920469	"P": 1871.0	"F": 5645}
{"v": 1	"t": 1920489	"P": 1860.25	"F": 5678}
{"v": 1	"t": 1920510	"P": 1860.25	"F": 5883}
{"v": 1	"t": 1920530	"P": 1841.0	"F": 5728}
{"v": 1	"t": 1920550	"P": 1838.75	"F": 5720}
{"v": 1	"t": 1920571	"P": 1841.5	"F": 5753}
{"v": 1	"t": 1920591	"P": 1829.25	"F": 5662}
{"v": 1	"t": 1920611	"P": 1837.25	"F": 5797}
{"v": 1	"t": 1920632	"P": 1812.75	"F": 5589}
{"v": 1	"t": 1920652	"P": 1822.25	"F": 5683}
{"v": 1	"t": 1920672	"P": 1818.0	"F": 5727}
{"v": 1	"t": 1920693	"P": 1806.0	"F": 5454}
{"v": 1	"t": 1920713	"P": 1797.75	"F": 5801}
{"v": 1	"t": 1920733	"P": 1805.25	"F": 5321}
{"v": 1	"t": 1920754	"P": 1806.5	"F": 5508}
{"v": 1	"t": 1920774	"P": 1796.5	"F": 5628}
{"v": 1	"t": 1920794	"P": 1796.5	"F": 5645}
{"v": 1	"t": 1920814	"P": 1794.0	"F": 5614}
{"v": 1	"t": 1920835	"P": 1798.75	"F": 5576}
{"v": 1	"t": 1920855	"P": 1791.5	"F": 5708}
{"v": 1	"t": 1920875	"P": 1794.5	"F": 5636}
{"v": 1	"t": 1920896	"P": 1789.75	"F": 5828}
{"v": 1	"t": 1920916	"P": 1802.25	"F": 5639}
{"v": 1	"t": 1920937	"P": 1776.25	"F": 5689}
{"v": 1	"t": 1920957	"P": 1795.0	"F": 5705}
{"v": 1	"t": 1920977	"P": 1793.75	"F": 5654}
{"v": 1	"t": 1920998	"P": 1788.25	"F": 5433}
{"v": 1	"t": 1921018	"P": 1795.5	"F": 5551}
{"v": 1	"t": 1921038	"P": 1789.25	"F": 5262}
{"v": 1	"t": 1921059	"P": 1798.25	"F": 5801}
{"v": 1	"t": 1921079	"P": 1800.5	"F": 5776}
{"v": 1	"t": 1921099	"P": 1798.5	"F": 5445}
{"v": 1	"t": 1921120	"P": 1806.5	"F": 5738	"C": 44.96	"D": 3144	"sn": 54091779688249	"file": "/data/device_log/data0000.out"}
{"v": 1	"t": 1921140	"P": 1806.5	"F": 5526}
{"v": 1	"t": 1921160	"P": 1804.5	"F": 5751}
{"v": 1	"t": 1921180	"P": 1807.0	"F": 5633}
{"v": 1	"t": 1921201	"P": 1813.0	"F": 5680}
{"v": 1	"t": 1921221	"P": 1821.0	"F": 5434}
{"v": 1	"t": 1921241	"P": 1829.25	"F": 5636}
{"v": 1	"t": 1921262	"P": 1817.5	"F": 5430}
{"v": 1	"t": 1921282	"P": 1834.5	"F": 5509}
{"v": 1	"t": 1921302	"P": 1839.25	"F": 5515}
{"v": 1	"t": 1921323	"P": 1842.25	"F": 5495}
{"v": 1	"t": 1921343	"P": 1854.0	"F": 5573}
{"v": 1	"t": 1921363	"P": 1849.25	"F": 5572}
{"v": 1	"t": 1921384	"P": 1864.75	"F": 5722}
{"v": 1	"t": 1921404	"P": 1865.5	"F": 5501}
{"v": 1	"t": 1921424	"P": 1864.0	"F": 5706}
{"v": 1	"t": 1921444	"P": 1877.25	"F": 5555}
{"v": 1	"t": 1921465	"P": 1880.0	"F": 5626}
{"v": 1	"t": 1921485	"P": 1882.5	"F": 5463}
{"v": 1	"t": 1921506	"P": 1881.75	"F": 5394}
{"v": 1	"t": 1921526	"P": 1887.5	"F": 5466}
{"v": 1	"t": 1921546	"P": 1900.25	"F": 5328}
{"v": 1	"t": 1921567	"P": 1903.25	"F": 5711}
{"v": 1	"t": 1921587	"P": 1898.75	"F": 5562}
{"v": 1	"t": 1921607	"P": 1906.5	"F": 5791}
{"v": 1	"t": 1921628	"P": 1907.25	"F": 5690}
{"v": 1	"t": 1921648	"P": 1903.75	"F": 5466}
{"v": 1	"t": 1921668	"P": 1910.5	"F": 5629}
{"v": 1	"t": 1921689	"P": 1915.0	"F": 5593}
{"v": 1	"t": 1921709	"P": 1922.75	"F": 5652}
{"v": 1	"t": 1921729	"P": 1917.25	"F": 5622}
{"v": 1	"t": 1921749	"P": 1928.5	"F": 5457}
{"v": 1	"t": 1921770	"P": 1929.0	"F": 5760}
{"v": 1	"t": 1921790	"P": 1930.0	"F": 5483}
{"v": 1	"t": 1921810	"P": 1937.5	"F": 5546}
{"v": 1	"t": 1921831	"P": 1931.0	"F": 5588}
{"v": 1	"t": 1921851	"P": 1932.25	"F": 5465}
{"v": 1	"t": 1921871	"P": 1943.75	"F": 5672}
{"v": 1	"t": 1921892	"P": 1940.5	"F": 5533}
{"v": 1	"t": 1921912	"P": 1942.75	"F": 5581}
{"v": 1	"t": 1921932	"P": 1939.5	"F": 5504}
{"v": 1	"t": 1921953	"P": 1944.25	"F": 5652}
{"v": 1	"t": 1921973	"P": 1944.5	"F": 5761}
{"v": 1	"t": 1921993	"P": 1938.0	"F": 5505}
{"v": 1	"t": 1922013	"P": 1949.0	"F": 5613}
{"v": 1	"t": 1922034	"P": 1939.75	"F": 5345}
{"v": 1	"t": 1922055	"P": 1954.25	"F": 5571}
{"v": 1	"t": 1922075	"P": 1948.25	"F": 5302}
{"v": 1	"t": 1922095	"P": 1944.25	"F": 5623}
{"v": 1	"t": 1922116	"P": 1944.0	"F": 5655}
{"v": 1	"t": 1922136	"P": 1951.5	"F": 5612	"C": 44.96	"D": 3144	"sn": 54091779688249	"file": "/data/device_log/data0000.out"}
{"v": 1	"t": 1922156	"P": 1953.75	"F": 5692}
{"v": 1	"t": 1922176	"P": 1948.75	"F": 5636}
{"v": 1	"t": 1922197	"P": 1946.0	"F": 5874}
{"v": 1	"t": 1922217	"P": 1945.75	"F": 5543}
{"v": 1	"t": 1922237	"P": 1949.0	"F": 5880}
{"v": 1	"t": 1922258	"P": 1947.5	"F": 5797}
{"v": 1	"t": 1922278	"P": 1948.5	"F": 5563}
{"v": 1	"t": 1922298	"P": 1948.75	"F": 5424}
{"v": 1	"t": 1922319	"P": 1945.75	"F": 5710}
{"v": 1	"t": 1922339	"P": 1951.0	"F": 5767}
{"v": 1	"t": 1922359	"P": 1946.75	"F": 5457}
{"v": 1	"t": 1922380	"P": 1956.5	"F": 5704}
{"v": 1	"t": 1922400	"P": 1945.75	"F": 5614}
{"v": 1	"t": 1922420	"P": 1951.5	"F": 5460}
{"v": 1	"t": 1922440	"P": 1942.0	"F": 5631}
{"v": 1	"t": 1922461	"P": 1945.75	"F": 5378}
{"v": 1	"t": 1922481	"P": 1949.0	"F": 5704}
{"v": 1	"t": 1922501	"P": 1946.5	"F": 5706}
{"v": 1	"t": 1922522	"P": 1936.75	"F": 5482}
{"v": 1	"t": 1922542	"P": 1945.5	"F": 5791}
{"v": 1	"t": 1922562	"P": 1937.75	"F": 5334}
{"v": 1	"t": 1922583	"P": 1943.0	"F": 5696}
{"v": 1	"t": 1922603	"P": 1939.5	"F": 5591}
{"v": 1	"t": 1922624	"P": 1945.5	"F": 5569}
{"v": 1	"t": 1922644	"P": 1936.5	"F": 5774}
{"v": 1	"t": 1922665	"P": 1939.0	"F": 5823}
{"v": 1	"t": 1922685	"P": 1934.5	"F": 5757}
{"v": 1	"t": 1922706	"P": 1937.75	"F": 5548}
{"v": 1	"t": 1922726	"P": 1937.5	"F": 5449}
{"v": 1	"t": 1922747	"P": 1932.75	"F": 5668}
{"v": 1	"t": 1922767	"P": 1934.0	"F": 5661}
{"v": 1	"t": 1922787	"P": 1931.75	"F": 5847}
{"v": 1	"t": 1922808	"P": 1928.75	"F": 5479}
{"v": 1	"t": 1922828	"P": 1932.5	"F": 5718}
{"v": 1	"t": 1922848	"P": 1935.0	"F": 5563}
{"v": 1	"t": 1922868	"P": 1925.75	"F": 5559}
{"v": 1	"t": 1922889	"P": 1930.0	"F": 5676}
{"v": 1	"t": 1922909	"P": 1928.5	"F": 5555}
{"v": 1	"t": 1922929	"P": 1925.5	"F": 5753}
{"v": 1	"t": 1922950	"P": 1931.5	"F": 5595}
{"v": 1	"t": 1922970	"P": 1922.5	"F": 5847}
{"v": 1	"t": 1922990	"P": 1915.75	"F": 5698}
{"v": 1	"t": 1923011	"P": 1912.75	"F": 5713}
{"v": 1	"t": 1923031	"P": 1906.0	"F": 5553}
{"v": 1	"t": 1923051	"P": 1902.0	"F": 5723}
{"v": 1	"t": 1923072	"P": 1894.0	"F": 5622}
{"v": 1	"t": 1923092	"P": 1890.75	"F": 5730}
{"v": 1	"t": 1923113	"P": 1890.5	"F": 5729}
{"v": 1	"t": 1923133	"P": 1871.25	"F": 5589}
{"v": 1	"t": 1923153	"P": 1862.0	"F": 5696	"C": 44.975	"D": 3144	"sn": 54091779688249	"file": "/data/device_log/data0000.out"}
{"v": 1	"t": 1923174	"P": 1868.25	"F": 5763}
{"v": 1	"t": 1923194	"P": 1851.0	"F": 5723}
{"v": 1	"t": 1923214	"P": 1837.0	"F": 5342}
{"v": 1	"t": 1923235	"P": 1843.75	"F": 5735}
{"v": 1	"t": 1923255	"P": 1835.5	"F": 5804}
{"v": 1	"t": 1923276	"P": 1831.0	"F": 5568}
{"v": 1	"t": 1923296	"P": 1835.0	"F": 5654}
{"v": 1	"t": 1923316	"P": 1820.25	"F": 5871}
{"v": 1	"t": 1923337	"P": 1813.0	"F": 5612}
{"v": 1	"t": 1923357	"P": 1814.75	"F": 5888}
{"v": 1	"t": 1923377	"P": 1810.75	"F": 5586}
{"v": 1	"t": 1923398	"P": 1805.5	"F": 5821}
{"v": 1	"t": 1923418	"P": 1806.0	"F": 5402}
{"v": 1	"t": 1923438	"P": 1802.75	"F": 5690}
{"v": 1	"t": 1923459	"P": 1801.5	"F": 5827}
{"v": 1	"t": 1923479	"P": 1795.25	"F": 5578}
{"v": 1	"t": 1923499	"P": 1794.25	"F": 5355}
{"v": 1	"t": 1923520	"P": 1794.25	"F": 5577}
{"v": 1	"t": 1923540	"P": 1799.75	"F": 5782}
{"v": 1	"t": 1923560	"P": 1796.5	"F": 5643}
{"v": 1	"t": 1923581	"P": 1798.25	"F": 5617}
{"v": 1	"t": 1923601	"P": 1798.0	"F": 5717}
{"v": 1	"t": 1923621	"P": 1799.75	"F": 5423}
{"v": 1	"t": 1923641	"P": 1806.25	"F": 5568}
{"v": 1	"t": 1923662	"P": 1802.0	"F": 5637}
{"v": 1	"t": 1923682	"P": 1806.0	"F": 5728}
{"v": 1	"t": 1923702	"P": 1807.5	"F": 5521}
{"v": 1	"t": 1923723	"P": 1805.5	"F": 5607}
{"v": 1	"t": 1923743	"P": 1791.25	"F": 5591}
{"v": 1	"t": 1923763	"P": 1810.5	"F": 5580}
{"v": 1	"t": 1923784	"P": 1806.25	"F": 5491}
{"v": 1	"t": 1923804	"P": 1802.0	"F": 5356}
{"v": 1	"t": 1923824	"P": 1803.0	"F": 5522}
{"v": 1	"t": 1923845	"P": 1805.75	"F": 5507}
{"v": 1	"t": 1923865	"P": 1813.75	"F": 5684}
{"v": 1	"t": 1923886	"P": 1821.25	"F": 5701}
{"v": 1	"t": 1923906	"P": 1816.75	"F": 5450}
{"v": 1	"t": 1923926	"P": 1826.0	"F": 5494}
{"v": 1	"t": 1923946	"P": 1832.25	"F": 5568}
{"v": 1	"t": 1923967	"P": 1844.0	"F": 5704}
{"v": 1	"t": 1923987	"P": 1848.25	"F": 5831}
{"v": 1	"t": 1924007	"P": 1860.25	"F": 5643}
{"v": 1	"t": 1924028	"P": 1866.25	"F": 5665}
{"v": 1	"t": 1924048	"P": 1867.25	"F": 5572}
{"v": 1	"t": 1924068	"P": 1870.5	"F": 5604}
{"v": 1	"t": 1924089	"P": 1880.25	"F": 5316}
{"v": 1	"t": 1924109	"P": 1875.25	"F": 5436}
{"v": 1	"t": 1924129	"P": 1891.0	"F": 5561}
{"v": 1	"t": 1924150	"P": 1886.5	"F": 5240}
{"v": 1	"t": 1924170	"P": 1897.5	"F": 5715	"C": 44.975	"D": 3144	"sn": 54091779688249	"file": "/data/device_log/data0000.out"}
{"v": 1	"t": 1924190	"P": 1898.25	"F": 5679}
{"v": 1	"t": 1924210	"P": 1901.75	"F": 5577}
{"v": 1	"t": 1924231	"P": 1900.5	"F": 5664}
{"v": 1	"t": 1924251	"P": 1906.75	"F": 5613}
{"v": 1	"t": 1924271	"P": 1905.0	"F": 5735}
{"v": 1	"t": 1924292	"P": 1910.25	"F": 5501}
{"v": 1	"t": 1924312	"P": 1912.5	"F": 5780}
{"v": 1	"t": 1924332	"P": 1919.25	"F": 5533}
{"v": 1	"t": 1924353	"P": 1924.0	"F": 5657}
{"v": 1	"t": 1924373	"P": 1909.25	"F": 5450}
{"v": 1	"t": 1924393	"P": 1927.0	"F": 5777}
{"v": 1	"t": 1924414	"P": 1933.0	"F": 5547}
{"v": 1	"t": 1924434	"P": 1928.0	"F": 5693}
{"v": 1	"t": 1924455	"P": 1931.5	"F": 5528}
{"v": 1	"t": 1924475	"P": 1934.5	"F": 5528}
{"v": 1	"t": 1924495	"P": 1931.5	"F": 5528}
{"v": 1	"t": 1924515	"P": 1938.0	"F": 5618}
{"v": 1	"t": 1924536	"P": 1939.75	"F": 5745}
{"v": 1	"t": 1924556	"P": 1940.75	"F": 5602}
{"v": 1	"t": 1924576	"P": 1940.25	"F": 5474}
{"v": 1	"t": 1924597	"P": 1944.25	"F": 5437}
{"v": 1	"t": 1924617	"P": 1936.0	"F": 5614}
{"v": 1	"t": 1924637	"P": 1948.75	"F": 5525}
{"v": 1	"t": 1924658	"P": 1945.75	"F": 5627}
{"v": 1	"t": 1924678	"P": 1945.75	"F": 5466}
{"v": 1	"t": 1924698	"P": 1944.0	"F": 5739}
{"v": 1	"t": 1924718	"P": 1942.75	"F": 5692}
{"v": 1	"t": 1924739	"P": 1942.5	"F": 5777}
{"v": 1	"t": 1924759	"P": 1942.25	"F": 5590}
{"v": 1	"t": 1924779	"P": 1943.0	"F": 5579}
{"v": 1	"t": 1924800	"P": 1945.75	"F": 5475}
{"v": 1	"t": 1924820	"P": 1945.25	"F": 5754}
{"v": 1	"t": 1924840	"P": 1939.75	"F": 5663}
{"v": 1	"t": 1924861	"P": 1945.25	"F": 5791}
{"v": 1	"t": 1924881	"P": 1955.0	"F": 5289}
{"v": 1	"t": 1924901	"P": 1953.75	"F": 5815}
{"v": 1	"t": 1924922	"P": 1947.25	"F": 5649}
{"v": 1	"t": 1924942	"P": 1949.75	"F": 5601}
{"v": 1	"t": 1924963	"P": 1957.75	"F": 5808}
{"v": 1	"t": 1924983	"P": 1940.75	"F": 5508}
{"v": 1	"t": 1925003	"P": 1954.5	"F": 5617}
{"v": 1	"t": 1925024	"P": 1954.25	"F": 5725}
{"v": 1	"t": 1925044	"P": 1952.75	"F": 5922}
{"v": 1	"t": 1925064	"P": 1952.5	"F": 5558}
{"v": 1	"t": 1925084	"P": 1951.5	"F": 5292}
{"v": 1	"t": 1925105	"P": 1951.0	"F": 5487}
{"v": 1	"t": 1925125	"P": 1946.5	"F": 5534}
{"v": 1	"t": 1925145	"P": 1945.75	"F": 5543}
{"v": 1	"t": 1925166	"P": 1944.75	"F": 5789}
{"v": 1	"t": 1925186	"P": 1944.5	"F": 5391	"C": 44.935	"D": 3144	"sn": 54091779688249	"file": "/data/device_log/data0000.out"}
{"v": 1	"t": 1925206	"P": 1937.25	"F": 5525}
{"v": 1	"t": 1925227	"P": 1943.5	"F": 5680}
{"v": 1	"t": 1925247	"P": 1933.0	"F": 5773}
{"v": 1	"t": 1925267	"P": 1939.75	"F": 5685}
{"v": 1	"t": 1925288	"P": 1948.5	"F": 5424}
{"v": 1	"t": 1925308	"P": 1929.5	"F": 5629}
{"v": 1	"t": 1925328	"P": 1940.75	"F": 5795}
{"v": 1	"t": 1925348	"P": 1938.0	"F": 5709}
{"v": 1	"t": 1925369	"P": 1935.0	"F": 5873}
{"v": 1	"t": 1925389	"P": 1935.75	"F": 5821}
{"v": 1	"t": 1925409	"P": 1924.5	"F": 5603}
{"v": 1	"t": 1925430	"P": 1928.0	"F": 5417}
{"v": 1	"t": 1925450	"P": 1930.75	"F": 5782}
{"v": 1	"t": 1925470	"P": 1924.25	"F": 5645}
{"v": 1	"t": 1925491	"P": 1922.0	"F": 5627}
{"v": 1	"t": 1925511	"P": 1920.75	"F": 5554}
{"v": 1	"t": 1925532	"P": 1909.75	"F": 5552}
{"v": 1	"t": 1925552	"P": 1908.0	"F": 5427}
{"v": 1	"t": 1925572	"P": 1910.75	"F": 5912}
{"v": 1	"t": 1925593	"P": 1891.25	"F": 5737}
{"v": 1	"t": 1925613	"P": 1897.75	"F": 5737}
{"v": 1	"t": 1925633	"P": 1882.25	"F": 5751}
{"v": 1	"t": 1925654	"P": 1878.0	"F": 5779}
{"v": 1	"t": 1925674	"P": 1874.75	"F": 5415}
{"v": 1	"t": 1925694	"P": 1856.0	"F": 5701}
{"v": 1	"t": 1925715	"P": 1860.75	"F": 5840}
{"v": 1	"t": 1925735	"P": 1850.25	"F": 5582}
{"v": 1	"t": 1925755	"P": 1845.0	"F": 5834}
{"v": 1	"t": 1925776	"P": 1839.75	"F": 5851}
{"v": 1	"t": 1925796	"P": 1832.75	"F": 5746}
{"v": 1	"t": 1925816	"P": 1824.5	"F": 5663}
{"v": 1	"t": 1925836	"P": 1824.75	"F": 5861}
{"v": 1	"t": 1925857	"P": 1814.25	"F": 5699}
{"v": 1	"t": 1925877	"P": 1817.75	"F": 5817}
{"v": 1	"t": 1925897	"P": 1815.5	"F": 5798}
{"v": 1	"t": 1925918	"P": 1800.5	"F": 5690}
{"v": 1	"t": 1925938	"P": 1807.5	"F": 5832}
{"v": 1	"t": 1925958	"P": 1802.0	"F": 5787}
{"v": 1	"t": 1925979	"P": 1802.0	"F": 5659}
{"v": 1	"t": 1925999	"P": 1789.75	"F": 5561}
{"v": 1	"t": 1926019	"P": 1792.5	"F": 5499}
{"v": 1	"t": 1926040	"P": 1791.5	"F": 5196}
{"v": 1	"t": 1926060	"P": 1798.5	"F": 5436}
{"v": 1	"t": 1926081	"P": 1790.25	"F": 5841}
{"v": 1	"t": 1926101	"P": 1797.75	"F": 5628}
{"v": 1	"t": 1926122	"P": 1787.5	"F": 5750}
{"v": 1	"t": 1926142	"P": 1796.5	"F": 5589}
{"v": 1	"t": 1926163	"P": 1793.5	"F": 5589}
{"v": 1	"t": 1926183	"P": 1796.0	"F": 5852}
{"v": 1	"t": 1926204	"P": 1787.25	"F": 5641	"C": 44.985	"D": 3144	"sn": 54091779688249	"file": "/data/device_log/data0000.out"}
{"v": 1	"t": 1926224	"P": 1794.0	"F": 5590}
{"v": 1	"t": 1926244	"P": 1800.0	"F": 5770}
{"v": 1	"t": 1926265	"P": 1808.0	"F": 5747}
{"v": 1	"t": 1926285	"P": 1809.25	"F": 5526}
{"v": 1	"t": 1926306	"P": 1807.5	"F": 5710}
{"v": 1	"t": 1926326	"P": 1816.5	"F": 5701}
{"v": 1	"t": 1926347	"P": 1819.75	"F": 5726}
{"v": 1	"t": 1926367	"P": 1824.5	"F": 5618}
{"v": 1	"t": 1926387	"P": 1839.0	"F": 5490}
{"v": 1	"t": 1926408	"P": 1850.75	"F": 5619}
{"v": 1	"t": 1926428	"P": 1860.5	"F": 5523}
{"v": 1	"t": 1926448	"P": 1864.5	"F": 5212}
{"v": 1	"t": 1926468	"P": 1875.0	"F": 5717}
{"v": 1	"t": 1926489	"P": 1887.75	"F": 5546}
{"v": 1	"t": 1926509	"P": 1891.25	"F": 5791}
{"v": 1	"t": 1926529	"P": 1899.5	"F": 5556}
{"v": 1	"t": 1926550	"P": 1911.75	"F": 5539}
{"v": 1	"t": 1926570	"P": 1913.75	"F": 5623}
{"v": 1	"t": 1926590	"P": 1916.25	"F": 5739}
{"v": 1	"t": 1926611	"P": 1920.25	"F": 5660}
{"v": 1	"t": 1926631	"P": 1925.5	"F": 5541}
{"v": 1	"t": 1926651	"P": 1934.0	"F": 5759}
{"v": 1	"t": 1926672	"P": 1938.25	"F": 5864}
{"v": 1	"t": 1926692	"P": 1942.0	"F": 5635}
{"v": 1	"t": 1926712	"P": 1943.75	"F": 5492}
{"v": 1	"t": 1926732	"P": 1949.25	"F": 5661}
{"v": 1	"t": 1926753	"P": 1960.25	"F": 5650}
{"v": 1	"t": 1926773	"P": 1955.0	"F": 5520}
{"v": 1	"t": 1926793	"P": 1959.25	"F": 5884}
{"v": 1	"t": 1926814	"P": 1961.0	"F": 5658}
{"v": 1	"t": 1926834	"P": 1950.0	"F": 5723}
{"v": 1	"t": 1926855	"P": 1943.0	"F": 5706}
{"v": 1	"t": 1926875	"P": 1956.75	"F": 5617}
{"v": 1	"t": 1926895	"P": 1953.0	"F": 5768}
{"v": 1	"t": 1926916	"P": 1943.5	"F": 5699}
{"v": 1	"t": 1926936	"P": 1959.0	"F": 5397}
{"v": 1	"t": 1926956	"P": 1947.75	"F": 5661}
{"v": 1	"t": 1926977	"P": 1944.25	"F": 5857}
{"v": 1	"t": 1926997	"P": 1938.0	"F": 5664}
{"v": 1	"t": 1927017	"P": 1953.25	"F": 5770}
{"v": 1	"t": 1927037	"P": 1951.75	"F": 5752}
{"v": 1	"t": 1927058	"P": 1955.5	"F": 5611}
{"v": 1	"t": 1927078	"P": 1944.0	"F": 5519}
{"v": 1	"t": 1927098	"P": 1956.25	"F": 5641}
{"v": 1	"t": 1927119	"P": 1953.5	"F": 5569}
{"v": 1	"t": 1927139	"P": 1949.5	"F": 5659}
{"v": 1	"t": 1927159	"P": 1949.0	"F": 5203}
{"v": 1	"t": 1927180	"P": 1953.0	"F": 5602}
{"v": 1	"t": 1927200	"P": 1955.25	"F": 5779}
{"v": 1	"t": 1927220	"P": 1955.0	"F": 5629	"C": 44.95	"D": 3144	"sn": 54091779688249	"file": "/data/device_log/data0000.out"}
{"v": 1	"t": 1927241	"P": 1945.0	"F": 5511}
{"v": 1	"t": 1927261	"P": 1944.5	"F": 5711}
{"v": 1	"t": 1927281	"P": 1950.5	"F": 5693}
{"v": 1	"t": 1927302	"P": 1950.5	"F": 5796}
{"v": 1	"t": 1927322	"P": 1947.5	"F": 5284}
{"v": 1	"t": 1927342	"P": 1960.0	"F": 5583}
{"v": 1	"t": 1927362	"P": 1952.5	"F": 5788}
{"v": 1	"t": 1927383	"P": 1949.5	"F": 5743}
{"v": 1	"t": 1927403	"P": 1950.75	"F": 5593}
{"v": 1	"t": 1927424	"P": 1953.25	"F": 5545}
{"v": 1	"t": 1927444	"P": 1947.0	"F": 5492}
{"v": 1	"t": 1927464	"P": 1947.75	"F": 5746}
{"v": 1	"t": 1927485	"P": 1954.25	"F": 5504}
{"v": 1	"t": 1927505	"P": 1937.5	"F": 5588}
{"v": 1	"t": 1927525	"P": 1934.0	"F": 5707}
{"v": 1	"t": 1927546	"P": 1931.5	"F": 5533}
{"v": 1	"t": 1927566	"P": 1924.75	"F": 5761}
{"v": 1	"t": 1927586	"P": 1926.5	"F": 5841}
{"v": 1	"t": 1927607	"P": 1919.5	"F": 5745}
{"v": 1	"t": 1927627	"P": 1903.5	"F": 5797}
{"v": 1	"t": 1927647	"P": 1906.0	"F": 5777}
{"v": 1	"t": 1927668	"P": 1885.25	"F": 5672}
{"v": 1	"t": 1927688	"P": 1872.75	"F": 5665}
{"v": 1	"t": 1927708	"P": 1864.75	"F": 5871}
{"v": 1	"t": 1927728	"P": 1865.25	"F": 5720}
{"v": 1	"t": 1927749	"P": 1857.75	"F": 5772}
{"v": 1	"t": 1927769	"P": 1844.25	"F": 5669}
{"v": 1	"t": 1927789	"P": 1831.75	"F": 5749}
{"v": 1	"t": 1927810	"P": 1829.5	"F": 5504}
{"v": 1	"t": 1927830	"P": 1833.0	"F": 5584}
{"v": 1	"t": 1927850	"P": 1821.25	"F": 5565}
{"v": 1	"t": 1927871	"P": 1808.25	"F": 5481}
{"v": 1	"t": 1927891	"P": 1813.25	"F": 5725}
{"v": 1	"t": 1927911	"P": 1807.5	"F": 5774}
{"v": 1	"t": 1927932	"P": 1802.0	"F": 5524}
{"v": 1	"t": 1927952	"P": 1799.75	"F": 5937}
{"v": 1	"t": 1927973	"P": 1795.25	"F": 5676}
{"v": 1	"t": 1927993	"P": 1790.5	"F": 5831}
{"v": 1	"t": 1928013	"P": 1793.0	"F": 5812}
{"v": 1	"t": 1928034	"P": 1786.75	"F": 5637}
{"v": 1	"t": 1928054	"P": 1785.5	"F": 5610}
{"v": 1	"t": 1928074	"P": 1786.75	"F": 5840}
{"v": 1	"t": 1928094	"P": 1790.75	"F": 5969}
{"v": 1	"t": 1928115	"P": 1793.0	"F": 5740}
{"v": 1	"t": 1928135	"P": 1783.25	"F": 5770}
{"v": 1	"t": 1928155	"P": 1771.25	"F": 5736}
{"v": 1	"t": 1928176	"P": 1786.75	"F": 5728}
{"v": 1	"t": 1928196	"P": 1776.5	"F": 5675}
{"v": 1	"t": 1928216	"P": 1786.25	"F": 5276}
{"v": 1	"t": 1928237	"P": 1788.75	"F": 5454	"C": 44.915	"D": 3144	"sn": 54091779688249	"file": "/data/device_log/data0000.out"}
{"v": 1	"t": 1928257	"P": 1777.75	"F": 5707}
{"v": 1	"t": 1928277	"P": 1786.0	"F": 5713}
{"v": 1	"t": 1928297	"P": 1792.5	"F": 5741}
{"v": 1	"t": 1928318	"P": 1789.5	"F": 5685}
{"v": 1	"t": 1928338	"P": 1794.0	"F": 5725}
{"v": 1	"t": 1928358	"P": 1800.0	"F": 5607}
{"v": 1	"t": 1928379	"P": 1796.75	"F": 5723}
{"v": 1	"t": 1928399	"P": 1801.5	"F": 5659}
{"v": 1	"t": 1928419	"P": 1807.5	"F": 5838}
{"v": 1	"t": 1928440	"P": 1820.75	"F": 5650}
{"v": 1	"t": 1928460	"P": 1822.5	"F": 5677}
{"v": 1	"t": 1928480	"P": 1832.0	"F": 5835}
{"v": 1	"t": 1928501	"P": 1834.5	"F": 5331}
{"v": 1	"t": 1928521	"P": 1841.75	"F": 5592}
{"v": 1	"t": 1928542	"P": 1841.25	"F": 5395}
{"v": 1	"t": 1928562	"P": 1861.0	"F": 5413}
{"v": 1	"t": 1928582	"P": 1859.75	"F": 5688}
{"v": 1	"t": 1928603	"P": 1869.25	"F": 5685}
{"v": 1	"t": 1928623	"P": 1856.75	"F": 5575}
{"v": 1	"t": 1928643	"P": 1875.0	"F": 5763}
{"v": 1	"t": 1928664	"P": 1878.75	"F": 5490}
{"v": 1	"t": 1928684	"P": 1884.0	"F": 5694}
{"v": 1	"t": 1928704	"P": 1888.25	"F": 5657}
{"v": 1	"t": 1928724	"P": 1898.5	"F": 5653}
{"v": 1	"t": 1928745	"P": 1888.0	"F": 5684}
{"v": 1	"t": 1928765	"P": 1907.0	"F": 5668}
{"v": 1	"t": 1928785	"P": 1905.0	"F": 5657}
{"v": 1	"t": 1928806	"P": 1902.0	"F": 5821}
{"v": 1	"t": 1928826	"P": 1915.25	"F": 5532}
{"v": 1	"t": 1928846	"P": 1915.0	"F": 5453}
{"v": 1	"t": 1928867	"P": 1919.0	"F": 5304}
{"v": 1	"t": 1928887	"P": 1919.5	"F": 5472}
{"v": 1	"t": 1928907	"P": 1922.75	"F": 5714}
{"v": 1	"t": 1928927	"P": 1922.0	"F": 5648}
{"v": 1	"t": 1928948	"P": 1935.0	"F": 5664}
{"v": 1	"t": 1928968	"P": 1923.0	"F": 5538}
{"v": 1	"t": 1928988	"P": 1928.25	"F": 5778}
{"v": 1	"t": 1929009	"P": 1934.0	"F": 5667}
{"v": 1	"t": 1929029	"P": 1933.5	"F": 5483}
{"v": 1	"t": 1929050	"P": 1935.75	"F": 5672}
{"v": 1	"t": 1929070	"P": 1939.25	"F": 5622}
{"v": 1	"t": 1929090	"P": 1925.25	"F": 5603}
{"v": 1	"t": 1929111	"P": 1941.75	"F": 5744}
{"v": 1	"t": 1929131	"P": 1929.0	"F": 5509}
{"v": 1	"t": 1929151	"P": 1950.0	"F": 5627}
{"v": 1	"t": 1929172	"P": 1936.5	"F": 5565}
{"v": 1	"t": 1929192	"P": 1942.75	"F": 5561}
{"v": 1	"t": 1929212	"P": 1953.0	"F": 5390}
{"v": 1	"t": 1929233	"P": 1949.5	"F": 5643}
{"v": 1	"t": 1929253	"P": 1940.25	"F": 5801	"C": 44.965	"D": 3144	"sn": 54091779688249	"file": "/data/device_log/data0000.out"}
{"v": 1	"t": 1929273	"P": 1951.25	"F": 5657}
{"v": 1	"t": 1929293	"P": 1947.5	"F": 5615}
{"v": 1	"t": 1929314	"P": 1953.0	"F": 5672}
{"v": 1	"t": 1929334	"P": 1946.25	"F": 5593}
{"v": 1	"t": 1929354	"P": 1948.5	"F": 5481}
{"v": 1	"t": 1929375	"P": 1949.25	"F": 5597}
{"v": 1	"t": 1929395	"P": 1953.5	"F": 5570}
{"v": 1	"t": 1929415	"P": 1939.0	"F": 5854}
{"v": 1	"t": 1929436	"P": 1951.25	"F": 5523}
{"v": 1	"t": 1929456	"P": 1956.5	"F": 5707}
{"v": 1	"t": 1929476	"P": 1953.25	"F": 5633}
{"v": 1	"t": 1929497	"P": 1953.25	"F": 5652}
{"v": 1	"t": 1929517	"P": 1947.25	"F": 5665}
{"v": 1	"t": 1929537	"P": 1956.5	"F": 5691}
{"v": 1	"t": 1929557	"P": 1954.5	"F": 5733}
{"v": 1	"t": 1929578	"P": 1953.25	"F": 5643}
{"v": 1	"t": 1929598	"P": 1954.25	"F": 5440}
{"v": 1	"t": 1929619	"P": 1954.0	"F": 5561}
{"v": 1	"t": 1929639	"P": 1953.5	"F": 5486}
{"v": 1	"t": 1929660	"P": 1949.25	"F": 5750}
{"v": 1	"t": 1929680	"P": 1953.0	"F": 5646}
{"v": 1	"t": 1929701	"P": 1945.25	"F": 5799}
{"v": 1	"t": 1929721	"P": 1951.0	"F": 5677}
{"v": 1	"t": 1929742	"P": 1960.25	"F": 5597}
{"v": 1	"t": 1929762	"P": 1951.25	"F": 5638}
{"v": 1	"t": 1929782	"P": 1955.25	"F": 5725}
{"v": 1	"t": 1929803	"P": 1957.0	"F": 5441}
{"v": 1	"t": 1929823	"P": 1946.5	"F": 5663}
{"v": 1	"t": 1929843	"P": 1957.75	"F": 5687}
{"v": 1	"t": 1929864	"P": 1954.0	"F": 5606}
{"v": 1	"t": 1929884	"P": 1950.5	"F": 5704}
{"v": 1	"t": 1929904	"P": 1953.25	"F": 5520}
{"v": 1	"t": 1929925	"P": 1948.0	"F": 5467}
{"v": 1	"t": 1929945	"P": 1946.25	"F": 5962}
{"v": 1	"t": 1929965	"P": 1947.25	"F": 5539}
{"v": 1	"t": 1929985	"P": 1941.75	"F": 5862}
{"v": 1	"t": 1930006	"P": 1939.5	"F": 5664}
{"v": 1	"t": 1930026	"P": 1941.25	"F": 5770}
{"v": 1	"t": 1930046	"P": 1934.0	"F": 5685}
{"v": 1	"t": 1930067	"P": 1918.25	"F": 5588}
{"v": 1	"t": 1930087	"P": 1935.75	"F": 5877}
{"v": 1	"t": 1930107	"P": 1912.75	"F": 5429}
{"v": 1	"t": 1930128	"P": 1912.5	"F": 5859}
{"v": 1	"t": 1930148	"P": 1909.25	"F": 5782}
{"v": 1	"t": 1930168	"P": 1891.75	"F": 5629}
{"v": 1	"t": 1930189	"P": 1897.5	"F": 5365}
{"v": 1	"t": 1930209	"P": 1877.25	"F": 5427}
{"v": 1	"t": 1930229	"P": 1876.25	"F": 5780}
{"v": 1	"t": 1930249	"P": 1863.25	"F": 5816}
{"v": 1	"t": 1930270	"P": 1873.75	"F": 5724	"C": 44.96	"D": 3144	"sn": 54091779688249	"file": "/data/device_log/data0000.out"}
{"v": 1	"t": 1930290	"P": 1850.75	"F": 5493}
{"v": 1	"t": 1930311	"P": 1849.0	"F": 5678}
{"v": 1	"t": 1930331	"P": 1843.5	"F": 5423}
{"v": 1	"t": 1930351	"P": 1833.0	"F": 5828}
{"v": 1	"t": 1930372	"P": 1826.0	"F": 5726}
{"v": 1	"t": 1930392	"P": 1818.0	"F": 5840}
{"v": 1	"t": 1930412	"P": 1808.5	"F": 5645}
{"v": 1	"t": 1930433	"P": 1813.0	"F": 5676}
{"v": 1	"t": 1930453	"P": 1807.25	"F": 5538}
{"v": 1	"t": 1930473	"P": 1797.5	"F": 5639}
{"v": 1	"t": 1930494	"P": 1800.5	"F": 5761}
{"v": 1	"t": 1930514	"P": 1796.25	"F": 5873}
{"v": 1	"t": 1930534	"P": 1798.0	"F": 5794}
{"v": 1	"t": 1930554	"P": 1791.5	"F": 5544}
{"v": 1	"t": 1930575	"P": 1798.25	"F": 5601}
{"v": 1	"t": 1930595	"P": 1790.25	"F": 5657}
{"v": 1	"t": 1930615	"P": 1794.0	"F": 5372}
{"v": 1	"t": 1930636	"P": 1786.25	"F": 5897}
{"v": 1	"t": 1930656	"P": 1803.75	"F": 5768}
{"v": 1	"t": 1930676	"P": 1790.75	"F": 5681}
{"v": 1	"t": 1930697	"P": 1795.5	"F": 5647}
{"v": 1	"t": 1930717	"P": 1794.5	"F": 5697}
{"v": 1	"t": 1930737	"P": 1807.5	"F": 5906}
{"v": 1	"t": 1930758	"P": 1801.0	"F": 5459}
{"v": 1	"t": 1930778	"P": 1803.0	"F": 5536}
{"v": 1	"t": 1930798	"P": 1795.25	"F": 5517}
{"v": 1	"t": 1930819	"P": 1801.5	"F": 5664}
{"v": 1	"t": 1930840	"P": 1802.75	"F": 5750}
{"v": 1	"t": 1930860	"P": 1795.5	"F": 5417}
{"v": 1	"t": 1930880	"P": 1809.0	"F": 5699}
{"v": 1	"t": 1930901	"P": 1800.75	"F": 5573}
{"v": 1	"t": 1930921	"P": 1818.25	"F": 5674}
{"v": 1	"t": 1930941	"P": 1816.0	"F": 5847}
{"v": 1	"t": 1930962	"P": 1808.25	"F": 5705}
{"v": 1	"t": 1930982	"P": 1813.75	"F": 5730}
{"v": 1	"t": 1931002	"P": 1820.75	"F": 5601}
{"v": 1	"t": 1931022	"P": 1833.0	"F": 5574}
{"v": 1	"t": 1931043	"P": 1835.75	"F": 5666}
{"v": 1	"t": 1931063	"P": 1836.0	"F": 5682}
{"v": 1	"t": 1931083	"P": 1848.5	"F": 5778}
{"v": 1	"t": 1931104	"P": 1851.5	"F": 5735}
{"v": 1	"t": 1931124	"P": 1860.0	"F": 5227}
{"v": 1	"t": 1931144	"P": 1867.0	"F": 5727}
{"v": 1	"t": 1931165	"P": 1874.5	"F": 5713}
{"v": 1	"t": 1931185	"P": 1886.0	"F": 5703}
{"v": 1	"t": 1931205	"P": 1887.5	"F": 5345}
{"v": 1	"t": 1931226	"P": 1889.0	"F": 5571}
{"v": 1	"t": 1931246	"P": 1902.25	"F": 5611}
{"v": 1	"t": 1931266	"P": 1911.0	"F": 5616}
{"v": 1	"t": 1931287	"P": 1912.25	"F": 5629	"C": 44.96	"D": 3144	"sn": 54091779688249	"file": "/data/device_log/data0000.out"}
{"v": 1	"t": 1931307	"P": 1914.75	"F": 5599}
{"v": 1	"t": 1931327	"P": 1923.25	"F": 5616}
{"v": 1	"t": 1931347	"P": 1938.25	"F": 5772}
{"v": 1	"t": 1931368	"P": 1927.0	"F": 5332}
{"v": 1	"t": 1931388	"P": 1936.75	"F": 5682}
{"v": 1	"t": 1931409	"P": 1947.25	"F": 5366}
{"v": 1	"t": 1931429	"P": 1941.5	"F": 5499}
{"v": 1	"t": 1931449	"P": 1948.75	"F": 5516}
{"v": 1	"t": 1931470	"P": 1945.75	"F": 5297}
{"v": 1	"t": 1931490	"P": 1961.75	"F": 5694}
{"v": 1	"t": 1931510	"P": 1957.5	"F": 5688}
{"v": 1	"t": 1931531	"P": 1955.5	"F": 5589}
{"v": 1	"t": 1931551	"P": 1968.0	"F": 5334}
{"v": 1	"t": 1931571	"P": 1956.0	"F": 5391}
{"v": 1	"t": 1931592	"P": 1959.25	"F": 5551}
{"v": 1	"t": 1931612	"P": 1974.5	"F": 5431}
{"v": 1	"t": 1931632	"P": 1971.0	"F": 5656}
{"v": 1	"t": 1931653	"P": 1966.0	"F": 5788}
{"v": 1	"t": 1931673	"P": 1967.25	"F": 5524}
{"v": 1	"t": 1931693	"P": 1970.75	"F": 5585}
{"v": 1	"t": 1931713	"P": 1972.75	"F": 5646}
{"v": 1	"t": 1931734	"P": 1969.0	"F": 5597}
{"v": 1	"t": 1931754	"P": 1972.0	"F": 5709}
{"v": 1	"t": 1931774	"P": 1976.75	"F": 5730}
{"v": 1	"t": 1931795	"P": 1973.75	"F": 5782}
{"v": 1	"t": 1931815	"P": 1987.25	"F": 5748}
{"v": 1	"t": 1931835	"P": 1969.25	"F": 5656}
{"v": 1	"t": 1931856	"P": 1960.75	"F": 5810}
{"v": 1	"t": 1931876	"P": 1967.5	"F": 5385}
{"v": 1	"t": 1931896	"P": 1972.25	"F": 5473}
{"v": 1	"t": 1931917	"P": 1969.75	"F": 5674}
{"v": 1	"t": 1931937	"P": 1979.5	"F": 5616}
{"v": 1	"t": 1931958	"P": 1969.25	"F": 5377}
{"v": 1	"t": 1931978	"P": 1970.75	"F": 5619}
{"v": 1	"t": 1931998	"P": 1960.5	"F": 5681}
{"v": 1	"t": 1932019	"P": 1966.5	"F": 5770}
{"v": 1	"t": 1932039	"P": 1976.25	"F": 5693}
{"v": 1	"t": 1932059	"P": 1960.5	"F": 5773}
{"v": 1	"t": 1932079	"P": 1956.5	"F": 5978}
{"v": 1	"t": 1932100	"P": 1964.75	"F": 5629}
{"v": 1	"t": 1932120	"P": 1956.75	"F": 5786}
{"v": 1	"t": 1932140	"P": 1954.25	"F": 5642}
{"v": 1	"t": 1932161	"P": 1966.5	"F": 5410}
{"v": 1	"t": 1932181	"P": 1963.25	"F": 5560}
{"v": 1	"t": 1932201	"P": 1963.5	"F": 5651}
{"v": 1	"t": 1932222	"P": 1947.0	"F": 5733}
{"v": 1	"t": 1932242	"P": 1931.25	"F": 5608}
{"v": 1	"t": 1932262	"P": 1951.5	"F": 5387}
{"v": 1	"t": 1932283	"P": 1946.25	"F": 5658}
{"v": 1	"t": 1932303	"P": 1950.5	"F": 5732	"C": 44.965	"D": 3144	"sn": 54091779688249	"file": "/data/device_log/data0000.out"}
{"v": 1	"t": 1932323	"P": 1932.5	"F": 5720}
{"v": 1	"t": 1932344	"P": 1940.75	"F": 5894}
{"v": 1	"t": 1932364	"P": 1925.25	"F": 5822}
{"v": 1	"t": 1932384	"P": 1916.0	"F": 5497}
{"v": 1	"t": 1932404	"P": 1914.0	"F": 5690}
{"v": 1	"t": 1932425	"P": 1908.0	"F": 5822}
{"v": 1	"t": 1932445	"P": 1891.0	"F": 5681}
{"v": 1	"t": 1932465	"P": 1886.25	"F": 5625}
{"v": 1	"t": 1932486	"P": 1883.25	"F": 5854}
{"v": 1	"t": 1932506	"P": 1870.25	"F": 5723}
{"v": 1	"t": 1932527	"P": 1851.75	"F": 5608}
{"v": 1	"t": 1932547	"P": 1851.5	"F": 5750}
{"v": 1	"t": 1932567	"P": 1852.75	"F": 5644}
{"v": 1	"t": 1932588	"P": 1838.75	"F": 5851}
{"v": 1	"t": 1932608	"P": 1835.75	"F": 5739}
{"v": 1	"t": 1932628	"P": 1830.75	"F": 5708}
{"v": 1	"t": 1932649	"P": 1816.75	"F": 5536}
{"v": 1	"t": 1932669	"P": 1815.75	"F": 5814}
{"v": 1	"t": 1932690	"P": 1808.0	"F": 5695}
{"v": 1	"t": 1932710	"P": 1816.25	"F": 5862}
{"v": 1	"t": 1932730	"P": 1809.5	"F": 5601}
{"v": 1	"t": 1932751	"P": 1794.5	"F": 5738}
{"v": 1	"t": 1932771	"P": 1807.75	"F": 5666}
{"v": 1	"t": 1932791	"P": 1797.75	"F": 5663}
{"v": 1	"t": 1932812	"P": 1798.5	"F": 5689}
{"v": 1	"t": 1932832	"P": 1791.75	"F": 5617}
{"v": 1	"t": 1932852	"P": 1804.25	"F": 5817}
{"v": 1	"t": 1932873	"P": 1786.25	"F": 5649}
{"v": 1	"t": 1932893	"P": 1786.0	"F": 5834}
{"v": 1	"t": 1932914	"P": 1802.5	"F": 5829}
{"v": 1	"t": 1932934	"P": 1794.75	"F": 5870}
{"v": 1	"t": 1932954	"P": 1793.5	"F": 5788}
{"v": 1	"t": 1932975	"P": 1803.0	"F": 5667}
{"v": 1	"t": 1932995	"P": 1790.25	"F": 5532}
{"v": 1	"t": 1933015	"P": 1790.25	"F": 5774}
{"v": 1	"t": 1933036	"P": 1793.75	"F": 5512}
{"v": 1	"t": 1933056	"P": 1800.0	"F": 5385}
{"v": 1	"t": 1933077	"P": 1789.25	"F": 5733}
{"v": 1	"t": 1933097	"P": 1794.0	"F": 5506}
{"v": 1	"t": 1933118	"P": 1805.0	"F": 5630}
{"v": 1	"t": 1933138	"P": 1805.75	"F": 5586}
{"v": 1	"t": 1933159	"P": 1796.0	"F": 5634}
{"v": 1	"t": 1933179	"P": 1794.75	"F": 5771}
{"v": 1	"t": 1933199	"P": 1801.25	"F": 5553}
{"v": 1	"t": 1933220	"P": 1802.0	"F": 5739}
{"v": 1	"t": 1933240	"P": 1808.5	"F": 5584}
{"v": 1	"t": 1933261	"P": 1818.5	"F": 5648}
{"v": 1	"t": 1933281	"P": 1829.25	"F": 5628}
{"v": 1	"t": 1933302	"P": 1830.0	"F": 5565}
{"v": 1	"t": 1933322	"P": 1841.0	"F": 5871	"C": 44.94	"D": 3144	"sn": 54091779688249	"file": "/data/device_log/data0000.out"}
{"v": 1	"t": 1933342	"P": 1847.25	"F": 5598}
{"v": 1	"t": 1933362	"P": 1853.75	"F": 5271}
{"v": 1	"t": 1933383	"P": 1858.5	"F": 5492}
{"v": 1	"t": 1933403	"P": 1858.0	"F": 5299}
{"v": 1	"t": 1933423	"P": 1875.25	"F": 5623}
{"v": 1	"t": 1933444	"P": 1876.75	"F": 5225}
{"v": 1	"t": 1933464	"P": 1881.5	"F": 5211}
{"v": 1	"t": 1933484	"P": 1889.5	"F": 5348}
{"v": 1	"t": 1933504	"P": 1896.5	"F": 5700}
{"v": 1	"t": 1933525	"P": 1899.75	"F": 5645}
{"v": 1	"t": 1933545	"P": 1902.0	"F": 5491}
{"v": 1	"t": 1933565	"P": 1909.5	"F": 5573}
{"v": 1	"t": 1933586	"P": 1911.75	"F": 5426}
{"v": 1	"t": 1933606	"P": 1922.75	"F": 5727}
{"v": 1	"t": 1933626	"P": 1919.5	"F": 5434}
{"v": 1	"t": 1933646	"P": 1920.5	"F": 5619}
{"v": 1	"t": 1933667	"P": 1932.5	"F": 5578}
{"v": 1	"t": 1933687	"P": 1925.0	"F": 5627}
{"v": 1	"t": 1933707	"P": 1938.5	"F": 5724}
{"v": 1	"t": 1933728	"P": 1941.0	"F": 5759}
{"v": 1	"t": 1933748	"P": 1944.5	"F": 5750}
{"v": 1	"t": 1933768	"P": 1942.75	"F": 5624}
{"v": 1	"t": 1933789	"P": 1945.5	"F": 5642}
{"v": 1	"t": 1933809	"P": 1941.25	"F": 5577}
{"v": 1	"t": 1933829	"P": 1945.75	"F": 5709}
{"v": 1	"t": 1933850	"P": 1951.25	"F": 5698}
{"v": 1	"t": 1933870	"P": 1952.75	"F": 5534}
{"v": 1	"t": 1933890	"P": 1951.75	"F": 5714}
{"v": 1	"t": 1933911	"P": 1949.0	"F": 5468}
{"v": 1	"t": 1933931	"P": 1958.5	"F": 5629}
{"v": 1	"t": 1933951	"P": 1960.5	"F": 5668}
{"v": 1	"t": 1933972	"P": 1948.5	"F": 5706}
{"v": 1	"t": 1933992	"P": 1959.5	"F": 5547}
{"v": 1	"t": 1934012	"P": 1960.25	"F": 5503}
{"v": 1	"t": 1934032	"P": 1960.75	"F": 5602}
{"v": 1	"t": 1934053	"P": 1958.0	"F": 5571}
{"v": 1	"t": 1934073	"P": 1960.25	"F": 5679}
{"v": 1	"t": 1934093	"P": 1958.25	"F": 5530}
{"v": 1	"t": 1934114	"P": 1973.25	"F": 5454}
{"v": 1	"t": 1934134	"P": 1959.0	"F": 5777}
{"v": 1	"t": 1934154	"P": 1961.25	"F": 5522}
{"v": 1	"t": 1934174	"P": 1957.25	"F": 5539}
{"v": 1	"t": 1934195	"P": 1967.0	"F": 5782}
{"v": 1	"t": 1934215	"P": 1967.25	"F": 5644}
{"v": 1	"t": 1934235	"P": 1960.5	"F": 5503}
{"v": 1	"t": 1934256	"P": 1960.75	"F": 5619}
{"v": 1	"t": 1934276	"P": 1960.25	"F": 5574}
{"v": 1	"t": 1934296	"P": 1963.75	"F": 5742}
{"v": 1	"t": 1934316	"P": 1959.5	"F": 5673}
{"v": 1	"t": 1934337	"P": 1966.75	"F": 5783	"C": 44.965	"D": 3144	"sn": 54091779688249	"file": "/data/device_log/data0000.out"}
{"v": 1	"t": 1934358	"P": 1965.0	"F": 5715}
{"v": 1	"t": 1934378	"P": 1967.75	"F": 5598}
{"v": 1	"t": 1934398	"P": 1957.0	"F": 5286}
{"v": 1	"t": 1934419	"P": 1969.5	"F": 5783}
{"v": 1	"t": 1934439	"P": 1951.0	"F": 5662}
{"v": 1	"t": 1934459	"P": 1951.25	"F": 5860}
{"v": 1	"t": 1934480	"P": 1964.5	"F": 5638}
{"v": 1	"t": 1934500	"P": 1963.0	"F": 5886}
{"v": 1	"t": 1934520	"P": 1959.75	"F": 5487}
{"v": 1	"t": 1934540	"P": 1949.75	"F": 5801}
{"v": 1	"t": 1934561	"P": 1959.5	"F": 5852}
{"v": 1	"t": 1934581	"P": 1958.0	"F": 5724}
{"v": 1	"t": 1934601	"P": 1952.75	"F": 5510}
{"v": 1	"t": 1934622	"P": 1951.25	"F": 5583}
{"v": 1	"t": 1934642	"P": 1948.75	"F": 5745}
{"v": 1	"t": 1934662	"P": 1947.75	"F": 5623}
{"v": 1	"t": 1934682	"P": 1949.75	"F": 5415}
{"v": 1	"t": 1934703	"P": 1939.25	"F": 5778}
{"v": 1	"t": 1934723	"P": 1943.5	"F": 5620}
{"v": 1	"t": 1934743	"P": 1930.25	"F": 5158}
{"v": 1	"t": 1934764	"P": 1932.0	"F": 5299}
{"v": 1	"t": 1934784	"P": 1920.0	"F": 5745}
{"v": 1	"t": 1934804	"P": 1905.5	"F": 5739}
{"v": 1	"t": 1934824	"P": 1903.0	"F": 5801}
{"v": 1	"t": 1934845	"P": 1887.0	"F": 5703}
{"v": 1	"t": 1934865	"P": 1881.5	"F": 5771}
{"v": 1	"t": 1934885	"P": 1869.25	"F": 5923}
{"v": 1	"t": 1934906	"P": 1866.25	"F": 5625}
{"v": 1	"t": 1934926	"P": 1854.5	"F": 5886}
{"v": 1	"t": 1934946	"P": 1841.75	"F": 5565}
{"v": 1	"t": 1934967	"P": 1833.75	"F": 5670}
{"v": 1	"t": 1934987	"P": 1828.0	"F": 5801}
{"v": 1	"t": 1935007	"P": 1819.75	"F": 5719}
{"v": 1	"t": 1935028	"P": 1818.5	"F": 5735}
{"v": 1	"t": 1935048	"P": 1809.0	"F": 5446}
{"v": 1	"t": 1935068	"P": 1804.0	"F": 5663}
{"v": 1	"t": 1935088	"P": 1798.25	"F": 5688}
{"v": 1	"t": 1935109	"P": 1796.75	"F": 5570}
{"v": 1	"t": 1935129	"P": 1800.25	"F": 5716}
{"v": 1	"t": 1935149	"P": 1787.0	"F": 5667}
{"v": 1	"t": 1935170	"P": 1789.25	"F": 5476}
{"v": 1	"t": 1935190	"P": 1795.75	"F": 5796}
{"v": 1	"t": 1935210	"P": 1788.25	"F": 5698}
{"v": 1	"t": 1935230	"P": 1795.0	"F": 5689}
{"v": 1	"t": 1935251	"P": 1788.25	"F": 5663}
{"v": 1	"t": 1935271	"P": 1786.5	"F": 5543}
{"v": 1	"t": 1935291	"P": 1786.25	"F": 5445}
{"v": 1	"t": 1935312	"P": 1784.25	"F": 5494}
{"v": 1	"t": 1935332	"P": 1778.25	"F": 5443}
{"v": 1	"t": 1935352	"P": 1783.0	"F": 5712	"C": 44.94	"D": 3144	"sn": 54091779688249	"file": "/data/device_log/data0000.out"}
{"v": 1	"t": 1935372	"P": 1786.75	"F": 5626}
{"v": 1	"t": 1935393	"P": 1778.75	"F": 5681}
{"v": 1	"t": 1935413	"P": 1779.0	"F": 5573}
{"v": 1	"t": 1935433	"P": 1786.75	"F": 5887}
{"v": 1	"t": 1935454	"P": 1784.75	"F": 5380}
{"v": 1	"t": 1935474	"P": 1778.0	"F": 5691}
{"v": 1	"t": 1935495	"P": 1789.25	"F": 5469}
{"v": 1	"t": 1935515	"P": 1796.25	"F": 5804}
{"v": 1	"t": 1935535	"P": 1794.75	"F": 5573}
{"v": 1	"t": 1935556	"P": 1789.0	"F": 5604}
{"v": 1	"t": 1935576	"P": 1809.5	"F": 5619}
{"v": 1	"t": 1935596	"P": 1828.0	"F": 5507}
{"v": 1	"t": 1935616	"P": 1818.25	"F": 5645}
{"v": 1	"t": 1935637	"P": 1825.0	"F": 5615}
{"v": 1	"t": 1935657	"P": 1839.0	"F": 5618}
{"v": 1	"t": 1935677	"P": 1847.25	"F": 5687}
{"v": 1	"t": 1935698	"P": 1860.0	"F": 5605}
{"v": 1	"t": 1935718	"P": 1856.75	"F": 5574}
{"v": 1	"t": 1935738	"P": 1872.5	"F": 5634}
{"v": 1	"t": 1935758	"P": 1870.25	"F": 5653}
{"v": 1	"t": 1935779	"P": 1873.0	"F": 5373}
{"v": 1	"t": 1935799	"P": 1877.5	"F": 5849}
{"v": 1	"t": 1935819	"P": 1885.0	"F": 5583}
{"v": 1	"t": 1935839	"P": 1885.5	"F": 5499}
{"v": 1	"t": 1935860	"P": 1889.0	"F": 5165}
{"v": 1	"t": 1935880	"P": 1887.25	"F": 5577}
{"v": 1	"t": 1935900	"P": 1897.0	"F": 5226}
{"v": 1	"t": 1935921	"P": 1891.5	"F": 5488}
{"v": 1	"t": 1935941	"P": 1913.75	"F": 5477}
{"v": 1	"t": 1935961	"P": 1895.0	"F": 5565}
{"v": 1	"t": 1935982	"P": 1905.25	"F": 5590}
{"v": 1	"t": 1936003	"P": 1913.0	"F": 5693}
{"v": 1	"t": 1936023	"P": 1907.25	"F": 5976}
{"v": 1	"t": 1936043	"P": 1918.5	"F": 5512}
{"v": 1	"t": 1936064	"P": 1919.75	"F": 5670}
{"v": 1	"t": 1936084	"P": 1917.75	"F": 5411}
{"v": 1	"t": 1936104	"P": 1901.75	"F": 5582}
{"v": 1	"t": 1936125	"P": 1924.25	"F": 5661}
{"v": 1	"t": 1936145	"P": 1925.75	"F": 5725}
{"v": 1	"t": 1936165	"P": 1923.25	"F": 5514}
{"v": 1	"t": 1936185	"P": 1931.0	"F": 5809}
{"v": 1	"t": 1936206	"P": 1929.5	"F": 5655}
{"v": 1	"t": 1936226	"P": 1931.75	"F": 5656}
{"v": 1	"t": 1936246	"P": 1937.5	"F": 5834}
{"v": 1	"t": 1936267	"P": 1931.0	"F": 5519}
{"v": 1	"t": 1936287	"P": 1932.0	"F": 5601}
{"v": 1	"t": 1936307	"P": 1929.75	"F": 5570}
{"v": 1	"t": 1936327	"P": 1940.5	"F": 5760}
{"v": 1	"t": 1936348	"P": 1927.5	"F": 5656}
{"v": 1	"t": 1936368	"P": 1937.5	"F": 5615	"C": 44.975	"D": 3144	"sn": 54091779688249	"file": "/data/device_log/data0000.out"}
{"v": 1	"t": 1936388	"P": 1944.25	"F": 5469}
{"v": 1	"t": 1936409	"P": 1941.75	"F": 5451}
{"v": 1	"t": 1936429	"P": 1939.75	"F": 5426}
{"v": 1	"t": 1936449	"P": 1934.25	"F": 5596}
{"v": 1	"t": 1936469	"P": 1948.5	"F": 5490}
{"v": 1	"t": 1936490	"P": 1954.25	"F": 5592}
{"v": 1	"t": 1936510	"P": 1950.0	"F": 5583}
{"v": 1	"t": 1936530	"P": 1943.25	"F": 5493}
{"v": 1	"t": 1936551	"P": 1946.25	"F": 5469}
{"v": 1	"t": 1936571	"P": 1950.25	"F": 5653}
{"v": 1	"t": 1936592	"P": 1956.5	"F": 5338}
{"v": 1	"t": 1936612	"P": 1960.0	"F": 5356}
{"v": 1	"t": 1936633	"P": 1956.25	"F": 5681}
{"v": 1	"t": 1936653	"P": 1957.0	"F": 5597}
{"v": 1	"t": 1936674	"P": 1962.25	"F": 5751}
{"v": 1	"t": 1936694	"P": 1954.75	"F": 5787}
{"v": 1	"t": 1936715	"P": 1953.75	"F": 5571}
{"v": 1	"t": 1936735	"P": 1961.5	"F": 5622}
{"v": 1	"t": 1936756	"P": 1959.0	"F": 5705}
{"v": 1	"t": 1936776	"P": 1972.75	"F": 5787}
{"v": 1	"t": 1936796	"P": 1964.5	"F": 5511}
{"v": 1	"t": 1936817	"P": 1960.0	"F": 5677}
{"v": 1	"t": 1936837	"P": 1970.0	"F": 5698}
{"v": 1	"t": 1936857	"P": 1972.75	"F": 5651}
{"v": 1	"t": 1936878	"P": 1980.0	"F": 5552}
{"v": 1	"t": 1936898	"P": 1968.75	"F": 5352}
{"v": 1	"t": 1936918	"P": 1967.25	"F": 5618}
{"v": 1	"t": 1936938	"P": 1972.25	"F": 5662}
{"v": 1	"t": 1936959	"P": 1969.0	"F": 5651}
{"v": 1	"t": 1936979	"P": 1966.25	"F": 5697}
{"v": 1	"t": 1936999	"P": 1957.25	"F": 5403}
{"v": 1	"t": 1937020	"P": 1971.75	"F": 5642}
{"v": 1	"t": 1937040	"P": 1970.0	"F": 5592}
{"v": 1	"t": 1937060	"P": 1971.25	"F": 5441}
{"v": 1	"t": 1937080	"P": 1951.25	"F": 5543}
{"v": 1	"t": 1937101	"P": 1964.0	"F": 5859}
{"v": 1	"t": 1937121	"P": 1952.5	"F": 5519}
{"v": 1	"t": 1937141	"P": 1947.75	"F": 5769}
{"v": 1	"t": 1937162	"P": 1938.5	"F": 5752}
{"v": 1	"t": 1937182	"P": 1924.25	"F": 5483}
{"v": 1	"t": 1937202	"P": 1912.0	"F": 5805}
{"v": 1	"t": 1937222	"P": 1905.75	"F": 5639}
{"v": 1	"t": 1937243	"P": 1888.0	"F": 5841}
{"v": 1	"t": 1937263	"P": 1881.5	"F": 5633}
{"v": 1	"t": 1937283	"P": 1868.5	"F": 5487}
{"v": 1	"t": 1937304	"P": 1868.75	"F": 5884}
{"v": 1	"t": 1937324	"P": 1856.25	"F": 5570}
{"v": 1	"t": 1937345	"P": 1845.75	"F": 5712}
{"v": 1	"t": 1937365	"P": 1837.0	"F": 5847}
{"v": 1	"t": 1937385	"P": 1831.5	"F": 5493	"C": 44.92	"D": 3144	"sn": 54091779688249	"file": "/data/device_log/data0000.out"}
{"v": 1	"t": 1937405	"P": 1823.0	"F": 5647}
{"v": 1	"t": 1937426	"P": 1813.25	"F": 5644}
{"v": 1	"t": 1937446	"P": 1813.5	"F": 5772}
{"v": 1	"t": 1937466	"P": 1809.25	"F": 5592}
{"v": 1	"t": 1937487	"P": 1793.5	"F": 5504}
{"v": 1	"t": 1937507	"P": 1805.0	"F": 5883}
{"v": 1	"t": 1937527	"P": 1796.0	"F": 5620}
{"v": 1	"t": 1937547	"P": 1801.0	"F": 5665}
{"v": 1	"t": 1937568	"P": 1781.5	"F": 5549}
{"v": 1	"t": 1937588	"P": 1784.25	"F": 5590}
{"v": 1	"t": 1937608	"P": 1790.5	"F": 5432}
{"v": 1	"t": 1937629	"P": 1785.5	"F": 5855}
{"v": 1	"t": 1937649	"P": 1787.5	"F": 5694}
{"v": 1	"t": 1937669	"P": 1783.0	"F": 5591}
{"v": 1	"t": 1937689	"P": 1787.5	"F": 5730}
{"v": 1	"t": 1937710	"P": 1776.0	"F": 5421}
{"v": 1	"t": 1937730	"P": 1785.75	"F": 5769}
{"v": 1	"t": 1937750	"P": 1787.5	"F": 5530}
{"v": 1	"t": 1937771	"P": 1784.0	"F": 5604}
{"v": 1	"t": 1937791	"P": 1783.75	"F": 5524}
{"v": 1	"t": 1937811	"P": 1793.75	"F": 5491}
{"v": 1	"t": 1937832	"P": 1798.0	"F": 5578}
{"v": 1	"t": 1937852	"P": 1785.0	"F": 5603}
{"v": 1	"t": 1937872	"P": 1801.5	"F": 5588}
{"v": 1	"t": 1937893	"P": 1798.25	"F": 5554}
{"v": 1	"t": 1937913	"P": 1793.25	"F": 5574}
{"v": 1	"t": 1937933	"P": 1800.0	"F": 5640}
{"v": 1	"t": 1937954	"P": 1799.0	"F": 5700}
{"v": 1	"t": 1937974	"P": 1803.75	"F": 5438}
{"v": 1	"t": 1937994	"P": 1806.25	"F": 5767}
{"v": 1	"t": 1938015	"P": 1803.25	"F": 5577}
{"v": 1	"t": 1938035	"P": 1821.5	"F": 5710}
{"v": 1	"t": 1938055	"P": 1818.5	"F": 5734}
{"v": 1	"t": 1938075	"P": 1827.5	"F": 5527}
{"v": 1	"t": 1938096	"P": 1832.25	"F": 5628}
{"v": 1	"t": 1938116	"P": 1846.0	"F": 5653}
{"v": 1	"t": 1938136	"P": 1851.25	"F": 5595}
{"v": 1	"t": 1938157	"P": 1859.5	"F": 5311}
{"v": 1	"t": 1938177	"P": 1860.25	"F": 5579}
{"v": 1	"t": 1938197	"P": 1871.0	"F": 5615}
{"v": 1	"t": 1938217	"P": 1871.5	"F": 5579}
{"v": 1	"t": 1938238	"P": 1878.25	"F": 5703}
{"v": 1	"t": 1938258	"P": 1885.0	"F": 5710}
{"v": 1	"t": 1938278	"P": 1892.0	"F": 5502}
{"v": 1	"t": 1938299	"P": 1889.75	"F": 5684}
{"v": 1	"t": 1938319	"P": 1900.75	"F": 5713}
{"v": 1	"t": 1938339	"P": 1899.5	"F": 5702}
{"v": 1	"t": 1938359	"P": 1897.75	"F": 5825}
{"v": 1	"t": 1938380	"P": 1913.75	"F": 5707}
{"v": 1	"t": 1938400	"P": 1909.75	"F": 5655	"C": 44.935	"D": 3144	"sn": 54091779688249	"file": "/data/device_log/data0000.out"}
{"v": 1	"t": 1938421	"P": 1906.75	"F": 5690}
{"v": 1	"t": 1938441	"P": 1920.25	"F": 5632}
{"v": 1	"t": 1938461	"P": 1923.5	"F": 5805}
{"v": 1	"t": 1938481	"P": 1931.5	"F": 5695}
{"v": 1	"t": 1938502	"P": 1931.5	"F": 5700}
{"v": 1	"t": 1938522	"P": 1934.5	"F": 5543}
{"v": 1	"t": 1938542	"P": 1939.0	"F": 5449}
{"v": 1	"t": 1938563	"P": 1947.25	"F": 5747}
{"v": 1	"t": 1938583	"P": 1945.0	"F": 5678}
{"v": 1	"t": 1938603	"P": 1940.5	"F": 5537}
{"v": 1	"t": 1938623	"P": 1948.25	"F": 5615}
{"v": 1	"t": 1938644	"P": 1952.75	"F": 5830}
{"v": 1	"t": 1938664	"P": 1949.0	"F": 5531}
{"v": 1	"t": 1938684	"P": 1955.25	"F": 5659}
{"v": 1	"t": 1938705	"P": 1966.0	"F": 5716}
{"v": 1	"t": 1938725	"P": 1948.5	"F": 5614}
{"v": 1	"t": 1938745	"P": 1958.25	"F": 5747}
{"v": 1	"t": 1938765	"P": 1959.5	"F": 5217}
{"v": 1	"t": 1938786	"P": 1968.75	"F": 5761}
{"v": 1	"t": 1938806	"P": 1966.75	"F": 5660}
{"v": 1	"t": 1938826	"P": 1970.25	"F": 5898}
{"v": 1	"t": 1938847	"P": 1964.75	"F": 5612}
{"v": 1	"t": 1938867	"P": 1965.75	"F": 5510}
{"v": 1	"t": 1938887	"P": 1974.75	"F": 5630}
{"v": 1	"t": 1938907	"P": 1967.75	"F": 5477}
{"v": 1	"t": 1938928	"P": 1976.0	"F": 5511}
{"v": 1	"t": 1938948	"P": 1961.75	"F": 5439}
{"v": 1	"t": 1938969	"P": 1977.0	"F": 5655}
{"v": 1	"t": 1938989	"P": 1976.0	"F": 5666}
{"v": 1	"t": 1939009	"P": 1973.75	"F": 5691}
{"v": 1	"t": 1939030	"P": 1976.5	"F": 5592}
{"v": 1	"t": 1939050	"P": 1979.75	"F": 5689}
{"v": 1	"t": 1939070	"P": 1975.5	"F": 5667}
{"v": 1	"t": 1939091	"P": 1977.25	"F": 5708}
{"v": 1	"t": 1939111	"P": 1987.0	"F": 5606}
{"v": 1	"t": 1939131	"P": 1976.5	"F": 5615}
{"v": 1	"t": 1939151	"P": 1977.25	"F": 5655}
{"v": 1	"t": 1939172	"P": 1978.0	"F": 5689}
{"v": 1	"t": 1939192	"P": 1979.75	"F": 5695}
{"v": 1	"t": 1939212	"P": 1975.25	"F": 5664}
{"v": 1	"t": 1939233	"P": 1969.0	"F": 5662}
{"v": 1	"t": 1939253	"P": 1976.25	"F": 5669}
{"v": 1	"t": 1939273	"P": 1970.75	"F": 5606}
{"v": 1	"t": 1939293	"P": 1978.25	"F": 5190}
{"v": 1	"t": 1939314	"P": 1960.25	"F": 5481}
{"v": 1	"t": 1939334	"P": 1969.0	"F": 5718}
{"v": 1	"t": 1939354	"P": 1972.5	"F": 5737}
{"v": 1	"t": 1939375	"P": 1965.0	"F": 5688}
{"v": 1	"t": 1939395	"P": 1960.5	"F": 5220}
{"v": 1	"t": 1939415	"P": 1956.25	"F": 5525	"C": 44.915	"D": 3144	"sn": 54091779688249	"file": "/data/device_log/data0000.out"}
{"v": 1	"t": 1939435	"P": 1951.25	"F": 5658}
{"v": 1	"t": 1939456	"P": 1948.5	"F": 5399}
{"v": 1	"t": 1939476	"P": 1948.0	"F": 5530}
{"v": 1	"t": 1939496	"P": 1934.25	"F": 5802}
{"v": 1	"t": 1939517	"P": 1933.25	"F": 5734}
{"v": 1	"t": 1939537	"P": 1919.75	"F": 5705}
{"v": 1	"t": 1939558	"P": 1904.75	"F": 5613}
{"v": 1	"t": 1939578	"P": 1898.0	"F": 5697}
{"v": 1	"t": 1939598	"P": 1882.0	"F": 5899}
{"v": 1	"t": 1939619	"P": 1877.25	"F": 5790}
{"v": 1	"t": 1939639	"P": 1865.5	"F": 5595}
{"v": 1	"t": 1939659	"P": 1856.25	"F": 5502}
{"v": 1	"t": 1939679	"P": 1852.75	"F": 5601}
{"v": 1	"t": 1939700	"P": 1848.5	"F": 5542}
{"v": 1	"t": 1939720	"P": 1839.25	"F": 5751}
{"v": 1	"t": 1939740	"P": 1824.0	"F": 5883}
{"v": 1	"t": 1939760	"P": 1817.25	"F": 5840}
{"v": 1	"t": 1939781	"P": 1822.0	"F": 5604}
{"v": 1	"t": 1939801	"P": 1818.75	"F": 5633}
{"v": 1	"t": 1939821	"P": 1808.75	"F": 5896}
{"v": 1	"t": 1939842	"P": 1795.75	"F": 5574}
{"v": 1	"t": 1939862	"P": 1804.0	"F": 5451}
{"v": 1	"t": 1939882	"P": 1797.25	"F": 5490}
{"v": 1	"t": 1939903	"P": 1797.25	"F": 5810}
{"v": 1	"t": 1939923	"P": 1798.25	"F": 5604}
{"v": 1	"t": 1939943	"P": 1787.5	"F": 5501}
{"v": 1	"t": 1939963	"P": 1804.75	"F": 5639}
{"v": 1	"t": 1939984	"P": 1796.25	"F": 5772}
{"v": 1	"t": 1940004	"P": 1790.25	"F": 5611}
{"v": 1	"t": 1940024	"P": 1782.5	"F": 5516}
{"v": 1	"t": 1940045	"P": 1803.75	"F": 5698}
{"v": 1	"t": 1940065	"P": 1799.75	"F": 5279}
{"v": 1	"t": 1940086	"P": 1801.25	"F": 5740}
{"v": 1	"t": 1940106	"P": 1808.75	"F": 5693}
{"v": 1	"t": 1940127	"P": 1793.5	"F": 5566}
{"v": 1	"t": 1940147	"P": 1800.5	"F": 5595}
{"v": 1	"t": 1940167	"P": 1792.75	"F": 5745}
{"v": 1	"t": 1940188	"P": 1801.75	"F": 5735}
{"v": 1	"t": 1940208	"P": 1796.25	"F": 5754}
{"v": 1	"t": 1940229	"P": 1809.25	"F": 5813}
{"v": 1	"t": 1940249	"P": 1798.75	"F": 5661}
{"v": 1	"t": 1940270	"P": 1810.5	"F": 5473}
{"v": 1	"t": 1940290	"P": 1807.0	"F": 5823}
{"v": 1	"t": 1940311	"P": 1805.0	"F": 5696}
{"v": 1	"t": 1940331	"P": 1813.75	"F": 5680}
{"v": 1	"t": 1940351	"P": 1811.5	"F": 5665}
{"v": 1	"t": 1940372	"P": 1817.75	"F": 5413}
{"v": 1	"t": 1940392	"P": 1818.75	"F": 5528}
{"v": 1	"t": 1940412	"P": 1836.75	"F": 5523}
{"v": 1	"t": 1940433	"P": 1836.25	"F": 5637	"C": 44.925	"D": 3144	"sn": 54091779688249	"file": "/data/device_log/data0000.out"}
{"v": 1	"t": 1940453	"P": 1838.25	"F": 5405}
{"v": 1	"t": 1940473	"P": 1849.0	"F": 5766}
{"v": 1	"t": 1940493	"P": 1857.25	"F": 5615}
{"v": 1	"t": 1940514	"P": 1867.75	"F": 5880}
{"v": 1	"t": 1940534	"P": 1878.0	"F": 5626}
{"v": 1	"t": 1940554	"P": 1875.25	"F": 5673}
{"v": 1	"t": 1940575	"P": 1882.25	"F": 5700}
{"v": 1	"t": 1940595	"P": 1882.75	"F": 5483}
{"v": 1	"t": 1940615	"P": 1895.5	"F": 5337}
{"v": 1	"t": 1940635	"P": 1895.5	"F": 5624}
{"v": 1	"t": 1940656	"P": 1906.5	"F": 5628}
{"v": 1	"t": 1940676	"P": 1909.25	"F": 5269}
{"v": 1	"t": 1940696	"P": 1917.75	"F": 5560}
{"v": 1	"t": 1940717	"P": 1911.75	"F": 5590}
{"v": 1	"t": 1940737	"P": 1913.0	"F": 5641}
{"v": 1	"t": 1940757	"P": 1915.0	"F": 5615}
{"v": 1	"t": 1940777	"P": 1930.0	"F": 5862}
{"v": 1	"t": 1940798	"P": 1929.25	"F": 5517}
{"v": 1	"t": 1940818	"P": 1932.5	"F": 5707}
{"v": 1	"t": 1940838	"P": 1934.75	"F": 5557}
{"v": 1	"t": 1940859	"P": 1934.75	"F": 5467}
{"v": 1	"t": 1940879	"P": 1945.75	"F": 5583}
{"v": 1	"t": 1940900	"P": 1945.0	"F": 5490}
{"v": 1	"t": 1940920	"P": 1944.25	"F": 5455}
{"v": 1	"t": 1940940	"P": 1948.5	"F": 5650}
{"v": 1	"t": 1940961	"P": 1950.25	"F": 5383}
{"v": 1	"t": 1940981	"P": 1953.75	"F": 5505}
{"v": 1	"t": 1941001	"P": 1951.0	"F": 5587}
{"v": 1	"t": 1941021	"P": 1960.25	"F": 5861}
{"v": 1	"t": 1941042	"P": 1958.25	"F": 5377}
{"v": 1	"t": 1941062	"P": 1968.5	"F": 5771}
{"v": 1	"t": 1941082	"P": 1965.75	"F": 5579}
{"v": 1	"t": 1941102	"P": 1961.25	"F": 5654}
{"v": 1	"t": 1941123	"P": 1963.5	"F": 5810}
{"v": 1	"t": 1941143	"P": 1962.25	"F": 5803}
{"v": 1	"t": 1941163	"P": 1970.25	"F": 5603}
{"v": 1	"t": 1941184	"P": 1964.5	"F": 5616}
{"v": 1	"t": 1941204	"P": 1965.0	"F": 5718}
{"v": 1	"t": 1941224	"P": 1969.25	"F": 5548}
{"v": 1	"t": 1941244	"P": 1974.25	"F": 5746}
{"v": 1	"t": 1941265	"P": 1978.0	"F": 5599}
{"v": 1	"t": 1941285	"P": 1970.75	"F": 5544}
{"v": 1	"t": 1941305	"P": 1973.5	"F": 5665}
{"v": 1	"t": 1941326	"P": 1975.25	"F": 5651}
{"v": 1	"t": 1941346	"P": 1970.5	"F": 5629}
{"v": 1	"t": 1941366	"P": 1968.5	"F": 5696}
{"v": 1	"t": 1941386	"P": 1963.5	"F": 5509}
{"v": 1	"t": 1941407	"P": 1973.75	"F": 5678}
{"v": 1	"t": 1941428	"P": 1966.75	"F": 5389}
{"v": 1	"t": 1941448	"P": 1972.0	"F": 5704	"C": 44.92	"D": 3144	"sn": 54091779688249	"file": "/data/device_log/data0000.out"}
{"v": 1	"t": 1941468	"P": 1968.5	"F": 5648}
{"v": 1	"t": 1941488	"P": 1975.75	"F": 5621}
{"v": 1	"t": 1941509	"P": 1968.25	"F": 5712}
{"v": 1	"t": 1941529	"P": 1969.25	"F": 5548}
{"v": 1	"t": 1941549	"P": 1952.75	"F": 5630}
{"v": 1	"t": 1941570	"P": 1973.0	"F": 5719}
{"v": 1	"t": 1941590	"P": 1960.0	"F": 5775}
{"v": 1	"t": 1941610	"P": 1968.75	"F": 5472}
{"v": 1	"t": 1941630	"P": 1959.75	"F": 5777}
{"v": 1	"t": 1941651	"P": 1963.0	"F": 5736}
{"v": 1	"t": 1941671	"P": 1966.25	"F": 5536}
{"v": 1	"t": 1941691	"P": 1959.75	"F": 5800}
{"v": 1	"t": 1941712	"P": 1947.5	"F": 5999}
{"v": 1	"t": 1941732	"P": 1946.5	"F": 5859}
{"v": 1	"t": 1941752	"P": 1942.25	"F": 5646}
{"v": 1	"t": 1941772	"P": 1934.0	"F": 5522}
{"v": 1	"t": 1941793	"P": 1923.75	"F": 5299}
{"v": 1	"t": 1941813	"P": 1907.5	"F": 5802}
{"v": 1	"t": 1941833	"P": 1905.25	"F": 5868}
{"v": 1	"t": 1941854	"P": 1897.5	"F": 5675}
{"v": 1	"t": 1941874	"P": 1886.75	"F": 6007}
{"v": 1	"t": 1941894	"P": 1868.0	"F": 5782}
{"v": 1	"t": 1941915	"P": 1862.25	"F": 5877}
{"v": 1	"t": 1941935	"P": 1858.75	"F": 5810}
{"v": 1	"t": 1941955	"P": 1847.5	"F": 5940}
{"v": 1	"t": 1941976	"P": 1836.25	"F": 5444}
{"v": 1	"t": 1941996	"P": 1839.25	"F": 5604}
{"v": 1	"t": 1942016	"P": 1826.75	"F": 5679}
{"v": 1	"t": 1942037	"P": 1819.25	"F": 5720}
{"v": 1	"t": 1942057	"P": 1809.75	"F": 5744}
{"v": 1	"t": 1942077	"P": 1817.0	"F": 5776}
{"v": 1	"t": 1942097	"P": 1797.25	"F": 5789}
{"v": 1	"t": 1942118	"P": 1798.75	"F": 5849}
{"v": 1	"t": 1942138	"P": 1794.25	"F": 5653}
{"v": 1	"t": 1942158	"P": 1794.25	"F": 5823}
{"v": 1	"t": 1942179	"P": 1786.25	"F": 5755}
{"v": 1	"t": 1942199	"P": 1788.0	"F": 5593}
{"v": 1	"t": 1942219	"P": 1781.25	"F": 5715}
{"v": 1	"t": 1942239	"P": 1787.75	"F": 5658}
{"v": 1	"t": 1942260	"P": 1790.75	"F": 5637}
{"v": 1	"t": 1942280	"P": 1788.75	"F": 5589}
{"v": 1	"t": 1942300	"P": 1781.0	"F": 5523}
{"v": 1	"t": 1942321	"P": 1785.5	"F": 5616}
{"v": 1	"t": 1942341	"P": 1786.75	"F": 5491}
{"v": 1	"t": 1942361	"P": 1788.75	"F": 5869}
{"v": 1	"t": 1942381	"P": 1779.25	"F": 5657}
{"v": 1	"t": 1942402	"P": 1789.0	"F": 5761}
{"v": 1	"t": 1942422	"P": 1791.75	"F": 5557}
{"v": 1	"t": 1942442	"P": 1790.25	"F": 5468}
{"v": 1	"t": 1942463	"P": 1793.5	"F": 5455	"C": 44.94	"D": 3144	"sn": 54091779688249	"file": "/data/device_log/data0000.out"}
{"v": 1	"t": 1942483	"P": 1789.5	"F": 5869}
{"v": 1	"t": 1942503	"P": 1798.25	"F": 5632}
{"v": 1	"t": 1942524	"P": 1808.0	"F": 5800}
{"v": 1	"t": 1942544	"P": 1809.5	"F": 5742}
{"v": 1	"t": 1942564	"P": 1805.75	"F": 5610}
{"v": 1	"t": 1942585	"P": 1813.25	"F": 5264}
{"v": 1	"t": 1942605	"P": 1816.75	"F": 5497}
{"v": 1	"t": 1942625	"P": 1839.0	"F": 5589}
{"v": 1	"t": 1942645	"P": 1830.0	"F": 5754}
{"v": 1	"t": 1942666	"P": 1843.5	"F": 5617}
{"v": 1	"t": 1942686	"P": 1842.75	"F": 5494}
{"v": 1	"t": 1942706	"P": 1865.5	"F": 5443}
{"v": 1	"t": 1942727	"P": 1859.0	"F": 5653}
{"v": 1	"t": 1942747	"P": 1860.0	"F": 5644}
{"v": 1	"t": 1942767	"P": 1873.75	"F": 5747}
{"v": 1	"t": 1942787	"P": 1873.0	"F": 5405}
{"v": 1	"t": 1942808	"P": 1884.75	"F": 5568}
{"v": 1	"t": 1942828	"P": 1889.25	"F": 5656}
{"v": 1	"t": 1942848	"P": 1898.5	"F": 5764}
{"v": 1	"t": 1942869	"P": 1909.25	"F": 5597}
{"v": 1	"t": 1942889	"P": 1909.25	"F": 5568}
{"v": 1	"t": 1942909	"P": 1909.75	"F": 5496}
{"v": 1	"t": 1942929	"P": 1912.5	"F": 5700}
{"v": 1	"t": 1942950	"P": 1923.25	"F": 5531}
{"v": 1	"t": 1942970	"P": 1922.25	"F": 5384}
{"v": 1	"t": 1942990	"P": 1923.25	"F": 5527}
{"v": 1	"t": 1943011	"P": 1927.25	"F": 5634}
{"v": 1	"t": 1943031	"P": 1941.0	"F": 5588}
{"v": 1	"t": 1943052	"P": 1927.75	"F": 5648}
{"v": 1	"t": 1943072	"P": 1937.75	"F": 5794}
{"v": 1	"t": 1943092	"P": 1941.5	"F": 5450}
{"v": 1	"t": 1943113	"P": 1945.75	"F": 5786}
{"v": 1	"t": 1943133	"P": 1947.5	"F": 5848}
{"v": 1	"t": 1943153	"P": 1936.75	"F": 5527}
{"v": 1	"t": 1943173	"P": 1955.0	"F": 5742}
{"v": 1	"t": 1943194	"P": 1948.25	"F": 5582}
{"v": 1	"t": 1943214	"P": 1958.0	"F": 5520}
{"v": 1	"t": 1943234	"P": 1953.5	"F": 5547}
{"v": 1	"t": 1943255	"P": 1951.25	"F": 5539}
{"v": 1	"t": 1943275	"P": 1961.0	"F": 5684}
{"v": 1	"t": 1943295	"P": 1959.5	"F": 5619}
{"v": 1	"t": 1943315	"P": 1953.5	"F": 5603}
{"v": 1	"t": 1943336	"P": 1967.75	"F": 5666}
{"v": 1	"t": 1943356	"P": 1961.75	"F": 5718}
{"v": 1	"t": 1943376	"P": 1964.0	"F": 5602}
{"v": 1	"t": 1943396	"P": 1961.5	"F": 5835}
{"v": 1	"t": 1943417	"P": 1966.0	"F": 5606}
{"v": 1	"t": 1943437	"P": 1962.5	"F": 5570}
{"v": 1	"t": 1943457	"P": 1972.25	"F": 5544}
{"v": 1	"t": 1943478	"P": 1966.5	"F": 5627	"C": 44.935	"D": 3144	"sn": 54091779688249	"file": "/data/device_log/data0000.out"}
{"v": 1	"t": 1943498	"P": 1963.25	"F": 5505}
{"v": 1	"t": 1943518	"P": 1958.0	"F": 5592}
{"v": 1	"t": 1943538	"P": 1965.75	"F": 5775}
{"v": 1	"t": 1943559	"P": 1970.0	"F": 5631}
{"v": 1	"t": 1943579	"P": 1960.25	"F": 5692}
{"v": 1	"t": 1943600	"P": 1967.25	"F": 5452}
{"v": 1	"t": 1943620	"P": 1958.25	"F": 5706}
{"v": 1	"t": 1943641	"P": 1962.5	"F": 5627}
{"v": 1	"t": 1943661	"P": 1968.75	"F": 5734}
{"v": 1	"t": 1943682	"P": 1959.5	"F": 5774}
{"v": 1	"t": 1943702	"P": 1961.25	"F": 5883}
{"v": 1	"t": 1943723	"P": 1965.0	"F": 5757}
{"v": 1	"t": 1943743	"P": 1949.5	"F": 5647}
{"v": 1	"t": 1943764	"P": 1973.5	"F": 5918}
{"v": 1	"t": 1943784	"P": 1961.5	"F": 5897}
{"v": 1	"t": 1943804	"P": 1960.0	"F": 5683}
{"v": 1	"t": 1943825	"P": 1965.5	"F": 5926}
{"v": 1	"t": 1943845	"P": 1962.75	"F": 5706}
{"v": 1	"t": 1943865	"P": 1951.75	"F": 5472}
{"v": 1	"t": 1943885	"P": 1954.75	"F": 5433}
{"v": 1	"t": 1943906	"P": 1962.0	"F": 5682}
{"v": 1	"t": 1943926	"P": 1955.75	"F": 5645}
{"v": 1	"t": 1943946	"P": 1947.0	"F": 5545}
{"v": 1	"t": 1943967	"P": 1943.75	"F": 5789}
{"v": 1	"t": 1943987	"P": 1946.0	"F": 5607}
{"v": 1	"t": 1944007	"P": 1943.0	"F": 5687}
{"v": 1	"t": 1944027	"P": 1938.25	"F": 5432}
{"v": 1	"t": 1944048	"P": 1936.75	"F": 5798}
{"v": 1	"t": 1944068	"P": 1922.25	"F": 5562}
{"v": 1	"t": 1944088	"P": 1925.5	"F": 5706}
{"v": 1	"t": 1944109	"P": 1915.5	"F": 5774}
{"v": 1	"t": 1944129	"P": 1912.75	"F": 5855}
{"v": 1	"t": 1944149	"P": 1887.5	"F": 5688}
{"v": 1	"t": 1944169	"P": 1884.25	"F": 5851}
{"v": 1	"t": 1944190	"P": 1870.25	"F": 5554}
{"v": 1	"t": 1944210	"P": 1868.25	"F": 5790}
{"v": 1	"t": 1944230	"P": 1849.0	"F": 5903}
{"v": 1	"t": 1944251	"P": 1850.0	"F": 5917}
{"v": 1	"t": 1944271	"P": 1844.5	"F": 5722}
{"v": 1	"t": 1944291	"P": 1837.0	"F": 5742}
{"v": 1	"t": 1944312	"P": 1829.5	"F": 5836}
{"v": 1	"t": 1944332	"P": 1830.5	"F": 5770}
{"v": 1	"t": 1944353	"P": 1812.25	"F": 5349}
{"v": 1	"t": 1944373	"P": 1807.75	"F": 5746}
{"v": 1	"t": 1944393	"P": 1794.5	"F": 5557}
{"v": 1	"t": 1944413	"P": 1804.5	"F": 5722}
{"v": 1	"t": 1944434	"P": 1801.5	"F": 5676}
{"v": 1	"t": 1944454	"P": 1788.75	"F": 5650}
{"v": 1	"t": 1944474	"P": 1791.25	"F": 5646}
{"v": 1	"t": 1944495	"P": 1797.25	"F": 5507	"C": 44.9	"D": 3144	"sn": 54091779688249	"file": "/data/device_log/data0000.out"}
{"v": 1	"t": 1944515	"P": 1790.25	"F": 5639}
{"v": 1	"t": 1944535	"P": 1787.5	"F": 5689}
{"v": 1	"t": 1944555	"P": 1788.75	"F": 5590}
{"v": 1	"t": 1944576	"P": 1784.5	"F": 5870}
{"v": 1	"t": 1944596	"P": 1790.5	"F": 5453}
{"v": 1	"t": 1944616	"P": 1790.5	"F": 5853}
{"v": 1	"t": 1944636	"P": 1792.5	"F": 5297}
{"v": 1	"t": 1944657	"P": 1782.25	"F": 5731}
{"v": 1	"t": 1944677	"P": 1791.25	"F": 5720}
{"v": 1	"t": 1944697	"P": 1787.75	"F": 5619}
{"v": 1	"t": 1944718	"P": 1797.75	"F": 5699}
{"v": 1	"t": 1944738	"P": 1790.0	"F": 5806}
{"v": 1	"t": 1944758	"P": 1793.25	"F": 5622}
{"v": 1	"t": 1944778	"P": 1788.5	"F": 5585}
{"v": 1	"t": 1944799	"P": 1797.5	"F": 5603}
{"v": 1	"t": 1944819	"P": 1795.75	"F": 5669}
{"v": 1	"t": 1944840	"P": 1800.25	"F": 5683}
{"v": 1	"t": 1944860	"P": 1805.25	"F": 5465}
{"v": 1	"t": 1944881	"P": 1807.5	"F": 5497}
{"v": 1	"t": 1944901	"P": 1816.25	"F": 5466}
{"v": 1	"t": 1944921	"P": 1825.0	"F": 5478}
{"v": 1	"t": 1944942	"P": 1833.75	"F": 5413}
{"v": 1	"t": 1944962	"P": 1830.75	"F": 5670}
{"v": 1	"t": 1944982	"P": 1849.0	"F": 5633}
{"v": 1	"t": 1945002	"P": 1851.5	"F": 5683}
{"v": 1	"t": 1945023	"P": 1855.0	"F": 5342}
{"v": 1	"t": 1945043	"P": 1858.25	"F": 5322}
{"v": 1	"t": 1945063	"P": 1867.25	"F": 5630}
{"v": 1	"t": 1945084	"P": 1865.5	"F": 5713}
{"v": 1	"t": 1945104	"P": 1880.5	"F": 5537}
{"v": 1	"t": 1945124	"P": 1881.5	"F": 5599}
{"v": 1	"t": 1945144	"P": 1886.0	"F": 5530}
{"v": 1	"t": 1945165	"P": 1906.0	"F": 5537}
{"v": 1	"t": 1945185	"P": 1898.25	"F": 5759}
{"v": 1	"t": 1945205	"P": 1901.75	"F": 5682}
{"v": 1	"t": 1945226	"P": 1910.0	"F": 5379}
{"v": 1	"t": 1945246	"P": 1912.5	"F": 5290}
{"v": 1	"t": 1945266	"P": 1919.5	"F": 5550}
{"v": 1	"t": 1945286	"P": 1926.25	"F": 5721}
{"v": 1	"t": 1945307	"P": 1928.5	"F": 5652}
{"v": 1	"t": 1945327	"P": 1932.5	"F": 5474}
{"v": 1	"t": 1945347	"P": 1932.0	"F": 5906}
{"v": 1	"t": 1945367	"P": 1950.25	"F": 5703}
{"v": 1	"t": 1945388	"P": 1950.25	"F": 5674}
{"v": 1	"t": 1945408	"P": 1948.75	"F": 5738}
{"v": 1	"t": 1945429	"P": 1958.0	"F": 5509}
{"v": 1	"t": 1945449	"P": 1960.5	"F": 5699}
{"v": 1	"t": 1945469	"P": 1954.25	"F": 5491}
{"v": 1	"t": 1945490	"P": 1971.75	"F": 5438}
{"v": 1	"t": 1945510	"P": 1966.0	"F": 5643	"C": 44.9	"D": 3144	"sn": 54091779688249	"file": "/data/device_log/data0000.out"}
{"v": 1	"t": 1945531	"P": 1966.75	"F": 5491}
{"v": 1	"t": 1945551	"P": 1976.75	"F": 5728}
{"v": 1	"t": 1945571	"P": 1969.0	"F": 5540}
{"v": 1	"t": 1945592	"P": 1975.5	"F": 5828}
{"v": 1	"t": 1945612	"P": 1977.0	"F": 5633}
{"v": 1	"t": 1945632	"P": 1980.75	"F": 5449}
{"v": 1	"t": 1945653	"P": 1978.5	"F": 5781}
{"v": 1	"t": 1945673	"P": 1987.75	"F": 5546}
{"v": 1	"t": 1945693	"P": 1978.0	"F": 5774}
{"v": 1	"t": 1945714	"P": 1974.75	"F": 5718}
{"v": 1	"t": 1945734	"P": 1979.0	"F": 5619}
{"v": 1	"t": 1945755	"P": 1980.0	"F": 5783}
{"v": 1	"t": 1945775	"P": 1985.75	"F": 5643}
{"v": 1	"t": 1945795	"P": 1973.5	"F": 5648}
{"v": 1	"t": 1945816	"P": 1978.0	"F": 5636}
{"v": 1	"t": 1945836	"P": 1979.0	"F": 5630}
{"v": 1	"t": 1945856	"P": 1971.25	"F": 5613}
{"v": 1	"t": 1945877	"P": 1971.0	"F": 5481}
{"v": 1	"t": 1945897	"P": 1978.75	"F": 5551}
{"v": 1	"t": 1945918	"P": 1977.75	"F": 5766}
{"v": 1	"t": 1945938	"P": 1978.0	"F": 5633}
{"v": 1	"t": 1945958	"P": 1966.0	"F": 5629}
{"v": 1	"t": 1945979	"P": 1984.75	"F": 5661}
{"v": 1	"t": 1945999	"P": 1965.0	"F": 5837}
{"v": 1	"t": 1946019	"P": 1979.25	"F": 5843}
{"v": 1	"t": 1946040	"P": 1962.25	"F": 5698}
{"v": 1	"t": 1946060	"P": 1966.25	"F": 5883}
{"v": 1	"t": 1946081	"P": 1974.5	"F": 5579}
{"v": 1	"t": 1946101	"P": 1967.0	"F": 5815}
{"v": 1	"t": 1946121	"P": 1962.0	"F": 5665}
{"v": 1	"t": 1946142	"P": 1958.0	"F": 5565}
{"v": 1	"t": 1946162	"P": 1963.5	"F": 5576}
{"v": 1	"t": 1946183	"P": 1944.75	"F": 5827}
{"v": 1	"t": 1946203	"P": 1953.75	"F": 5643}
{"v": 1	"t": 1946223	"P": 1942.75	"F": 5249}
{"v": 1	"t": 1946244	"P": 1939.0	"F": 5838}
{"v": 1	"t": 1946264	"P": 1928.75	"F": 5750}
{"v": 1	"t": 1946284	"P": 1913.5	"F": 5549}
{"v": 1	"t": 1946305	"P": 1905.5	"F": 5497}
{"v": 1	"t": 1946325	"P": 1897.5	"F": 5768}
{"v": 1	"t": 1946346	"P": 1885.0	"F": 5763}
{"v": 1	"t": 1946366	"P": 1870.75	"F": 5614}
{"v": 1	"t": 1946386	"P": 1870.5	"F": 5699}
{"v": 1	"t": 1946407	"P": 1853.25	"F": 5802}
{"v": 1	"t": 1946427	"P": 1851.0	"F": 5639}
{"v": 1	"t": 1946447	"P": 1848.0	"F": 5875}
{"v": 1	"t": 1946468	"P": 1834.0	"F": 5831}
{"v": 1	"t": 1946488	"P": 1824.5	"F": 5698}
{"v": 1	"t": 1946508	"P": 1820.0	"F": 5752}
{"v": 1	"t": 1946529	"P": 1813.25	"F": 5704	"C": 44.93	"D": 3144	"sn": 54091779688249	"file": "/data/device_log/data0000.out"}
{"v": 1	"t": 1946549	"P": 1811.5	"F": 5610}
{"v": 1	"t": 1946570	"P": 1806.75	"F": 5784}
{"v": 1	"t": 1946590	"P": 1804.0	"F": 5628}
{"v": 1	"t": 1946610	"P": 1800.25	"F": 5359}
{"v": 1	"t": 1946631	"P": 1791.0	"F": 5562}
{"v": 1	"t": 1946651	"P": 1798.75	"F": 5776}
{"v": 1	"t": 1946671	"P": 1790.0	"F": 5632}
{"v": 1	"t": 1946692	"P": 1791.0	"F": 5590}
{"v": 1	"t": 1946712	"P": 1794.5	"F": 5835}
{"v": 1	"t": 1946733	"P": 1789.0	"F": 5666}
{"v": 1	"t": 1946753	"P": 1792.0	"F": 5641}
{"v": 1	"t": 1946773	"P": 1786.5	"F": 5654}
{"v": 1	"t": 1946794	"P": 1778.5	"F": 5553}
{"v": 1	"t": 1946815	"P": 1791.75	"F": 5706}
{"v": 1	"t": 1946835	"P": 1785.75	"F": 5410}
{"v": 1	"t": 1946855	"P": 1783.25	"F": 5711}
{"v": 1	"t": 1946876	"P": 1782.75	"F": 5518}
{"v": 1	"t": 1946896	"P": 1791.75	"F": 5652}
{"v": 1	"t": 1946916	"P": 1792.0	"F": 5681}
{"v": 1	"t": 1946937	"P": 1797.75	"F": 5516}
{"v": 1	"t": 1946957	"P": 1786.5	"F": 5707}
{"v": 1	"t": 1946977	"P": 1796.5	"F": 5394}
{"v": 1	"t": 1946997	"P": 1800.5	"F": 5724}
{"v": 1	"t": 1947018	"P": 1805.5	"F": 5820}
{"v": 1	"t": 1947038	"P": 1806.25	"F": 5404}
{"v": 1	"t": 1947058	"P": 1813.25	"F": 5707}
{"v": 1	"t": 1947079	"P": 1823.75	"F": 5476}
{"v": 1	"t": 1947099	"P": 1829.5	"F": 5614}
{"v": 1	"t": 1947119	"P": 1830.0	"F": 5291}
{"v": 1	"t": 1947140	"P": 1848.0	"F": 5526}
{"v": 1	"t": 1947160	"P": 1857.0	"F": 5700}
{"v": 1	"t": 1947180	"P": 1853.25	"F": 5441}
{"v": 1	"t": 1947201	"P": 1865.75	"F": 5848}
{"v": 1	"t": 1947221	"P": 1869.5	"F": 5446}
{"v": 1	"t": 1947241	"P": 1877.0	"F": 5704}
{"v": 1	"t": 1947261	"P": 1877.5	"F": 5435}
{"v": 1	"t": 1947282	"P": 1885.75	"F": 5396}
{"v": 1	"t": 1947302	"P": 1898.25	"F": 5431}
{"v": 1	"t": 1947322	"P": 1901.75	"F": 5592}
{"v": 1	"t": 1947343	"P": 1898.25	"F": 5745}
{"v": 1	"t": 1947363	"P": 1910.75	"F": 5845}
{"v": 1	"t": 1947383	"P": 1920.25	"F": 5565}
{"v": 1	"t": 1947404	"P": 1926.25	"F": 5310}
{"v": 1	"t": 1947424	"P": 1925.25	"F": 5723}
{"v": 1	"t": 1947444	"P": 1921.75	"F": 5681}
{"v": 1	"t": 1947465	"P": 1940.75	"F": 5665}
{"v": 1	"t": 1947485	"P": 1941.75	"F": 5424}
{"v": 1	"t": 1947505	"P": 1943.5	"F": 5670}
{"v": 1	"t": 1947526	"P": 1943.25	"F": 5429}
{"v": 1	"t": 1947546	"P": 1950.5	"F": 5618	"C": 44.915	"D": 3144	"sn": 54091779688249	"file": "/data/device_log/data0000.out"}
{"v": 1	"t": 1947566	"P": 1947.0	"F": 5557}
{"v": 1	"t": 1947586	"P": 1949.75	"F": 5644}
{"v": 1	"t": 1947607	"P": 1947.75	"F": 5584}
{"v": 1	"t": 1947627	"P": 1958.5	"F": 5684}
{"v": 1	"t": 1947647	"P": 1962.25	"F": 5743}
{"v": 1	"t": 1947668	"P": 1955.75	"F": 5763}
{"v": 1	"t": 1947688	"P": 1958.0	"F": 5845}
{"v": 1	"t": 1947708	"P": 1963.75	"F": 5420}
{"v": 1	"t": 1947729	"P": 1961.5	"F": 5615}
{"v": 1	"t": 1947749	"P": 1963.25	"F": 5769}
{"v": 1	"t": 1947769	"P": 1961.75	"F": 5520}
{"v": 1	"t": 1947789	"P": 1969.0	"F": 5740}
{"v": 1	"t": 1947810	"P": 1973.75	"F": 5654}
{"v": 1	"t": 1947830	"P": 1966.5	"F": 5634}
{"v": 1	"t": 1947850	"P": 1970.75	"F": 5627}
{"v": 1	"t": 1947871	"P": 1976.75	"F": 5788}
{"v": 1	"t": 1947891	"P": 1973.75	"F": 5245}
{"v": 1	"t": 1947911	"P": 1962.75	"F": 5766}
{"v": 1	"t": 1947932	"P": 1972.0	"F": 5480}
{"v": 1	"t": 1947952	"P": 1963.75	"F": 5576}
{"v": 1	"t": 1947972	"P": 1968.25	"F": 5468}
{"v": 1	"t": 1947992	"P": 1981.5	"F": 5698}
{"v": 1	"t": 1948013	"P": 1965.75	"F": 5163}
{"v": 1	"t": 1948033	"P": 1970.75	"F": 5289}
{"v": 1	"t": 1948053	"P": 1969.25	"F": 5667}
{"v": 1	"t": 1948074	"P": 1968.0	"F": 5701}
{"v": 1	"t": 1948094	"P": 1966.75	"F": 5735}
{"v": 1	"t": 1948114	"P": 1963.5	"F": 5682}
{"v": 1	"t": 1948135	"P": 1974.75	"F": 5531}
{"v": 1	"t": 1948155	"P": 1968.25	"F": 5643}
{"v": 1	"t": 1948175	"P": 1964.75	"F": 5902}
{"v": 1	"t": 1948196	"P": 1957.75	"F": 5687}
{"v": 1	"t": 1948216	"P": 1964.5	"F": 5123}
{"v": 1	"t": 1948236	"P": 1962.5	"F": 5703}
{"v": 1	"t": 1948256	"P": 1958.75	"F": 5600}
{"v": 1	"t": 1948277	"P": 1954.0	"F": 5702}
{"v": 1	"t": 1948297	"P": 1958.0	"F": 5590}
{"v": 1	"t": 1948317	"P": 1958.0	"F": 5832}
{"v": 1	"t": 1948338	"P": 1958.75	"F": 5575}
{"v": 1	"t": 1948358	"P": 1943.0	"F": 5685}
{"v": 1	"t": 1948378	"P": 1933.0	"F": 5527}
{"v": 1	"t": 1948398	"P": 1939.75	"F": 5817}
{"v": 1	"t": 1948419	"P": 1923.0	"F": 5701}
{"v": 1	"t": 1948439	"P": 1914.75	"F": 5784}
{"v": 1	"t": 1948459	"P": 1910.25	"F": 5544}
{"v": 1	"t": 1948480	"P": 1903.75	"F": 5598}
{"v": 1	"t": 1948500	"P": 1887.0	"F": 5769}
{"v": 1	"t": 1948520	"P": 1881.25	"F": 5827}
{"v": 1	"t": 1948541	"P": 1860.25	"F": 5709}
{"v": 1	"t": 1948561	"P": 1856.5	"F": 5859	"C": 44.92	"D": 3144	"sn": 54091779688249	"file": "/data/device_log/data0000.out"}
{"v": 1	"t": 1948581	"P": 1856.25	"F": 5748}
{"v": 1	"t": 1948602	"P": 1841.5	"F": 5833}
{"v": 1	"t": 1948622	"P": 1840.25	"F": 5709}
{"v": 1	"t": 1948642	"P": 1828.25	"F": 5702}
{"v": 1	"t": 1948662	"P": 1825.75	"F": 5623}
{"v": 1	"t": 1948683	"P": 1812.75	"F": 5863}
{"v": 1	"t": 1948703	"P": 1817.5	"F": 5924}
{"v": 1	"t": 1948723	"P": 1803.25	"F": 5791}
{"v": 1	"t": 1948744	"P": 1811.25	"F": 5653}
{"v": 1	"t": 1948764	"P": 1795.5	"F": 5710}
{"v": 1	"t": 1948784	"P": 1799.25	"F": 5814}
{"v": 1	"t": 1948805	"P": 1787.5	"F": 5579}
{"v": 1	"t": 1948825	"P": 1796.5	"F": 5550}
{"v": 1	"t": 1948845	"P": 1789.0	"F": 5803}
{"v": 1	"t": 1948865	"P": 1782.5	"F": 5708}
{"v": 1	"t": 1948886	"P": 1791.5	"F": 5626}
{"v": 1	"t": 1948906	"P": 1786.25	"F": 5699}
{"v": 1	"t": 1948926	"P": 1784.75	"F": 5682}
{"v": 1	"t": 1948947	"P": 1772.75	"F": 5699}
{"v": 1	"t": 1948967	"P": 1791.5	"F": 5700}
{"v": 1	"t": 1948987	"P": 1789.75	"F": 5609}
{"v": 1	"t": 1949008	"P": 1788.25	"F": 5574}
{"v": 1	"t": 1949028	"P": 1787.25	"F": 5513}
{"v": 1	"t": 1949048	"P": 1780.75	"F": 5628}
{"v": 1	"t": 1949068	"P": 1794.75	"F": 5844}
{"v": 1	"t": 1949089	"P": 1796.0	"F": 5633}
{"v": 1	"t": 1949109	"P": 1803.5	"F": 5816}
{"v": 1	"t": 1949129	"P": 1797.75	"F": 5736}
{"v": 1	"t": 1949150	"P": 1813.75	"F": 5554}
{"v": 1	"t": 1949170	"P": 1807.75	"F": 5221}
{"v": 1	"t": 1949190	"P": 1804.5	"F": 5357}
{"v": 1	"t": 1949211	"P": 1817.5	"F": 5745}
{"v": 1	"t": 1949231	"P": 1825.0	"F": 5836}
{"v": 1	"t": 1949251	"P": 1836.0	"F": 5763}
{"v": 1	"t": 1949271	"P": 1840.25	"F": 5201}
{"v": 1	"t": 1949292	"P": 1851.75	"F": 5458}
{"v": 1	"t": 1949312	"P": 1848.75	"F": 5486}
{"v": 1	"t": 1949332	"P": 1861.5	"F": 5762}
{"v": 1	"t": 1949353	"P": 1866.5	"F": 5500}
{"v": 1	"t": 1949373	"P": 1875.25	"F": 5588}
{"v": 1	"t": 1949393	"P": 1872.5	"F": 5571}
{"v": 1	"t": 1949414	"P": 1893.0	"F": 5565}
{"v": 1	"t": 1949434	"P": 1898.0	"F": 5494}
{"v": 1	"t": 1949454	"P": 1886.75	"F": 5465}
{"v": 1	"t": 1949475	"P": 1903.0	"F": 5584}
{"v": 1	"t": 1949495	"P": 1922.5	"F": 5669}
{"v": 1	"t": 1949515	"P": 1907.25	"F": 5391}
{"v": 1	"t": 1949535	"P": 1919.25	"F": 5420}
{"v": 1	"t": 1949556	"P": 1925.25	"F": 5614}
{"v": 1	"t": 1949576	"P": 1930.25	"F": 5731	"C": 44.895	"D": 3144	"sn": 54091779688249	"file": "/data/device_log/data0000.out"}
{"v": 1	"t": 1949596	"P": 1938.75	"F": 5505}
{"v": 1	"t": 1949617	"P": 1938.25	"F": 5791}
{"v": 1	"t": 1949637	"P": 1944.5	"F": 5477}
{"v": 1	"t": 1949657	"P": 1961.0	"F": 5700}
{"v": 1	"t": 1949678	"P": 1953.25	"F": 5631}
{"v": 1	"t": 1949698	"P": 1944.25	"F": 5496}
{"v": 1	"t": 1949718	"P": 1955.0	"F": 5528}
{"v": 1	"t": 1949738	"P": 1959.0	"F": 6003}
{"v": 1	"t": 1949759	"P": 1958.5	"F": 5609}
{"v": 1	"t": 1949779	"P": 1955.25	"F": 5437}
{"v": 1	"t": 1949799	"P": 1954.25	"F": 5774}
{"v": 1	"t": 1949820	"P": 1971.25	"F": 5705}
{"v": 1	"t": 1949840	"P": 1957.0	"F": 5733}
{"v": 1	"t": 1949860	"P": 1960.75	"F": 5694}
{"v": 1	"t": 1949881	"P": 1971.0	"F": 5828}
{"v": 1	"t": 1949901	"P": 1964.5	"F": 5727}
{"v": 1	"t": 1949921	"P": 1972.5	"F": 5731}
{"v": 1	"t": 1949941	"P": 1971.0	"F": 5630}
{"v": 1	"t": 1949962	"P": 1966.25	"F": 5651}
{"v": 1	"t": 1949982	"P": 1968.25	"F": 5760}
{"v": 1	"t": 1950002	"P": 1976.75	"F": 5651}
{"v": 1	"t": 1950023	"P": 1959.5	"F": 5662}
{"v": 1	"t": 1950043	"P": 1963.25	"F": 5727}
{"v": 1	"t": 1950063	"P": 1965.0	"F": 5616}
{"v": 1	"t": 1950084	"P": 1982.75	"F": 5696}
{"v": 1	"t": 1950104	"P": 1977.75	"F": 5586}
{"v": 1	"t": 1950124	"P": 1966.25	"F": 5555}
{"v": 1	"t": 1950144	"P": 1967.5	"F": 5816}
{"v": 1	"t": 1950165	"P": 1987.0	"F": 5518}
{"v": 1	"t": 1950185	"P": 1976.5	"F": 5636}
{"v": 1	"t": 1950205	"P": 1962.75	"F": 5666}
{"v": 1	"t": 1950226	"P": 1970.25	"F": 5601}
{"v": 1	"t": 1950246	"P": 1967.5	"F": 5624}
{"v": 1	"t": 1950266	"P": 1968.75	"F": 5559}
{"v": 1	"t": 1950287	"P": 1972.5	"F": 5318}
{"v": 1	"t": 1950307	"P": 1969.25	"F": 5524}
{"v": 1	"t": 1950328	"P": 1972.5	"F": 5624}
{"v": 1	"t": 1950348	"P": 1971.0	"F": 5753}
{"v": 1	"t": 1950368	"P": 1968.0	"F": 5725}
{"v": 1	"t": 1950388	"P": 1967.5	"F": 5940}
{"v": 1	"t": 1950409	"P": 1956.75	"F": 5610}
{"v": 1	"t": 1950429	"P": 1961.5	"F": 5707}
{"v": 1	"t": 1950449	"P": 1964.5	"F": 5796}
{"v": 1	"t": 1950470	"P": 1949.5	"F": 5555}
{"v": 1	"t": 1950490	"P": 1947.5	"F": 5644}
{"v": 1	"t": 1950511	"P": 1958.5	"F": 5611}
{"v": 1	"t": 1950531	"P": 1934.75	"F": 5575}
{"v": 1	"t": 1950551	"P": 1940.5	"F": 5822}
{"v": 1	"t": 1950572	"P": 1918.0	"F": 5677}
{"v": 1	"t": 1950592	"P": 1909.25	"F": 5526	"C": 44.915	"D": 3144	"sn": 54091779688249	"file": "/data/device_log/data0000.out"}
{"v": 1	"t": 1950612	"P": 1908.0	"F": 5593}
{"v": 1	"t": 1950632	"P": 1902.5	"F": 5725}
{"v": 1	"t": 1950653	"P": 1886.25	"F": 5523}
{"v": 1	"t": 1950673	"P": 1868.25	"F": 5854}
{"v": 1	"t": 1950693	"P": 1859.5	"F": 5788}
{"v": 1	"t": 1950714	"P": 1856.5	"F": 5836}
{"v": 1	"t": 1950734	"P": 1839.5	"F": 5788}
{"v": 1	"t": 1950754	"P": 1831.25	"F": 5831}
{"v": 1	"t": 1950775	"P": 1833.5	"F": 5708}
{"v": 1	"t": 1950795	"P": 1823.75	"F": 5608}
{"v": 1	"t": 1950815	"P": 1816.0	"F": 5766}
{"v": 1	"t": 1950836	"P": 1814.75	"F": 5853}
{"v": 1	"t": 1950856	"P": 1805.0	"F": 5756}
{"v": 1	"t": 1950876	"P": 1805.0	"F": 5836}
{"v": 1	"t": 1950897	"P": 1800.0	"F": 5693}
{"v": 1	"t": 1950917	"P": 1787.25	"F": 5661}
{"v": 1	"t": 1950937	"P": 1795.25	"F": 5725}
{"v": 1	"t": 1950957	"P": 1789.75	"F": 5814}
{"v": 1	"t": 1950978	"P": 1790.0	"F": 5654}
{"v": 1	"t": 1950998	"P": 1790.75	"F": 5791}
{"v": 1	"t": 1951018	"P": 1788.0	"F": 5409}
{"v": 1	"t": 1951039	"P": 1795.25	"F": 5714}
{"v": 1	"t": 1951059	"P": 1788.0	"F": 5678}
{"v": 1	"t": 1951079	"P": 1785.75	"F": 5633}
{"v": 1	"t": 1951100	"P": 1783.0	"F": 5274}
{"v": 1	"t": 1951120	"P": 1795.5	"F": 5536}
{"v": 1	"t": 1951140	"P": 1785.75	"F": 5671}
{"v": 1	"t": 1951160	"P": 1773.25	"F": 5699}
{"v": 1	"t": 1951181	"P": 1796.5	"F": 5715}
{"v": 1	"t": 1951201	"P": 1788.5	"F": 5683}
{"v": 1	"t": 1951221	"P": 1788.25	"F": 5817}
{"v": 1	"t": 1951242	"P": 1781.25	"F": 5571}
{"v": 1	"t": 1951262	"P": 1786.0	"F": 5526}
{"v": 1	"t": 1951282	"P": 1796.25	"F": 5781}
{"v": 1	"t": 1951302	"P": 1795.25	"F": 5811}
{"v": 1	"t": 1951323	"P": 1794.75	"F": 5791}
{"v": 1	"t": 1951343	"P": 1798.25	"F": 5673}
{"v": 1	"t": 1951363	"P": 1813.25	"F": 5698}
{"v": 1	"t": 1951384	"P": 1807.0	"F": 5653}
{"v": 1	"t": 1951404	"P": 1810.25	"F": 5616}
{"v": 1	"t": 1951424	"P": 1809.75	"F": 5711}
{"v": 1	"t": 1951445	"P": 1830.25	"F": 5206}
{"v": 1	"t": 1951465	"P": 1840.5	"F": 5593}
{"v": 1	"t": 1951485	"P": 1840.25	"F": 5724}
{"v": 1	"t": 1951506	"P": 1841.0	"F": 5556}
{"v": 1	"t": 1951526	"P": 1858.0	"F": 5589}
{"v": 1	"t": 1951546	"P": 1866.25	"F": 5786}
{"v": 1	"t": 1951566	"P": 1861.75	"F": 5407}
{"v": 1	"t": 1951587	"P": 1873.25	"F": 5452}
{"v": 1	"t": 1951607	"P": 1875.5	"F": 5559	"C": 44.89	"D": 3144	"sn": 54091779688249	"file": "/data/device_log/data0000.out"}
{"v": 1	"t": 1951627	"P": 1879.5	"F": 5484}
{"v": 1	"t": 1951648	"P": 1896.5	"F": 5720}
{"v": 1	"t": 1951668	"P": 1900.25	"F": 5721}
{"v": 1	"t": 1951688	"P": 1901.5	"F": 5609}
{"v": 1	"t": 1951708	"P": 1913.75	"F": 5410}
{"v": 1	"t": 1951729	"P": 1911.5	"F": 5632}
{"v": 1	"t": 1951749	"P": 1912.5	"F": 5586}
{"v": 1	"t": 1951769	"P": 1919.75	"F": 5575}
{"v": 1	"t": 1951790	"P": 1921.0	"F": 5465}
{"v": 1	"t": 1951810	"P": 1927.25	"F": 5771}
{"v": 1	"t": 1951830	"P": 1922.5	"F": 5561}
{"v": 1	"t": 1951851	"P": 1923.75	"F": 5438}
{"v": 1	"t": 1951871	"P": 1933.5	"F": 5659}
{"v": 1	"t": 1951891	"P": 1939.0	"F": 5793}
{"v": 1	"t": 1951912	"P": 1940.0	"F": 5737}
{"v": 1	"t": 1951932	"P": 1932.5	"F": 5510}
{"v": 1	"t": 1951952	"P": 1944.25	"F": 5896}
{"v": 1	"t": 1951972	"P": 1940.25	"F": 5731}
{"v": 1	"t": 1951993	"P": 1950.0	"F": 5730}
{"v": 1	"t": 1952013	"P": 1942.5	"F": 5727}
{"v": 1	"t": 1952033	"P": 1948.0	"F": 5829}
{"v": 1	"t": 1952054	"P": 1947.25	"F": 5380}
{"v": 1	"t": 1952074	"P": 1947.5	"F": 5728}
{"v": 1	"t": 1952094	"P": 1947.75	"F": 5604}
{"v": 1	"t": 1952115	"P": 1958.5	"F": 5560}
{"v": 1	"t": 1952135	"P": 1960.5	"F": 5683}
{"v": 1	"t": 1952155	"P": 1957.5	"F": 5478}
{"v": 1	"t": 1952176	"P": 1955.0	"F": 5549}
{"v": 1	"t": 1952196	"P": 1962.75	"F": 5539}
{"v": 1	"t": 1952216	"P": 1965.0	"F": 5795}
{"v": 1	"t": 1952236	"P": 1965.25	"F": 5763}
{"v": 1	"t": 1952257	"P": 1958.5	"F": 5723}
{"v": 1	"t": 1952277	"P": 1976.75	"F": 5729}
{"v": 1	"t": 1952297	"P": 1963.0	"F": 5821}
{"v": 1	"t": 1952318	"P": 1967.5	"F": 5446}
{"v": 1	"t": 1952338	"P": 1967.75	"F": 5730}
{"v": 1	"t": 1952358	"P": 1971.0	"F": 5736}
{"v": 1	"t": 1952378	"P": 1970.5	"F": 5704}
{"v": 1	"t": 1952399	"P": 1960.0	"F": 5619}
{"v": 1	"t": 1952419	"P": 1964.75	"F": 5618}
{"v": 1	"t": 1952439	"P": 1971.5	"F": 5798}
{"v": 1	"t": 1952460	"P": 1971.75	"F": 5702}
{"v": 1	"t": 1952480	"P": 1967.75	"F": 5684}
{"v": 1	"t": 1952500	"P": 1963.0	"F": 5597}
{"v": 1	"t": 1952521	"P": 1968.25	"F": 5688}
{"v": 1	"t": 1952541	"P": 1960.75	"F": 5683}
{"v": 1	"t": 1952561	"P": 1958.0	"F": 5562}
{"v": 1	"t": 1952581	"P": 1961.25	"F": 5727}
{"v": 1	"t": 1952602	"P": 1956.75	"F": 5722}
{"v": 1	"t": 1952622	"P": 1954.0	"F": 5861	"C": 44.895	"D": 3144	"sn": 54091779688249	"file": "/data/device_log/data0000.out"}
{"v": 1	"t": 1952643	"P": 1961.25	"F": 5654}
{"v": 1	"t": 1952663	"P": 1951.75	"F": 5555}
{"v": 1	"t": 1952683	"P": 1948.0	"F": 5698}
{"v": 1	"t": 1952704	"P": 1951.5	"F": 5580}
{"v": 1	"t": 1952724	"P": 1953.25	"F": 5654}
{"v": 1	"t": 1952744	"P": 1951.0	"F": 5788}
{"v": 1	"t": 1952765	"P": 1955.5	"F": 5749}
{"v": 1	"t": 1952785	"P": 1937.0	"F": 5473}
{"v": 1	"t": 1952805	"P": 1946.75	"F": 5689}
{"v": 1	"t": 1952825	"P": 1933.25	"F": 5710}
{"v": 1	"t": 1952846	"P": 1938.5	"F": 5586}
{"v": 1	"t": 1952866	"P": 1931.75	"F": 5559}
{"v": 1	"t": 1952887	"P": 1929.0	"F": 5690}
{"v": 1	"t": 1952907	"P": 1930.5	"F": 5659}
{"v": 1	"t": 1952927	"P": 1921.5	"F": 5690}
{"v": 1	"t": 1952947	"P": 1922.25	"F": 5493}
{"v": 1	"t": 1952968	"P": 1923.25	"F": 5723}
{"v": 1	"t": 1952988	"P": 1899.0	"F": 5687}
{"v": 1	"t": 1953008	"P": 1917.75	"F": 5630}
{"v": 1	"t": 1953029	"P": 1899.25	"F": 5721}
{"v": 1	"t": 1953049	"P": 1887.75	"F": 5529}
{"v": 1	"t": 1953069	"P": 1889.5	"F": 5966}
{"v": 1	"t": 1953090	"P": 1880.75	"F": 5427}
{"v": 1	"t": 1953110	"P": 1871.0	"F": 5863}
{"v": 1	"t": 1953130	"P": 1853.75	"F": 5785}
{"v": 1	"t": 1953151	"P": 1847.75	"F": 5821}
{"v": 1	"t": 1953171	"P": 1851.75	"F": 5860}
{"v": 1	"t": 1953191	"P": 1825.25	"F": 5588}
{"v": 1	"t": 1953212	"P": 1828.0	"F": 5736}
{"v": 1	"t": 1953232	"P": 1828.0	"F": 5809}
{"v": 1	"t": 1953253	"P": 1832.75	"F": 5916}
{"v": 1	"t": 1953273	"P": 1805.75	"F": 5606}
{"v": 1	"t": 1953293	"P": 1823.5	"F": 5755}
{"v": 1	"t": 1953314	"P": 1802.25	"F": 5729}
{"v": 1	"t": 1953334	"P": 1811.5	"F": 5862}
{"v": 1	"t": 1953354	"P": 1793.75	"F": 5614}
{"v": 1	"t": 1953374	"P": 1799.75	"F": 5531}
{"v": 1	"t": 1953395	"P": 1803.25	"F": 5711}
{"v": 1	"t": 1953415	"P": 1791.75	"F": 5565}
{"v": 1	"t": 1953435	"P": 1792.5	"F": 5758}
{"v": 1	"t": 1953456	"P": 1784.5	"F": 5685}
{"v": 1	"t": 1953476	"P": 1798.25	"F": 5667}
{"v": 1	"t": 1953496	"P": 1784.5	"F": 5488}
{"v": 1	"t": 1953517	"P": 1783.5	"F": 5725}
{"v": 1	"t": 1953537	"P": 1790.5	"F": 5618}
{"v": 1	"t": 1953557	"P": 1800.25	"F": 5748}
{"v": 1	"t": 1953578	"P": 1788.5	"F": 5765}
{"v": 1	"t": 1953598	"P": 1791.5	"F": 5533}
{"v": 1	"t": 1953618	"P": 1784.75	"F": 5816}
{"v": 1	"t": 1953638	"P": 1795.75	"F": 5532	"C": 44.9	"D": 3144	"sn": 54091779688249	"file": "/data/device_log/data0000.out"}
{"v": 1	"t": 1953659	"P": 1794.75	"F": 5442}
{"v": 1	"t": 1953679	"P": 1794.5	"F": 5682}
{"v": 1	"t": 1953699	"P": 1789.75	"F": 5469}
{"v": 1	"t": 1953720	"P": 1800.5	"F": 5630}
{"v": 1	"t": 1953740	"P": 1800.25	"F": 5513}
{"v": 1	"t": 1953761	"P": 1792.25	"F": 5653}
{"v": 1	"t": 1953781	"P": 1800.5	"F": 5636}
{"v": 1	"t": 1953801	"P": 1811.5	"F": 5747}
{"v": 1	"t": 1953822	"P": 1802.75	"F": 5479}
{"v": 1	"t": 1953842	"P": 1812.5	"F": 5667}
{"v": 1	"t": 1953862	"P": 1808.0	"F": 5457}
{"v": 1	"t": 1953883	"P": 1818.0	"F": 5580}
{"v": 1	"t": 1953903	"P": 1826.75	"F": 5562}
{"v": 1	"t": 1953923	"P": 1834.5	"F": 5737}
{"v": 1	"t": 1953944	"P": 1833.75	"F": 5450}
{"v": 1	"t": 1953964	"P": 1843.75	"F": 5536}
{"v": 1	"t": 1953984	"P": 1853.0	"F": 5591}
{"v": 1	"t": 1954005	"P": 1860.25	"F": 5572}
{"v": 1	"t": 1954025	"P": 1859.5	"F": 5503}
{"v": 1	"t": 1954045	"P": 1870.0	"F": 5491}
{"v": 1	"t": 1954065	"P": 1884.75	"F": 5583}
{"v": 1	"t": 1954086	"P": 1890.5	"F": 5755}
{"v": 1	"t": 1954106	"P": 1892.25	"F": 5527}
{"v": 1	"t": 1954126	"P": 1898.5	"F": 5638}
{"v": 1	"t": 1954147	"P": 1904.75	"F": 5553}
{"v": 1	"t": 1954167	"P": 1905.75	"F": 5701}
{"v": 1	"t": 1954187	"P": 1915.75	"F": 5669}
{"v": 1	"t": 1954208	"P": 1917.25	"F": 5855}
{"v": 1	"t": 1954228	"P": 1919.5	"F": 5499}
{"v": 1	"t": 1954248	"P": 1929.5	"F": 5625}
{"v": 1	"t": 1954269	"P": 1937.25	"F": 5650}
{"v": 1	"t": 1954289	"P": 1941.25	"F": 5706}
{"v": 1	"t": 1954309	"P": 1933.0	"F": 5706}
{"v": 1	"t": 1954330	"P": 1945.5	"F": 5889}
{"v": 1	"t": 1954350	"P": 1943.25	"F": 5557}
{"v": 1	"t": 1954371	"P": 1944.0	"F": 5397}
{"v": 1	"t": 1954391	"P": 1953.75	"F": 5693}
{"v": 1	"t": 1954412	"P": 1945.5	"F": 5764}
{"v": 1	"t": 1954432	"P": 1953.5	"F": 5627}
{"v": 1	"t": 1954453	"P": 1950.5	"F": 5745}
{"v": 1	"t": 1954473	"P": 1954.25	"F": 5672}
{"v": 1	"t": 1954493	"P": 1948.0	"F": 5661}
{"v": 1	"t": 1954514	"P": 1953.5	"F": 5702}
{"v": 1	"t": 1954534	"P": 1954.25	"F": 5664}
{"v": 1	"t": 1954555	"P": 1960.5	"F": 5832}
{"v": 1	"t": 1954575	"P": 1965.0	"F": 5805}
{"v": 1	"t": 1954596	"P": 1953.0	"F": 5708}
{"v": 1	"t": 1954616	"P": 1958.25	"F": 5487}
{"v": 1	"t": 1954636	"P": 1961.5	"F": 5778}
{"v": 1	"t": 1954657	"P": 1948.25	"F": 5491	"C": 44.86	"D": 3144	"sn": 54091779688249	"file": "/data/device_log/data0000.out"}
{"v": 1	"t": 1954677	"P": 1962.0	"F": 5977}
{"v": 1	"t": 1954697	"P": 1962.75	"F": 5687}
{"v": 1	"t": 1954718	"P": 1957.25	"F": 5495}
{"v": 1	"t": 1954738	"P": 1955.0	"F": 5392}
{"v": 1	"t": 1954758	"P": 1964.75	"F": 5746}
{"v": 1	"t": 1954779	"P": 1959.5	"F": 5382}
{"v": 1	"t": 1954799	"P": 1970.0	"F": 5581}
{"v": 1	"t": 1954819	"P": 1959.0	"F": 5833}
{"v": 1	"t": 1954839	"P": 1956.0	"F": 5795}
{"v": 1	"t": 1954860	"P": 1956.25	"F": 5662}
{"v": 1	"t": 1954880	"P": 1967.25	"F": 5891}
{"v": 1	"t": 1954900	"P": 1965.0	"F": 5783}
{"v": 1	"t": 1954921	"P": 1958.25	"F": 5671}
{"v": 1	"t": 1954941	"P": 1966.5	"F": 5517}
{"v": 1	"t": 1954961	"P": 1960.0	"F": 5638}
{"v": 1	"t": 1954982	"P": 1958.25	"F": 5892}
{"v": 1	"t": 1955002	"P": 1943.75	"F": 5806}
{"v": 1	"t": 1955022	"P": 1968.0	"F": 5746}
{"v": 1	"t": 1955043	"P": 1957.75	"F": 5818}
{"v": 1	"t": 1955063	"P": 1948.75	"F": 5610}
{"v": 1	"t": 1955083	"P": 1950.0	"F": 5257}
{"v": 1	"t": 1955104	"P": 1946.5	"F": 5605}
{"v": 1	"t": 1955124	"P": 1939.25	"F": 5531}
{"v": 1	"t": 1955144	"P": 1950.75	"F": 5801}
{"v": 1	"t": 1955165	"P": 1940.75	"F": 5730}
{"v": 1	"t": 1955185	"P": 1940.75	"F": 5810}
{"v": 1	"t": 1955206	"P": 1934.0	"F": 5562}
{"v": 1	"t": 1955226	"P": 1939.75	"F": 5690}
{"v": 1	"t": 1955246	"P": 1938.5	"F": 5491}
{"v": 1	"t": 1955266	"P": 1936.0	"F": 5682}
{"v": 1	"t": 1955287	"P": 1929.0	"F": 5565}
{"v": 1	"t": 1955307	"P": 1935.25	"F": 5699}
{"v": 1	"t": 1955327	"P": 1933.0	"F": 5629}
{"v": 1	"t": 1955348	"P": 1931.5	"F": 5714}
{"v": 1	"t": 1955368	"P": 1925.5	"F": 5688}
{"v": 1	"t": 1955388	"P": 1926.25	"F": 5561}
{"v": 1	"t": 1955409	"P": 1931.75	"F": 5720}
{"v": 1	"t": 1955429	"P": 1922.25	"F": 5813}
{"v": 1	"t": 1955449	"P": 1925.25	"F": 5804}
{"v": 1	"t": 1955470	"P": 1913.75	"F": 5662}
{"v": 1	"t": 1955490	"P": 1923.0	"F": 5652}
{"v": 1	"t": 1955510	"P": 1899.25	"F": 5480}
{"v": 1	"t": 1955530	"P": 1906.0	"F": 5767}
{"v": 1	"t": 1955551	"P": 1889.25	"F": 5646}
{"v": 1	"t": 1955571	"P": 1892.0	"F": 5772}
{"v": 1	"t": 1955591	"P": 1886.25	"F": 5723}
{"v": 1	"t": 1955612	"P": 1869.0	"F": 5783}
{"v": 1	"t": 1955632	"P": 1863.25	"F": 5815}
{"v": 1	"t": 1955652	"P": 1856.0	"F": 5750}
{"v": 1	"t": 1955673	"P": 1847.75	"F": 5750	"C": 44.885	"D": 3144	"sn": 54091779688249	"file": "/data/device_log/data0000.out"}
{"v": 1	"t": 1955693	"P": 1841.25	"F": 5773}
{"v": 1	"t": 1955714	"P": 1846.25	"F": 5809}
{"v": 1	"t": 1955734	"P": 1822.5	"F": 5646}
{"v": 1	"t": 1955754	"P": 1817.75	"F": 5684}
{"v": 1	"t": 1955775	"P": 1811.25	"F": 5519}
{"v": 1	"t": 1955795	"P": 1803.5	"F": 5790}
{"v": 1	"t": 1955815	"P": 1803.75	"F": 5644}
{"v": 1	"t": 1955836	"P": 1808.25	"F": 5678}
{"v": 1	"t": 1955856	"P": 1802.25	"F": 5671}
{"v": 1	"t": 1955876	"P": 1802.0	"F": 5615}
{"v": 1	"t": 1955896	"P": 1799.25	"F": 5713}
{"v": 1	"t": 1955917	"P": 1786.25	"F": 5539}
{"v": 1	"t": 1955937	"P": 1797.75	"F": 5890}
{"v": 1	"t": 1955957	"P": 1789.0	"F": 5401}
{"v": 1	"t": 1955978	"P": 1795.25	"F": 5781}
{"v": 1	"t": 1955998	"P": 1787.0	"F": 5511}
{"v": 1	"t": 1956018	"P": 1785.0	"F": 5492}
{"v": 1	"t": 1956039	"P": 1789.5	"F": 5694}
{"v": 1	"t": 1956059	"P": 1782.25	"F": 5682}
{"v": 1	"t": 1956079	"P": 1792.75	"F": 5647}
{"v": 1	"t": 1956100	"P": 1788.0	"F": 5839}
{"v": 1	"t": 1956120	"P": 1793.75	"F": 5709}
{"v": 1	"t": 1956140	"P": 1791.75	"F": 5601}
{"v": 1	"t": 1956160	"P": 1785.0	"F": 5835}
{"v": 1	"t": 1956181	"P": 1791.5	"F": 5371}
{"v": 1	"t": 1956201	"P": 1794.0	"F": 5773}
{"v": 1	"t": 1956221	"P": 1791.0	"F": 5657}
{"v": 1	"t": 1956242	"P": 1789.0	"F": 5611}
{"v": 1	"t": 1956262	"P": 1796.5	"F": 5679}
{"v": 1	"t": 1956283	"P": 1800.5	"F": 5647}
{"v": 1	"t": 1956303	"P": 1790.25	"F": 5763}
{"v": 1	"t": 1956323	"P": 1805.5	"F": 5726}
{"v": 1	"t": 1956344	"P": 1816.5	"F": 5803}
{"v": 1	"t": 1956364	"P": 1819.25	"F": 5493}
{"v": 1	"t": 1956384	"P": 1827.25	"F": 5520}
{"v": 1	"t": 1956405	"P": 1837.0	"F": 5504}
{"v": 1	"t": 1956425	"P": 1846.75	"F": 5687}
{"v": 1	"t": 1956445	"P": 1862.75	"F": 5511}
{"v": 1	"t": 1956466	"P": 1867.25	"F": 5391}
{"v": 1	"t": 1956486	"P": 1883.5	"F": 5549}
{"v": 1	"t": 1956506	"P": 1894.75	"F": 5829}
{"v": 1	"t": 1956526	"P": 1893.5	"F": 5659}
{"v": 1	"t": 1956547	"P": 1895.25	"F": 5660}
{"v": 1	"t": 1956567	"P": 1914.25	"F": 5552}
{"v": 1	"t": 1956587	"P": 1923.75	"F": 5604}
{"v": 1	"t": 1956608	"P": 1913.25	"F": 5466}
{"v": 1	"t": 1956628	"P": 1930.5	"F": 5600}
{"v": 1	"t": 1956648	"P": 1932.0	"F": 5460}
{"v": 1	"t": 1956669	"P": 1933.75	"F": 5624}
{"v": 1	"t": 1956689	"P": 1930.75	"F": 5695	"C": 44.89	"D": 3144	"sn": 54091779688249	"file": "/data/device_log/data0000.out"}
{"v": 1	"t": 1956709	"P": 1939.75	"F": 5565}
{"v": 1	"t": 1956730	"P": 1941.25	"F": 5501}
{"v": 1	"t": 1956750	"P": 1946.75	"F": 5445}
{"v": 1	"t": 1956770	"P": 1942.5	"F": 5563}
{"v": 1	"t": 1956791	"P": 1948.25	"F": 5832}
{"v": 1	"t": 1956811	"P": 1953.5	"F": 5404}
{"v": 1	"t": 1956831	"P": 1954.0	"F": 5739}
{"v": 1	"t": 1956852	"P": 1952.0	"F": 5530}
{"v": 1	"t": 1956872	"P": 1958.75	"F": 5616}
{"v": 1	"t": 1956892	"P": 1961.75	"F": 5640}
{"v": 1	"t": 1956913	"P": 1962.25	"F": 5619}
{"v": 1	"t": 1956933	"P": 1956.0	"F": 5565}
{"v": 1	"t": 1956953	"P": 1958.75	"F": 5602}
{"v": 1	"t": 1956974	"P": 1966.0	"F": 5621}
{"v": 1	"t": 1956994	"P": 1955.5	"F": 5732}
{"v": 1	"t": 1957014	"P": 1959.0	"F": 5769}
{"v": 1	"t": 1957035	"P": 1962.0	"F": 5592}
{"v": 1	"t": 1957055	"P": 1964.25	"F": 5754}
{"v": 1	"t": 1957075	"P": 1962.0	"F": 5664}
{"v": 1	"t": 1957095	"P": 1955.0	"F": 5713}
{"v": 1	"t": 1957116	"P": 1963.0	"F": 5688}
{"v": 1	"t": 1957136	"P": 1960.25	"F": 5658}
{"v": 1	"t": 1957156	"P": 1960.75	"F": 5627}
{"v": 1	"t": 1957177	"P": 1952.0	"F": 5444}
{"v": 1	"t": 1957197	"P": 1966.75	"F": 5705}
{"v": 1	"t": 1957217	"P": 1969.25	"F": 5547}
{"v": 1	"t": 1957238	"P": 1975.5	"F": 5465}
{"v": 1	"t": 1957258	"P": 1966.25	"F": 5901}
{"v": 1	"t": 1957278	"P": 1962.75	"F": 5473}
{"v": 1	"t": 1957298	"P": 1967.25	"F": 5539}
{"v": 1	"t": 1957319	"P": 1964.0	"F": 5412}
{"v": 1	"t": 1957339	"P": 1969.25	"F": 5794}
{"v": 1	"t": 1957360	"P": 1956.25	"F": 5841}
{"v": 1	"t": 1957380	"P": 1965.0	"F": 5606}
{"v": 1	"t": 1957400	"P": 1956.75	"F": 5644}
{"v": 1	"t": 1957421	"P": 1968.5	"F": 5759}
{"v": 1	"t": 1957441	"P": 1957.0	"F": 5591}
{"v": 1	"t": 1957461	"P": 1954.5	"F": 5916}
{"v": 1	"t": 1957482	"P": 1958.75	"F": 5672}
{"v": 1	"t": 1957502	"P": 1960.5	"F": 5868}
{"v": 1	"t": 1957522	"P": 1956.75	"F": 5366}
{"v": 1	"t": 1957543	"P": 1963.75	"F": 5477}
{"v": 1	"t": 1957563	"P": 1958.0	"F": 5512}
{"v": 1	"t": 1957583	"P": 1946.25	"F": 5531}
{"v": 1	"t": 1957604	"P": 1952.5	"F": 5568}
{"v": 1	"t": 1957624	"P": 1953.75	"F": 5643}
{"v": 1	"t": 1957644	"P": 1946.0	"F": 5613}
{"v": 1	"t": 1957664	"P": 1947.25	"F": 5658}
{"v": 1	"t": 1957685	"P": 1949.25	"F": 5656}
{"v": 1	"t": 1957705	"P": 1950.0	"F": 5410	"C": 44.9	"D": 3144	"sn": 54091779688249	"file": "/data/device_log/data0000.out"}
{"v": 1	"t": 1957725	"P": 1944.0	"F": 5559}
{"v": 1	"t": 1957746	"P": 1942.75	"F": 5593}
{"v": 1	"t": 1957766	"P": 1942.5	"F": 5568}
{"v": 1	"t": 1957786	"P": 1931.75	"F": 5724}
{"v": 1	"t": 1957807	"P": 1918.5	"F": 5633}
{"v": 1	"t": 1957827	"P": 1927.5	"F": 5664}
{"v": 1	"t": 1957847	"P": 1915.5	"F": 5185}
{"v": 1	"t": 1957868	"P": 1910.0	"F": 5665}
{"v": 1	"t": 1957888	"P": 1901.5	"F": 5844}
{"v": 1	"t": 1957908	"P": 1885.0	"F": 5763}
{"v": 1	"t": 1957929	"P": 1888.0	"F": 5970}
{"v": 1	"t": 1957949	"P": 1875.0	"F": 5746}
{"v": 1	"t": 1957970	"P": 1875.75	"F": 5694}
{"v": 1	"t": 1957990	"P": 1858.0	"F": 5793}
{"v": 1	"t": 1958011	"P": 1852.0	"F": 5826}
{"v": 1	"t": 1958031	"P": 1843.0	"F": 6063}
{"v": 1	"t": 1958052	"P": 1840.5	"F": 5671}
{"v": 1	"t": 1958072	"P": 1839.5	"F": 5649}
{"v": 1	"t": 1958092	"P": 1826.25	"F": 5643}
{"v": 1	"t": 1958113	"P": 1818.5	"F": 5715}
{"v": 1	"t": 1958133	"P": 1823.25	"F": 5734}
{"v": 1	"t": 1958154	"P": 1815.0	"F": 5841}
{"v": 1	"t": 1958174	"P": 1807.75	"F": 5552}
{"v": 1	"t": 1958195	"P": 1811.75	"F": 5692}
{"v": 1	"t": 1958215	"P": 1799.0	"F": 5828}
{"v": 1	"t": 1958235	"P": 1799.5	"F": 5748}
{"v": 1	"t": 1958256	"P": 1796.0	"F": 5711}
{"v": 1	"t": 1958276	"P": 1795.25	"F": 5766}
{"v": 1	"t": 1958296	"P": 1799.75	"F": 5757}
{"v": 1	"t": 1958317	"P": 1794.75	"F": 5747}
{"v": 1	"t": 1958337	"P": 1789.75	"F": 5565}
{"v": 1	"t": 1958357	"P": 1804.0	"F": 5619}
{"v": 1	"t": 1958378	"P": 1793.25	"F": 5588}
{"v": 1	"t": 1958398	"P": 1788.25	"F": 5808}
{"v": 1	"t": 1958418	"P": 1790.75	"F": 5848}
{"v": 1	"t": 1958438	"P": 1788.5	"F": 5762}
{"v": 1	"t": 1958459	"P": 1793.0	"F": 5697}
{"v": 1	"t": 1958479	"P": 1793.5	"F": 5527}
{"v": 1	"t": 1958499	"P": 1790.75	"F": 5339}
{"v": 1	"t": 1958520	"P": 1796.5	"F": 5624}
{"v": 1	"t": 1958540	"P": 1790.75	"F": 5716}
{"v": 1	"t": 1958560	"P": 1784.5	"F": 5791}
{"v": 1	"t": 1958581	"P": 1793.5	"F": 5569}
{"v": 1	"t": 1958601	"P": 1795.75	"F": 5596}
{"v": 1	"t": 1958621	"P": 1804.0	"F": 5671}
{"v": 1	"t": 1958642	"P": 1798.25	"F": 5664}
{"v": 1	"t": 1958662	"P": 1805.25	"F": 5756}
{"v": 1	"t": 1958682	"P": 1809.25	"F": 5769}
{"v": 1	"t": 1958703	"P": 1808.25	"F": 5566}
{"v": 1	"t": 1958723	"P": 1815.75	"F": 5616	"C": 44.88	"D": 3144	"sn": 54091779688249	"file": "/data/device_log/data0000.out"}
{"v": 1	"t": 1958743	"P": 1822.5	"F": 5470}
{"v": 1	"t": 1958764	"P": 1835.25	"F": 5529}
{"v": 1	"t": 1958784	"P": 1845.75	"F": 5766}
{"v": 1	"t": 1958804	"P": 1843.5	"F": 5511}
{"v": 1	"t": 1958825	"P": 1860.5	"F": 5590}
{"v": 1	"t": 1958845	"P": 1860.75	"F": 5529}
{"v": 1	"t": 1958865	"P": 1865.0	"F": 5618}
{"v": 1	"t": 1958886	"P": 1868.5	"F": 5611}
{"v": 1	"t": 1958906	"P": 1887.5	"F": 5379}
{"v": 1	"t": 1958926	"P": 1890.0	"F": 5480}
{"v": 1	"t": 1958947	"P": 1901.0	"F": 5500}
{"v": 1	"t": 1958967	"P": 1907.25	"F": 5627}
{"v": 1	"t": 1958987	"P": 1904.5	"F": 5493}
{"v": 1	"t": 1959008	"P": 1915.5	"F": 5612}
{"v": 1	"t": 1959028	"P": 1922.5	"F": 5429}
{"v": 1	"t": 1959048	"P": 1935.25	"F": 5625}
{"v": 1	"t": 1959068	"P": 1949.5	"F": 5545}
{"v": 1	"t": 1959089	"P": 1943.75	"F": 5676}
{"v": 1	"t": 1959109	"P": 1944.25	"F": 5542}
{"v": 1	"t": 1959129	"P": 1946.25	"F": 5627}
{"v": 1	"t": 1959150	"P": 1955.5	"F": 5653}
{"v": 1	"t": 1959170	"P": 1959.0	"F": 5573}
{"v": 1	"t": 1959190	"P": 1951.0	"F": 5556}
{"v": 1	"t": 1959211	"P": 1949.75	"F": 5554}
{"v": 1	"t": 1959231	"P": 1952.5	"F": 5731}
{"v": 1	"t": 1959251	"P": 1960.75	"F": 5511}
{"v": 1	"t": 1959272	"P": 1961.5	"F": 5800}
{"v": 1	"t": 1959292	"P": 1954.75	"F": 5799}
{"v": 1	"t": 1959313	"P": 1962.75	"F": 5539}
{"v": 1	"t": 1959333	"P": 1964.0	"F": 5639}
{"v": 1	"t": 1959353	"P": 1959.25	"F": 5633}
{"v": 1	"t": 1959373	"P": 1969.0	"F": 5252}
{"v": 1	"t": 1959394	"P": 1963.75	"F": 5936}
{"v": 1	"t": 1959414	"P": 1967.5	"F": 5465}
{"v": 1	"t": 1959434	"P": 1956.25	"F": 5687}
{"v": 1	"t": 1959455	"P": 1965.5	"F": 5791}
{"v": 1	"t": 1959475	"P": 1960.25	"F": 5656}
{"v": 1	"t": 1959495	"P": 1960.5	"F": 5580}
{"v": 1	"t": 1959516	"P": 1960.75	"F": 5875}
{"v": 1	"t": 1959536	"P": 1954.25	"F": 5595}
{"v": 1	"t": 1959556	"P": 1958.75	"F": 5869}
{"v": 1	"t": 1959577	"P": 1955.0	"F": 5404}
{"v": 1	"t": 1959597	"P": 1959.75	"F": 5626}
{"v": 1	"t": 1959617	"P": 1965.25	"F": 5603}
{"v": 1	"t": 1959638	"P": 1952.0	"F": 5543}
{"v": 1	"t": 1959658	"P": 1957.5	"F": 5562}
{"v": 1	"t": 1959678	"P": 1949.75	"F": 5505}
{"v": 1	"t": 1959698	"P": 1960.25	"F": 5735}
{"v": 1	"t": 1959719	"P": 1958.25	"F": 5766}
{"v": 1	"t": 1959739	"P": 1953.25	"F": 5460	"C": 44.875	"D": 3144	"sn": 54091779688249	"file": "/data/device_log/data0000.out"}
{"v": 1	"t": 1959759	"P": 1948.25	"F": 5555}
{"v": 1	"t": 1959780	"P": 1953.5	"F": 5506}
{"v": 1	"t": 1959800	"P": 1951.25	"F": 5657}
{"v": 1	"t": 1959820	"P": 1940.75	"F": 5345}
{"v": 1	"t": 1959841	"P": 1941.0	"F": 5660}
{"v": 1	"t": 1959861	"P": 1951.5	"F": 5457}
{"v": 1	"t": 1959882	"P": 1943.75	"F": 5719}
{"v": 1	"t": 1959902	"P": 1935.25	"F": 5737}
{"v": 1	"t": 1959922	"P": 1933.0	"F": 5566}
{"v": 1	"t": 1959942	"P": 1941.5	"F": 5438}
{"v": 1	"t": 1959963	"P": 1937.0	"F": 5658}
{"v": 1	"t": 1959983	"P": 1931.25	"F": 5512}
{"v": 1	"t": 1960003	"P": 1929.0	"F": 5487}
{"v": 1	"t": 1960024	"P": 1932.5	"F": 5794}
{"v": 1	"t": 1960044	"P": 1913.5	"F": 5635}
{"v": 1	"t": 1960064	"P": 1901.25	"F": 5677}
{"v": 1	"t": 1960085	"P": 1890.75	"F": 5861}
{"v": 1	"t": 1960105	"P": 1896.0	"F": 5821}
{"v": 1	"t": 1960125	"P": 1879.5	"F": 5712}
{"v": 1	"t": 1960146	"P": 1870.5	"F": 5781}
{"v": 1	"t": 1960166	"P": 1861.25	"F": 5841}
{"v": 1	"t": 1960186	"P": 1857.5	"F": 5629}
{"v": 1	"t": 1960206	"P": 1851.75	"F": 5829}
{"v": 1	"t": 1960227	"P": 1846.0	"F": 5706}
{"v": 1	"t": 1960247	"P": 1828.75	"F": 5780}
{"v": 1	"t": 1960267	"P": 1841.25	"F": 5647}
{"v": 1	"t": 1960288	"P": 1819.75	"F": 5689}
{"v": 1	"t": 1960308	"P": 1823.0	"F": 6016}
{"v": 1	"t": 1960328	"P": 1812.5	"F": 5638}
{"v": 1	"t": 1960349	"P": 1810.75	"F": 5648}
{"v": 1	"t": 1960369	"P": 1811.5	"F": 5709}
{"v": 1	"t": 1960390	"P": 1791.5	"F": 5707}
{"v": 1	"t": 1960410	"P": 1808.25	"F": 5728}
{"v": 1	"t": 1960430	"P": 1801.5	"F": 5387}
{"v": 1	"t": 1960451	"P": 1795.75	"F": 5826}
{"v": 1	"t": 1960471	"P": 1788.0	"F": 5584}
{"v": 1	"t": 1960491	"P": 1798.25	"F": 5809}
{"v": 1	"t": 1960511	"P": 1797.0	"F": 5372}
{"v": 1	"t": 1960532	"P": 1791.25	"F": 5489}
{"v": 1	"t": 1960552	"P": 1793.25	"F": 5675}
{"v": 1	"t": 1960572	"P": 1802.0	"F": 5697}
{"v": 1	"t": 1960593	"P": 1797.25	"F": 5616}
{"v": 1	"t": 1960613	"P": 1790.0	"F": 5424}
{"v": 1	"t": 1960633	"P": 1797.0	"F": 5753}
{"v": 1	"t": 1960654	"P": 1801.0	"F": 5546}
{"v": 1	"t": 1960674	"P": 1802.0	"F": 5531}
{"v": 1	"t": 1960694	"P": 1789.0	"F": 5535}
{"v": 1	"t": 1960715	"P": 1807.0	"F": 5741}
{"v": 1	"t": 1960735	"P": 1802.0	"F": 5535}
{"v": 1	"t": 1960755	"P": 1800.0	"F": 5707	"C": 44.885	"D": 3144	"sn": 54091779688249	"file": "/data/device_log/data0000.out"}
{"v": 1	"t": 1960775	"P": 1802.25	"F": 5699}
{"v": 1	"t": 1960796	"P": 1806.0	"F": 5798}
{"v": 1	"t": 1960816	"P": 1817.25	"F": 5727}
{"v": 1	"t": 1960836	"P": 1818.75	"F": 5712}
{"v": 1	"t": 1960857	"P": 1816.75	"F": 5667}
{"v": 1	"t": 1960877	"P": 1834.25	"F": 5767}
{"v": 1	"t": 1960897	"P": 1829.0	"F": 5636}
{"v": 1	"t": 1960918	"P": 1842.5	"F": 5577}
{"v": 1	"t": 1960938	"P": 1844.5	"F": 5596}
{"v": 1	"t": 1960959	"P": 1857.25	"F": 5626}
{"v": 1	"t": 1960979	"P": 1863.25	"F": 5552}
{"v": 1	"t": 1960999	"P": 1868.0	"F": 5628}
{"v": 1	"t": 1961020	"P": 1866.5	"F": 5403}
{"v": 1	"t": 1961040	"P": 1879.25	"F": 5403}
{"v": 1	"t": 1961060	"P": 1884.75	"F": 5518}
{"v": 1	"t": 1961080	"P": 1880.25	"F": 5376}
{"v": 1	"t": 1961101	"P": 1885.0	"F": 5315}
{"v": 1	"t": 1961121	"P": 1903.5	"F": 5457}
{"v": 1	"t": 1961141	"P": 1898.5	"F": 5669}
{"v": 1	"t": 1961162	"P": 1908.25	"F": 5633}
{"v": 1	"t": 1961182	"P": 1916.5	"F": 5458}
{"v": 1	"t": 1961202	"P": 1916.25	"F": 5490}
{"v": 1	"t": 1961223	"P": 1924.5	"F": 5783}
{"v": 1	"t": 1961243	"P": 1935.25	"F": 5821}
{"v": 1	"t": 1961263	"P": 1931.5	"F": 5531}
{"v": 1	"t": 1961284	"P": 1940.0	"F": 5757}
{"v": 1	"t": 1961304	"P": 1942.0	"F": 5752}
{"v": 1	"t": 1961324	"P": 1938.5	"F": 5751}
{"v": 1	"t": 1961344	"P": 1955.25	"F": 5490}
{"v": 1	"t": 1961365	"P": 1944.25	"F": 5571}
{"v": 1	"t": 1961385	"P": 1952.75	"F": 5459}
{"v": 1	"t": 1961405	"P": 1947.0	"F": 5838}
{"v": 1	"t": 1961426	"P": 1946.25	"F": 5359}
{"v": 1	"t": 1961446	"P": 1965.75	"F": 5612}
{"v": 1	"t": 1961466	"P": 1946.5	"F": 5585}
{"v": 1	"t": 1961487	"P": 1960.0	"F": 5540}
{"v": 1	"t": 1961507	"P": 1957.25	"F": 5345}
{"v": 1	"t": 1961528	"P": 1963.0	"F": 5684}
{"v": 1	"t": 1961548	"P": 1971.75	"F": 5439}
{"v": 1	"t": 1961569	"P": 1967.75	"F": 5528}
{"v": 1	"t": 1961589	"P": 1955.0	"F": 5372}
{"v": 1	"t": 1961610	"P": 1962.75	"F": 5710}
{"v": 1	"t": 1961630	"P": 1957.25	"F": 5595}
{"v": 1	"t": 1961651	"P": 1961.25	"F": 5603}
{"v": 1	"t": 1961671	"P": 1957.75	"F": 5597}
{"v": 1	"t": 1961692	"P": 1958.5	"F": 5299}
{"v": 1	"t": 1961712	"P": 1961.5	"F": 5599}
{"v": 1	"t": 1961732	"P": 1964.5	"F": 5719}
{"v": 1	"t": 1961753	"P": 1962.5	"F": 5726}
{"v": 1	"t": 1961773	"P": 1965.75	"F": 5705	"C": 44.91	"D": 3144	"sn": 54091779688249	"file": "/data/device_log/data0000.out"}
{"v": 1	"t": 1961794	"P": 1960.5	"F": 5568}
{"v": 1	"t": 1961814	"P": 1955.25	"F": 5611}
{"v": 1	"t": 1961834	"P": 1953.25	"F": 5775}
{"v": 1	"t": 1961855	"P": 1953.0	"F": 5693}
{"v": 1	"t": 1961875	"P": 1952.75	"F": 5702}
{"v": 1	"t": 1961895	"P": 1949.75	"F": 5451}
{"v": 1	"t": 1961916	"P": 1945.5	"F": 5567}
{"v": 1	"t": 1961936	"P": 1958.0	"F": 5353}
{"v": 1	"t": 1961956	"P": 1955.0	"F": 5468}
{"v": 1	"t": 1961976	"P": 1946.25	"F": 5248}
{"v": 1	"t": 1961997	"P": 1951.25	"F": 5792}
{"v": 1	"t": 1962017	"P": 1958.5	"F": 5436}
{"v": 1	"t": 1962037	"P": 1950.75	"F": 5828}
{"v": 1	"t": 1962058	"P": 1945.5	"F": 5562}
{"v": 1	"t": 1962078	"P": 1938.0	"F": 5599}
{"v": 1	"t": 1962098	"P": 1940.75	"F": 5739}
{"v": 1	"t": 1962119	"P": 1942.75	"F": 5785}
{"v": 1	"t": 1962139	"P": 1938.0	"F": 5645}
{"v": 1	"t": 1962159	"P": 1929.75	"F": 5634}
{"v": 1	"t": 1962180	"P": 1926.75	"F": 5488}
{"v": 1	"t": 1962200	"P": 1925.75	"F": 5724}
{"v": 1	"t": 1962220	"P": 1917.75	"F": 5814}
{"v": 1	"t": 1962240	"P": 1892.75	"F": 5868}
{"v": 1	"t": 1962261	"P": 1900.75	"F": 5786}
{"v": 1	"t": 1962281	"P": 1889.5	"F": 5954}
{"v": 1	"t": 1962302	"P": 1886.5	"F": 5818}
{"v": 1	"t": 1962322	"P": 1869.75	"F": 5665}
{"v": 1	"t": 1962342	"P": 1864.75	"F": 5323}
{"v": 1	"t": 1962363	"P": 1852.75	"F": 5667}
{"v": 1	"t": 1962383	"P": 1836.75	"F": 5742}
{"v": 1	"t": 1962403	"P": 1832.5	"F": 5923}
{"v": 1	"t": 1962424	"P": 1832.0	"F": 5914}
{"v": 1	"t": 1962444	"P": 1813.75	"F": 5530}
{"v": 1	"t": 1962464	"P": 1822.5	"F": 5778}
{"v": 1	"t": 1962485	"P": 1810.25	"F": 5716}
{"v": 1	"t": 1962505	"P": 1812.25	"F": 5821}
{"v": 1	"t": 1962525	"P": 1802.75	"F": 5856}
{"v": 1	"t": 1962546	"P": 1802.25	"F": 5896}
{"v": 1	"t": 1962566	"P": 1796.25	"F": 5704}
{"v": 1	"t": 1962586	"P": 1799.0	"F": 5683}
{"v": 1	"t": 1962606	"P": 1788.75	"F": 5816}
{"v": 1	"t": 1962627	"P": 1796.25	"F": 5671}
{"v": 1	"t": 1962647	"P": 1792.5	"F": 5369}
{"v": 1	"t": 1962667	"P": 1791.0	"F": 5571}
{"v": 1	"t": 1962688	"P": 1796.5	"F": 5682}
{"v": 1	"t": 1962708	"P": 1790.5	"F": 5319}
{"v": 1	"t": 1962728	"P": 1787.75	"F": 5813}
{"v": 1	"t": 1962749	"P": 1788.5	"F": 5835}
{"v": 1	"t": 1962769	"P": 1785.75	"F": 5615}
{"v": 1	"t": 1962789	"P": 1803.75	"F": 5858	"C": 44.875	"D": 3144	"sn": 54091779688249	"file": "/data/device_log/data0000.out"}
{"v": 1	"t": 1962809	"P": 1802.25	"F": 5839}
{"v": 1	"t": 1962830	"P": 1799.25	"F": 5692}
{"v": 1	"t": 1962850	"P": 1796.25	"F": 5615}
{"v": 1	"t": 1962871	"P": 1805.5	"F": 5723}
{"v": 1	"t": 1962891	"P": 1801.5	"F": 5532}
{"v": 1	"t": 1962911	"P": 1815.25	"F": 5491}
{"v": 1	"t": 1962932	"P": 1812.25	"F": 5767}
{"v": 1	"t": 1962952	"P": 1819.25	"F": 5603}
{"v": 1	"t": 1962972	"P": 1819.5	"F": 5583}
{"v": 1	"t": 1962993	"P": 1829.75	"F": 5631}
{"v": 1	"t": 1963013	"P": 1834.25	"F": 5313}
{"v": 1	"t": 1963033	"P": 1836.0	"F": 5449}
{"v": 1	"t": 1963054	"P": 1846.25	"F": 5882}
{"v": 1	"t": 1963074	"P": 1853.75	"F": 5487}
{"v": 1	"t": 1963094	"P": 1864.25	"F": 5690}
{"v": 1	"t": 1963114	"P": 1854.25	"F": 5742}
{"v": 1	"t": 1963135	"P": 1886.25	"F": 5559}
{"v": 1	"t": 1963155	"P": 1883.75	"F": 5695}
{"v": 1	"t": 1963175	"P": 1894.5	"F": 5681}
{"v": 1	"t": 1963196	"P": 1889.5	"F": 5408}
{"v": 1	"t": 1963216	"P": 1906.5	"F": 5444}
{"v": 1	"t": 1963236	"P": 1914.25	"F": 5667}
{"v": 1	"t": 1963257	"P": 1911.0	"F": 5573}
{"v": 1	"t": 1963277	"P": 1924.5	"F": 5666}
{"v": 1	"t": 1963297	"P": 1930.0	"F": 5686}
{"v": 1	"t": 1963317	"P": 1921.5	"F": 5661}
{"v": 1	"t": 1963338	"P": 1936.25	"F": 5375}
{"v": 1	"t": 1963358	"P": 1931.0	"F": 5416}
{"v": 1	"t": 1963379	"P": 1950.25	"F": 5707}
{"v": 1	"t": 1963399	"P": 1932.75	"F": 5778}
{"v": 1	"t": 1963419	"P": 1944.75	"F": 5633}
{"v": 1	"t": 1963440	"P": 1943.5	"F": 5614}
{"v": 1	"t": 1963460	"P": 1942.75	"F": 5680}
{"v": 1	"t": 1963480	"P": 1944.25	"F": 5898}
{"v": 1	"t": 1963501	"P": 1945.25	"F": 5605}
{"v": 1	"t": 1963521	"P": 1952.75	"F": 5816}
{"v": 1	"t": 1963541	"P": 1946.0	"F": 5546}
{"v": 1	"t": 1963562	"P": 1951.25	"F": 5503}
{"v": 1	"t": 1963582	"P": 1940.0	"F": 5733}
{"v": 1	"t": 1963602	"P": 1944.75	"F": 5414}
{"v": 1	"t": 1963622	"P": 1945.5	"F": 5597}
{"v": 1	"t": 1963643	"P": 1946.75	"F": 5582}
{"v": 1	"t": 1963663	"P": 1941.25	"F": 5348}
{"v": 1	"t": 1963683	"P": 1957.25	"F": 5739}
{"v": 1	"t": 1963704	"P": 1941.25	"F": 5590}
{"v": 1	"t": 1963724	"P": 1942.75	"F": 5768}
{"v": 1	"t": 1963744	"P": 1952.0	"F": 5757}
{"v": 1	"t": 1963765	"P": 1941.75	"F": 5613}
{"v": 1	"t": 1963785	"P": 1949.5	"F": 5608}
{"v": 1	"t": 1963805	"P": 1948.0	"F": 5697	"C": 44.89	"D": 3144	"sn": 54091779688249	"file": "/data/device_log/data0000.out"}
{"v": 1	"t": 1963826	"P": 1951.25	"F": 5512}
{"v": 1	"t": 1963846	"P": 1954.75	"F": 5725}
{"v": 1	"t": 1963866	"P": 1949.75	"F": 5684}
{"v": 1	"t": 1963887	"P": 1940.5	"F": 5521}
{"v": 1	"t": 1963907	"P": 1949.25	"F": 5168}
{"v": 1	"t": 1963927	"P": 1945.5	"F": 5713}
{"v": 1	"t": 1963948	"P": 1945.0	"F": 5613}
{"v": 1	"t": 1963968	"P": 1949.0	"F": 5745}
{"v": 1	"t": 1963989	"P": 1950.0	"F": 5627}
{"v": 1	"t": 1964009	"P": 1943.75	"F": 5706}
{"v": 1	"t": 1964029	"P": 1946.5	"F": 5545}
{"v": 1	"t": 1964049	"P": 1945.75	"F": 5395}
{"v": 1	"t": 1964070	"P": 1948.75	"F": 5660}
{"v": 1	"t": 1964090	"P": 1951.75	"F": 5834}
{"v": 1	"t": 1964110	"P": 1960.25	"F": 5774}
{"v": 1	"t": 1964131	"P": 1944.25	"F": 5638}
{"v": 1	"t": 1964151	"P": 1953.25	"F": 5735}
{"v": 1	"t": 1964171	"P": 1953.25	"F": 5550}
{"v": 1	"t": 1964192	"P": 1940.0	"F": 5683}
{"v": 1	"t": 1964212	"P": 1944.25	"F": 5722}
{"v": 1	"t": 1964232	"P": 1951.75	"F": 5776}
{"v": 1	"t": 1964252	"P": 1953.75	"F": 5790}
{"v": 1	"t": 1964273	"P": 1941.5	"F": 5605}
{"v": 1	"t": 1964293	"P": 1946.0	"F": 5803}
{"v": 1	"t": 1964313	"P": 1948.25	"F": 5818}
{"v": 1	"t": 1964334	"P": 1937.75	"F": 5590}
{"v": 1	"t": 1964354	"P": 1940.0	"F": 5638}
{"v": 1	"t": 1964374	"P": 1929.75	"F": 5685}
{"v": 1	"t": 1964395	"P": 1934.25	"F": 5844}
{"v": 1	"t": 1964415	"P": 1938.5	"F": 5709}
{"v": 1	"t": 1964435	"P": 1933.0	"F": 5675}
{"v": 1	"t": 1964456	"P": 1923.75	"F": 5319}
{"v": 1	"t": 1964476	"P": 1926.0	"F": 5657}
{"v": 1	"t": 1964496	"P": 1929.25	"F": 5541}
{"v": 1	"t": 1964517	"P": 1914.5	"F": 5941}
{"v": 1	"t": 1964537	"P": 1922.25	"F": 5720}
{"v": 1	"t": 1964557	"P": 1913.25	"F": 5664}
{"v": 1	"t": 1964578	"P": 1897.0	"F": 5735}
{"v": 1	"t": 1964598	"P": 1899.5	"F": 5739}
{"v": 1	"t": 1964618	"P": 1890.25	"F": 5797}
{"v": 1	"t": 1964639	"P": 1886.0	"F": 5751}
{"v": 1	"t": 1964659	"P": 1875.0	"F": 5636}
{"v": 1	"t": 1964679	"P": 1873.75	"F": 5675}
{"v": 1	"t": 1964699	"P": 1852.25	"F": 5664}
{"v": 1	"t": 1964720	"P": 1856.5	"F": 5521}
{"v": 1	"t": 1964740	"P": 1840.5	"F": 5191}
{"v": 1	"t": 1964760	"P": 1843.25	"F": 5603}
{"v": 1	"t": 1964781	"P": 1833.0	"F": 5763}
{"v": 1	"t": 1964801	"P": 1822.5	"F": 5739}
{"v": 1	"t": 1964821	"P": 1819.25	"F": 5724	"C": 44.835	"D": 3144	"sn": 54091779688249	"file": "/data/device_log/data0000.out"}
{"v": 1	"t": 1964842	"P": 1804.0	"F": 5717}
{"v": 1	"t": 1964862	"P": 1807.75	"F": 5778}
{"v": 1	"t": 1964882	"P": 1800.75	"F": 5782}
{"v": 1	"t": 1964903	"P": 1801.5	"F": 5768}
{"v": 1	"t": 1964923	"P": 1793.25	"F": 5690}
{"v": 1	"t": 1964943	"P": 1794.5	"F": 5721}
{"v": 1	"t": 1964963	"P": 1790.75	"F": 5638}
{"v": 1	"t": 1964984	"P": 1793.75	"F": 5755}
{"v": 1	"t": 1965004	"P": 1792.5	"F": 5465}
{"v": 1	"t": 1965025	"P": 1797.0	"F": 5962}
{"v": 1	"t": 1965045	"P": 1786.5	"F": 5743}
{"v": 1	"t": 1965065	"P": 1798.5	"F": 5692}
{"v": 1	"t": 1965086	"P": 1790.5	"F": 5662}
{"v": 1	"t": 1965106	"P": 1794.0	"F": 5670}
{"v": 1	"t": 1965127	"P": 1796.5	"F": 5365}
{"v": 1	"t": 1965148	"P": 1797.5	"F": 5776}
{"v": 1	"t": 1965168	"P": 1788.25	"F": 5560}
{"v": 1	"t": 1965188	"P": 1794.0	"F": 5630}
{"v": 1	"t": 1965209	"P": 1799.75	"F": 5765}
{"v": 1	"t": 1965229	"P": 1793.5	"F": 5689}
{"v": 1	"t": 1965250	"P": 1799.5	"F": 5490}
{"v": 1	"t": 1965270	"P": 1804.75	"F": 5748}
{"v": 1	"t": 1965291	"P": 1796.75	"F": 5401}
{"v": 1	"t": 1965311	"P": 1806.75	"F": 5625}
{"v": 1	"t": 1965331	"P": 1808.5	"F": 5640}
{"v": 1	"t": 1965352	"P": 1805.25	"F": 5666}
{"v": 1	"t": 1965372	"P": 1806.0	"F": 5706}
{"v": 1	"t": 1965392	"P": 1808.25	"F": 5585}
{"v": 1	"t": 1965412	"P": 1814.0	"F": 5613}
{"v": 1	"t": 1965433	"P": 1812.25	"F": 5732}
{"v": 1	"t": 1965453	"P": 1808.25	"F": 5660}
{"v": 1	"t": 1965473	"P": 1818.75	"F": 5546}
{"v": 1	"t": 1965494	"P": 1820.5	"F": 5434}
{"v": 1	"t": 1965514	"P": 1828.75	"F": 5698}
{"v": 1	"t": 1965534	"P": 1828.25	"F": 5904}
{"v": 1	"t": 1965555	"P": 1844.25	"F": 5395}
{"v": 1	"t": 1965575	"P": 1838.5	"F": 5550}
{"v": 1	"t": 1965595	"P": 1855.25	"F": 5477}
{"v": 1	"t": 1965616	"P": 1857.25	"F": 5224}
{"v": 1	"t": 1965636	"P": 1870.25	"F": 5573}
{"v": 1	"t": 1965656	"P": 1874.5	"F": 5557}
{"v": 1	"t": 1965676	"P": 1876.0	"F": 5604}
{"v": 1	"t": 1965697	"P": 1872.75	"F": 5565}
{"v": 1	"t": 1965717	"P": 1885.0	"F": 5537}
{"v": 1	"t": 1965737	"P": 1879.75	"F": 5551}
{"v": 1	"t": 1965758	"P": 1892.75	"F": 5668}
{"v": 1	"t": 1965778	"P": 1899.75	"F": 5681}
{"v": 1	"t": 1965798	"P": 1896.75	"F": 5701}
{"v": 1	"t": 1965819	"P": 1911.0	"F": 5628}
{"v": 1	"t": 1965839	"P": 1905.75	"F": 5820	"C": 44.875	"D": 3144	"sn": 54091779688249	"file": "/data/device_log/data0000.out"}
{"v": 1	"t": 1965860	"P": 1908.75	"F": 5548}
{"v": 1	"t": 1965880	"P": 1918.25	"F": 5707}
{"v": 1	"t": 1965900	"P": 1915.25	"F": 5592}
{"v": 1	"t": 1965921	"P": 1935.5	"F": 5680}
{"v": 1	"t": 1965941	"P": 1936.5	"F": 5324}
{"v": 1	"t": 1965961	"P": 1930.5	"F": 5654}
{"v": 1	"t": 1965982	"P": 1935.75	"F": 5480}
{"v": 1	"t": 1966002	"P": 1941.5	"F": 5623}
{"v": 1	"t": 1966022	"P": 1947.5	"F": 5711}
{"v": 1	"t": 1966043	"P": 1949.75	"F": 5692}
{"v": 1	"t": 1966063	"P": 1949.25	"F": 5500}
{"v": 1	"t": 1966083	"P": 1961.0	"F": 5771}
{"v": 1	"t": 1966103	"P": 1968.75	"F": 5617}
{"v": 1	"t": 1966124	"P": 1951.5	"F": 5593}
{"v": 1	"t": 1966144	"P": 1959.75	"F": 5659}
{"v": 1	"t": 1966164	"P": 1961.25	"F": 5768}
{"v": 1	"t": 1966185	"P": 1968.25	"F": 5703}
{"v": 1	"t": 1966205	"P": 1962.0	"F": 5623}
{"v": 1	"t": 1966225	"P": 1964.0	"F": 5678}
{"v": 1	"t": 1966246	"P": 1961.5	"F": 5789}
{"v": 1	"t": 1966266	"P": 1953.0	"F": 5849}
{"v": 1	"t": 1966286	"P": 1958.75	"F": 5404}
{"v": 1	"t": 1966307	"P": 1961.25	"F": 5673}
{"v": 1	"t": 1966327	"P": 1950.5	"F": 5590}
{"v": 1	"t": 1966347	"P": 1964.25	"F": 5484}
{"v": 1	"t": 1966368	"P": 1964.75	"F": 5756}
{"v": 1	"t": 1966388	"P": 1965.0	"F": 5550}
{"v": 1	"t": 1966409	"P": 1961.25	"F": 5586}
{"v": 1	"t": 1966429	"P": 1961.5	"F": 5345}
{"v": 1	"t": 1966449	"P": 1950.75	"F": 5534}
{"v": 1	"t": 1966469	"P": 1963.0	"F": 5719}
{"v": 1	"t": 1966490	"P": 1960.5	"F": 5785}
{"v": 1	"t": 1966510	"P": 1963.25	"F": 5650}
{"v": 1	"t": 1966530	"P": 1950.0	"F": 5624}
{"v": 1	"t": 1966551	"P": 1955.25	"F": 5673}
{"v": 1	"t": 1966571	"P": 1965.75	"F": 5692}
{"v": 1	"t": 1966591	"P": 1963.25	"F": 5630}
{"v": 1	"t": 1966612	"P": 1955.75	"F": 5546}
{"v": 1	"t": 1966632	"P": 1964.0	"F": 5656}
{"v": 1	"t": 1966652	"P": 1954.0	"F": 5608}
{"v": 1	"t": 1966673	"P": 1958.0	"F": 5763}
{"v": 1	"t": 1966693	"P": 1961.5	"F": 5703}
{"v": 1	"t": 1966713	"P": 1955.0	"F": 5773}
{"v": 1	"t": 1966733	"P": 1962.75	"F": 5705}
{"v": 1	"t": 1966754	"P": 1959.5	"F": 5538}
{"v": 1	"t": 1966774	"P": 1948.75	"F": 5802}
{"v": 1	"t": 1966794	"P": 1951.5	"F": 5758}
{"v": 1	"t": 1966815	"P": 1954.0	"F": 5878}
{"v": 1	"t": 1966835	"P": 1940.25	"F": 5650}
{"v": 1	"t": 1966855	"P": 1949.75	"F": 5777	"C": 44.87	"D": 3144	"sn": 54091779688249	"file": "/data/device_log/data0000.out"}
{"v": 1	"t": 1966876	"P": 1938.5	"F": 5580}
{"v": 1	"t": 1966896	"P": 1944.0	"F": 5723}
{"v": 1	"t": 1966916	"P": 1937.5	"F": 5537}
{"v": 1	"t": 1966937	"P": 1926.0	"F": 5630}
{"v": 1	"t": 1966957	"P": 1936.5	"F": 5694}
{"v": 1	"t": 1966978	"P": 1917.0	"F": 5578}
{"v": 1	"t": 1966998	"P": 1914.25	"F": 5708}
{"v": 1	"t": 1967018	"P": 1910.75	"F": 5550}
{"v": 1	"t": 1967039	"P": 1896.0	"F": 5695}
{"v": 1	"t": 1967059	"P": 1900.0	"F": 5816}
{"v": 1	"t": 1967079	"P": 1882.0	"F": 5721}
{"v": 1	"t": 1967100	"P": 1871.5	"F": 5491}
{"v": 1	"t": 1967120	"P": 1865.75	"F": 5555}
{"v": 1	"t": 1967140	"P": 1862.0	"F": 5818}
{"v": 1	"t": 1967161	"P": 1857.0	"F": 5635}
{"v": 1	"t": 1967181	"P": 1847.5	"F": 5743}
{"v": 1	"t": 1967201	"P": 1839.25	"F": 5608}
{"v": 1	"t": 1967222	"P": 1830.5	"F": 5536}
{"v": 1	"t": 1967242	"P": 1824.5	"F": 5812}
{"v": 1	"t": 1967262	"P": 1825.75	"F": 5666}
{"v": 1	"t": 1967282	"P": 1814.0	"F": 5571}
{"v": 1	"t": 1967303	"P": 1817.25	"F": 5565}
{"v": 1	"t": 1967323	"P": 1815.5	"F": 5608}
{"v": 1	"t": 1967343	"P": 1808.75	"F": 5743}
{"v": 1	"t": 1967364	"P": 1813.75	"F": 5938}
{"v": 1	"t": 1967384	"P": 1802.25	"F": 5677}
{"v": 1	"t": 1967404	"P": 1798.75	"F": 5679}
{"v": 1	"t": 1967425	"P": 1806.75	"F": 5868}
{"v": 1	"t": 1967445	"P": 1795.5	"F": 5734}
{"v": 1	"t": 1967465	"P": 1798.25	"F": 5701}
{"v": 1	"t": 1967486	"P": 1803.25	"F": 5358}
{"v": 1	"t": 1967506	"P": 1803.75	"F": 5485}
{"v": 1	"t": 1967527	"P": 1790.0	"F": 5649}
{"v": 1	"t": 1967547	"P": 1798.25	"F": 5765}
{"v": 1	"t": 1967567	"P": 1796.75	"F": 5544}
{"v": 1	"t": 1967588	"P": 1802.0	"F": 5483}
{"v": 1	"t": 1967608	"P": 1795.0	"F": 5520}
{"v": 1	"t": 1967628	"P": 1793.25	"F": 5535}
{"v": 1	"t": 1967649	"P": 1799.0	"F": 5682}
{"v": 1	"t": 1967669	"P": 1804.0	"F": 5643}
{"v": 1	"t": 1967689	"P": 1794.75	"F": 5659}
{"v": 1	"t": 1967709	"P": 1798.25	"F": 5657}
{"v": 1	"t": 1967730	"P": 1811.5	"F": 5646}
{"v": 1	"t": 1967750	"P": 1807.5	"F": 5610}
{"v": 1	"t": 1967770	"P": 1802.5	"F": 5559}
{"v": 1	"t": 1967791	"P": 1803.25	"F": 5714}
{"v": 1	"t": 1967811	"P": 1808.75	"F": 5710}
{"v": 1	"t": 1967831	"P": 1819.5	"F": 5738}
{"v": 1	"t": 1967852	"P": 1812.25	"F": 5594}
{"v": 1	"t": 1967872	"P": 1816.75	"F": 5380	"C": 44.855	"D": 3144	"sn": 54091779688249	"file": "/data/device_log/data0000.out"}
{"v": 1	"t": 1967892	"P": 1831.5	"F": 5543}
{"v": 1	"t": 1967913	"P": 1830.75	"F": 5590}
{"v": 1	"t": 1967933	"P": 1829.5	"F": 5586}
{"v": 1	"t": 1967953	"P": 1835.75	"F": 5737}
{"v": 1	"t": 1967974	"P": 1848.0	"F": 5444}
{"v": 1	"t": 1967994	"P": 1850.25	"F": 5564}
{"v": 1	"t": 1968014	"P": 1847.75	"F": 5771}
{"v": 1	"t": 1968035	"P": 1875.25	"F": 5653}
{"v": 1	"t": 1968055	"P": 1863.25	"F": 5663}
{"v": 1	"t": 1968075	"P": 1879.5	"F": 5442}
{"v": 1	"t": 1968096	"P": 1885.0	"F": 5578}
{"v": 1	"t": 1968116	"P": 1898.5	"F": 5492}
{"v": 1	"t": 1968136	"P": 1897.0	"F": 5585}
{"v": 1	"t": 1968157	"P": 1914.75	"F": 5687}
{"v": 1	"t": 1968177	"P": 1917.25	"F": 5613}
{"v": 1	"t": 1968197	"P": 1915.5	"F": 5755}
{"v": 1	"t": 1968218	"P": 1923.25	"F": 5623}
{"v": 1	"t": 1968238	"P": 1926.5	"F": 5623}
{"v": 1	"t": 1968258	"P": 1926.75	"F": 5565}
{"v": 1	"t": 1968279	"P": 1942.0	"F": 5397}
{"v": 1	"t": 1968299	"P": 1941.75	"F": 5301}
{"v": 1	"t": 1968319	"P": 1953.0	"F": 5464}
{"v": 1	"t": 1968339	"P": 1947.5	"F": 5955}
{"v": 1	"t": 1968360	"P": 1947.75	"F": 5600}
{"v": 1	"t": 1968380	"P": 1966.0	"F": 5802}
{"v": 1	"t": 1968400	"P": 1953.0	"F": 5720}
{"v": 1	"t": 1968421	"P": 1957.0	"F": 5780}
{"v": 1	"t": 1968441	"P": 1975.5	"F": 5516}
{"v": 1	"t": 1968461	"P": 1965.75	"F": 5794}
{"v": 1	"t": 1968482	"P": 1970.0	"F": 5576}
{"v": 1	"t": 1968502	"P": 1970.0	"F": 5537}
{"v": 1	"t": 1968522	"P": 1973.25	"F": 5332}
{"v": 1	"t": 1968543	"P": 1966.0	"F": 5461}
{"v": 1	"t": 1968563	"P": 1974.5	"F": 5775}
{"v": 1	"t": 1968583	"P": 1970.75	"F": 5398}
{"v": 1	"t": 1968604	"P": 1978.75	"F": 5666}
{"v": 1	"t": 1968624	"P": 1977.75	"F": 5415}
{"v": 1	"t": 1968645	"P": 1975.0	"F": 5736}
{"v": 1	"t": 1968665	"P": 1973.0	"F": 5585}
{"v": 1	"t": 1968686	"P": 1984.0	"F": 5465}
{"v": 1	"t": 1968706	"P": 1972.5	"F": 5717}
{"v": 1	"t": 1968727	"P": 1983.0	"F": 5809}
{"v": 1	"t": 1968747	"P": 1975.25	"F": 5476}
{"v": 1	"t": 1968768	"P": 1976.0	"F": 5438}
{"v": 1	"t": 1968788	"P": 1977.5	"F": 5588}
{"v": 1	"t": 1968808	"P": 1971.75	"F": 5757}
{"v": 1	"t": 1968829	"P": 1974.5	"F": 5720}
{"v": 1	"t": 1968849	"P": 1961.75	"F": 5617}
{"v": 1	"t": 1968870	"P": 1976.0	"F": 5491}
{"v": 1	"t": 1968890	"P": 1973.75	"F": 5737	"C": 44.895	"D": 3144	"sn": 54091779688249	"file": "/data/device_log/data0000.out"}
{"v": 1	"t": 1968910	"P": 1970.75	"F": 5556}
{"v": 1	"t": 1968931	"P": 1960.75	"F": 5758}
{"v": 1	"t": 1968951	"P": 1957.25	"F": 5778}
{"v": 1	"t": 1968971	"P": 1961.25	"F": 5606}
{"v": 1	"t": 1968992	"P": 1955.75	"F": 5517}
{"v": 1	"t": 1969012	"P": 1961.5	"F": 5625}
{"v": 1	"t": 1969032	"P": 1961.25	"F": 5695}
{"v": 1	"t": 1969052	"P": 1963.0	"F": 5772}
{"v": 1	"t": 1969073	"P": 1948.5	"F": 5622}
{"v": 1	"t": 1969093	"P": 1948.25	"F": 5458}
{"v": 1	"t": 1969113	"P": 1944.5	"F": 5681}
{"v": 1	"t": 1969134	"P": 1946.75	"F": 5717}
{"v": 1	"t": 1969154	"P": 1927.25	"F": 5757}
{"v": 1	"t": 1969174	"P": 1916.75	"F": 5701}
{"v": 1	"t": 1969195	"P": 1902.25	"F": 5631}
{"v": 1	"t": 1969215	"P": 1894.0	"F": 5850}
{"v": 1	"t": 1969235	"P": 1891.75	"F": 5821}
{"v": 1	"t": 1969256	"P": 1870.25	"F": 5703}
{"v": 1	"t": 1969276	"P": 1865.5	"F": 5801}
{"v": 1	"t": 1969296	"P": 1860.5	"F": 5872}
{"v": 1	"t": 1969316	"P": 1852.75	"F": 5700}
{"v": 1	"t": 1969337	"P": 1828.75	"F": 5356}
{"v": 1	"t": 1969357	"P": 1833.5	"F": 5582}
{"v": 1	"t": 1969377	"P": 1832.75	"F": 5521}
{"v": 1	"t": 1969398	"P": 1812.0	"F": 5785}
{"v": 1	"t": 1969418	"P": 1816.25	"F": 5400}
{"v": 1	"t": 1969439	"P": 1811.25	"F": 5740}
{"v": 1	"t": 1969459	"P": 1804.5	"F": 5690}
{"v": 1	"t": 1969479	"P": 1800.25	"F": 5733}
{"v": 1	"t": 1969500	"P": 1796.5	"F": 5731}
{"v": 1	"t": 1969520	"P": 1795.25	"F": 5759}
{"v": 1	"t": 1969540	"P": 1791.25	"F": 5677}
{"v": 1	"t": 1969561	"P": 1789.25	"F": 5592}
{"v": 1	"t": 1969581	"P": 1792.5	"F": 5666}
{"v": 1	"t": 1969601	"P": 1787.25	"F": 5723}
{"v": 1	"t": 1969621	"P": 1785.75	"F": 5780}
{"v": 1	"t": 1969642	"P": 1774.5	"F": 5783}
{"v": 1	"t": 1969662	"P": 1784.75	"F": 5704}
{"v": 1	"t": 1969682	"P": 1787.25	"F": 5632}
{"v": 1	"t": 1969703	"P": 1786.75	"F": 5815}
{"v": 1	"t": 1969723	"P": 1775.75	"F": 5177}
{"v": 1	"t": 1969743	"P": 1795.5	"F": 5673}
{"v": 1	"t": 1969764	"P": 1789.25	"F": 5669}
{"v": 1	"t": 1969784	"P": 1798.0	"F": 5562}
{"v": 1	"t": 1969804	"P": 1796.25	"F": 5673}
{"v": 1	"t": 1969825	"P": 1795.5	"F": 5830}
{"v": 1	"t": 1969845	"P": 1795.75	"F": 5597}
{"v": 1	"t": 1969865	"P": 1800.25	"F": 5839}
{"v": 1	"t": 1969885	"P": 1805.0	"F": 5642}
{"v": 1	"t": 1969906	"P": 1809.0	"F": 5503	"C": 44.855	"D": 3144	"sn": 54091779688249	"file": "/data/device_log/data0000.out"}
{"v": 1	"t": 1969926	"P": 1816.25	"F": 5654}
{"v": 1	"t": 1969947	"P": 1820.75	"F": 5601}
{"v": 1	"t": 1969967	"P": 1828.25	"F": 5786}
{"v": 1	"t": 1969987	"P": 1833.0	"F": 5556}
{"v": 1	"t": 1970008	"P": 1852.0	"F": 5648}
{"v": 1	"t": 1970028	"P": 1857.25	"F": 5371}
{"v": 1	"t": 1970048	"P": 1863.0	"F": 5666}
{"v": 1	"t": 1970069	"P": 1867.0	"F": 5552}
{"v": 1	"t": 1970089	"P": 1875.25	"F": 5597}
{"v": 1	"t": 1970109	"P": 1878.5	"F": 5888}
{"v": 1	"t": 1970130	"P": 1886.0	"F": 5718}
{"v": 1	"t": 1970150	"P": 1897.25	"F": 5623}
{"v": 1	"t": 1970170	"P": 1902.25	"F": 5666}
{"v": 1	"t": 1970190	"P": 1909.0	"F": 5684}
{"v": 1	"t": 1970211	"P": 1918.0	"F": 5701}
{"v": 1	"t": 1970231	"P": 1924.75	"F": 5472}
{"v": 1	"t": 1970251	"P": 1928.0	"F": 5717}
{"v": 1	"t": 1970272	"P": 1932.75	"F": 5665}
{"v": 1	"t": 1970292	"P": 1921.75	"F": 5746}
{"v": 1	"t": 1970312	"P": 1932.25	"F": 5368}
{"v": 1	"t": 1970333	"P": 1941.25	"F": 5670}
{"v": 1	"t": 1970353	"P": 1946.25	"F": 5710}
{"v": 1	"t": 1970373	"P": 1943.0	"F": 5435}
{"v": 1	"t": 1970394	"P": 1950.25	"F": 5627}
{"v": 1	"t": 1970414	"P": 1957.75	"F": 5720}
{"v": 1	"t": 1970434	"P": 1956.5	"F": 5508}
{"v": 1	"t": 1970455	"P": 1957.0	"F": 5494}
{"v": 1	"t": 1970475	"P": 1963.0	"F": 5734}
{"v": 1	"t": 1970495	"P": 1959.5	"F": 5381}
{"v": 1	"t": 1970516	"P": 1966.75	"F": 5603}
{"v": 1	"t": 1970536	"P": 1959.75	"F": 5770}
{"v": 1	"t": 1970556	"P": 1965.5	"F": 5516}
{"v": 1	"t": 1970577	"P": 1963.25	"F": 5636}
{"v": 1	"t": 1970597	"P": 1964.25	"F": 5761}
{"v": 1	"t": 1970617	"P": 1975.0	"F": 5755}
{"v": 1	"t": 1970638	"P": 1957.0	"F": 5810}
{"v": 1	"t": 1970658	"P": 1964.0	"F": 5411}
{"v": 1	"t": 1970678	"P": 1961.75	"F": 5831}
{"v": 1	"t": 1970699	"P": 1970.5	"F": 5576}
{"v": 1	"t": 1970719	"P": 1981.25	"F": 5650}
{"v": 1	"t": 1970739	"P": 1965.75	"F": 5590}
{"v": 1	"t": 1970759	"P": 1972.25	"F": 5714}
{"v": 1	"t": 1970780	"P": 1983.5	"F": 5636}
{"v": 1	"t": 1970800	"P": 1980.25	"F": 5554}
{"v": 1	"t": 1970820	"P": 1967.75	"F": 5599}
{"v": 1	"t": 1970841	"P": 1983.0	"F": 5718}
{"v": 1	"t": 1970861	"P": 1979.75	"F": 5632}
{"v": 1	"t": 1970881	"P": 1977.25	"F": 5645}
{"v": 1	"t": 1970902	"P": 1965.25	"F": 5908}
{"v": 1	"t": 1970922	"P": 1957.0	"F": 5656	"C": 44.885	"D": 3144	"sn": 54091779688249	"file": "/data/device_log/data0000.out"}
{"v": 1	"t": 1970942	"P": 1964.25	"F": 5531}
{"v": 1	"t": 1970963	"P": 1966.0	"F": 5871}
{"v": 1	"t": 1970983	"P": 1955.5	"F": 5584}
{"v": 1	"t": 1971003	"P": 1962.25	"F": 5612}
{"v": 1	"t": 1971024	"P": 1955.25	"F": 5702}
{"v": 1	"t": 1971044	"P": 1944.5	"F": 5697}
{"v": 1	"t": 1971065	"P": 1948.5	"F": 5957}
{"v": 1	"t": 1971085	"P": 1943.25	"F": 5657}
{"v": 1	"t": 1971106	"P": 1928.5	"F": 5695}
{"v": 1	"t": 1971126	"P": 1916.5	"F": 5755}
{"v": 1	"t": 1971146	"P": 1914.0	"F": 5615}
{"v": 1	"t": 1971167	"P": 1899.25	"F": 5801}
{"v": 1	"t": 1971187	"P": 1887.25	"F": 5875}
{"v": 1	"t": 1971207	"P": 1875.0	"F": 5606}
{"v": 1	"t": 1971227	"P": 1868.5	"F": 5692}
{"v": 1	"t": 1971248	"P": 1854.25	"F": 5819}
{"v": 1	"t": 1971268	"P": 1842.75	"F": 5991}
{"v": 1	"t": 1971288	"P": 1834.75	"F": 5864}
{"v": 1	"t": 1971309	"P": 1830.0	"F": 5599}
{"v": 1	"t": 1971329	"P": 1823.5	"F": 5660}
{"v": 1	"t": 1971349	"P": 1810.5	"F": 5544}
{"v": 1	"t": 1971370	"P": 1817.0	"F": 5478}
{"v": 1	"t": 1971390	"P": 1802.75	"F": 5525}
{"v": 1	"t": 1971410	"P": 1799.5	"F": 5919}
{"v": 1	"t": 1971431	"P": 1798.5	"F": 5660}
{"v": 1	"t": 1971451	"P": 1798.25	"F": 5589}
{"v": 1	"t": 1971471	"P": 1792.75	"F": 5742}
{"v": 1	"t": 1971492	"P": 1792.25	"F": 5795}
{"v": 1	"t": 1971512	"P": 1786.75	"F": 5568}
{"v": 1	"t": 1971532	"P": 1796.5	"F": 5571}
{"v": 1	"t": 1971553	"P": 1790.5	"F": 5778}
{"v": 1	"t": 1971573	"P": 1795.5	"F": 5830}
{"v": 1	"t": 1971593	"P": 1793.75	"F": 5664}
{"v": 1	"t": 1971614	"P": 1792.25	"F": 5711}
{"v": 1	"t": 1971634	"P": 1795.75	"F": 5720}
{"v": 1	"t": 1971655	"P": 1796.25	"F": 5858}
{"v": 1	"t": 1971675	"P": 1794.75	"F": 5596}
{"v": 1	"t": 1971695	"P": 1798.5	"F": 5583}
{"v": 1	"t": 1971715	"P": 1796.5	"F": 5791}
{"v": 1	"t": 1971736	"P": 1800.5	"F": 5925}
{"v": 1	"t": 1971756	"P": 1808.75	"F": 5844}
{"v": 1	"t": 1971776	"P": 1816.0	"F": 5798}
{"v": 1	"t": 1971797	"P": 1818.0	"F": 5625}
{"v": 1	"t": 1971817	"P": 1820.25	"F": 5579}
{"v": 1	"t": 1971837	"P": 1844.75	"F": 5261}
{"v": 1	"t": 1971858	"P": 1847.5	"F": 5292}
{"v": 1	"t": 1971878	"P": 1852.75	"F": 5625}
{"v": 1	"t": 1971898	"P": 1867.5	"F": 5612}
{"v": 1	"t": 1971918	"P": 1883.75	"F": 5547}
{"v": 1	"t": 1971939	"P": 1881.5	"F": 5703	"C": 44.845	"D": 3144	"sn": 54091779688249	"file": "/data/device_log/data0000.out"}
{"v": 1	"t": 1971959	"P": 1894.0	"F": 5628}
{"v": 1	"t": 1971979	"P": 1900.5	"F": 5654}
{"v": 1	"t": 1972000	"P": 1906.5	"F": 5339}
{"v": 1	"t": 1972020	"P": 1914.5	"F": 5532}
{"v": 1	"t": 1972040	"P": 1923.75	"F": 5686}
{"v": 1	"t": 1972061	"P": 1928.5	"F": 5473}
{"v": 1	"t": 1972081	"P": 1933.25	"F": 5517}
{"v": 1	"t": 1972101	"P": 1938.25	"F": 5503}
{"v": 1	"t": 1972122	"P": 1946.75	"F": 5931}
{"v": 1	"t": 1972142	"P": 1950.75	"F": 5462}
{"v": 1	"t": 1972163	"P": 1951.5	"F": 5667}
{"v": 1	"t": 1972183	"P": 1954.25	"F": 5713}
{"v": 1	"t": 1972204	"P": 1957.25	"F": 5687}
{"v": 1	"t": 1972224	"P": 1961.25	"F": 5763}
{"v": 1	"t": 1972245	"P": 1967.75	"F": 5712}
{"v": 1	"t": 1972265	"P": 1971.0	"F": 5724}
{"v": 1	"t": 1972285	"P": 1974.75	"F": 5793}
{"v": 1	"t": 1972306	"P": 1976.25	"F": 5307}
{"v": 1	"t": 1972326	"P": 1976.0	"F": 5721}
{"v": 1	"t": 1972347	"P": 1961.75	"F": 5809}
{"v": 1	"t": 1972367	"P": 1985.25	"F": 6036}
{"v": 1	"t": 1972388	"P": 1976.25	"F": 5636}
{"v": 1	"t": 1972408	"P": 1976.25	"F": 5781}
{"v": 1	"t": 1972428	"P": 1971.25	"F": 5444}
{"v": 1	"t": 1972448	"P": 1973.75	"F": 5730}
{"v": 1	"t": 1972469	"P": 1981.75	"F": 5833}
{"v": 1	"t": 1972489	"P": 1973.75	"F": 5633}
{"v": 1	"t": 1972509	"P": 1973.0	"F": 5530}
{"v": 1	"t": 1972530	"P": 1981.75	"F": 5555}
{"v": 1	"t": 1972550	"P": 1971.75	"F": 5381}
{"v": 1	"t": 1972570	"P": 1972.5	"F": 5627}
{"v": 1	"t": 1972591	"P": 1972.0	"F": 5561}
{"v": 1	"t": 1972611	"P": 1968.75	"F": 5452}
{"v": 1	"t": 1972631	"P": 1979.75	"F": 5498}
{"v": 1	"t": 1972652	"P": 1966.0	"F": 5760}
{"v": 1	"t": 1972672	"P": 1959.75	"F": 5574}
{"v": 1	"t": 1972692	"P": 1968.25	"F": 5393}
{"v": 1	"t": 1972712	"P": 1968.5	"F": 5697}
{"v": 1	"t": 1972733	"P": 1963.5	"F": 5663}
{"v": 1	"t": 1972753	"P": 1969.5	"F": 5665}
{"v": 1	"t": 1972773	"P": 1968.5	"F": 5690}
{"v": 1	"t": 1972794	"P": 1957.75	"F": 5663}
{"v": 1	"t": 1972814	"P": 1953.0	"F": 5592}
{"v": 1	"t": 1972834	"P": 1960.5	"F": 5699}
{"v": 1	"t": 1972855	"P": 1940.75	"F": 5879}
{"v": 1	"t": 1972875	"P": 1947.25	"F": 5677}
{"v": 1	"t": 1972895	"P": 1930.0	"F": 5773}
{"v": 1	"t": 1972916	"P": 1920.75	"F": 5684}
{"v": 1	"t": 1972936	"P": 1910.0	"F": 5932}
{"v": 1	"t": 1972957	"P": 1890.25	"F": 5908	"C": 44.86	"D": 3144	"sn": 54091779688249	"file": "/data/device_log/data0000.out"}
{"v": 1	"t": 1972977	"P": 1882.0	"F": 5895}
{"v": 1	"t": 1972997	"P": 1889.25	"F": 5873}
{"v": 1	"t": 1973018	"P": 1878.25	"F": 5408}
{"v": 1	"t": 1973038	"P": 1859.5	"F": 5862}
{"v": 1	"t": 1973058	"P": 1851.0	"F": 5575}
{"v": 1	"t": 1973078	"P": 1853.0	"F": 5524}
{"v": 1	"t": 1973099	"P": 1837.75	"F": 5723}
{"v": 1	"t": 1973119	"P": 1833.5	"F": 5808}
{"v": 1	"t": 1973139	"P": 1819.25	"F": 5727}
{"v": 1	"t": 1973160	"P": 1820.0	"F": 5851}
{"v": 1	"t": 1973180	"P": 1818.75	"F": 5532}
{"v": 1	"t": 1973200	"P": 1803.75	"F": 5786}
{"v": 1	"t": 1973221	"P": 1799.0	"F": 5681}
{"v": 1	"t": 1973241	"P": 1803.0	"F": 5711}
{"v": 1	"t": 1973261	"P": 1800.25	"F": 5755}
{"v": 1	"t": 1973281	"P": 1789.5	"F": 5660}
{"v": 1	"t": 1973302	"P": 1795.25	"F": 5627}
{"v": 1	"t": 1973322	"P": 1787.75	"F": 5556}
{"v": 1	"t": 1973342	"P": 1788.25	"F": 5510}
{"v": 1	"t": 1973363	"P": 1793.25	"F": 5460}
{"v": 1	"t": 1973383	"P": 1786.0	"F": 5902}
{"v": 1	"t": 1973403	"P": 1778.0	"F": 5660}
{"v": 1	"t": 1973424	"P": 1789.5	"F": 5651}
{"v": 1	"t": 1973444	"P": 1783.5	"F": 5502}
{"v": 1	"t": 1973465	"P": 1787.25	"F": 5496}
{"v": 1	"t": 1973485	"P": 1784.25	"F": 5496}
{"v": 1	"t": 1973505	"P": 1784.75	"F": 5549}
{"v": 1	"t": 1973526	"P": 1787.5	"F": 5799}
{"v": 1	"t": 1973546	"P": 1787.25	"F": 5807}
{"v": 1	"t": 1973566	"P": 1792.0	"F": 5488}
{"v": 1	"t": 1973587	"P": 1788.75	"F": 5623}
{"v": 1	"t": 1973607	"P": 1804.75	"F": 5709}
{"v": 1	"t": 1973627	"P": 1816.25	"F": 5620}
{"v": 1	"t": 1973648	"P": 1805.5	"F": 5475}
{"v": 1	"t": 1973668	"P": 1839.0	"F": 5558}
{"v": 1	"t": 1973688	"P": 1833.25	"F": 5546}
{"v": 1	"t": 1973708	"P": 1855.25	"F": 5502}
{"v": 1	"t": 1973729	"P": 1864.25	"F": 5595}
{"v": 1	"t": 1973749	"P": 1868.25	"F": 5558}
{"v": 1	"t": 1973769	"P": 1875.75	"F": 5777}
{"v": 1	"t": 1973790	"P": 1877.5	"F": 5554}
{"v": 1	"t": 1973810	"P": 1884.75	"F": 5647}
{"v": 1	"t": 1973830	"P": 1890.5	"F": 5518}
{"v": 1	"t": 1973851	"P": 1897.0	"F": 5531}
{"v": 1	"t": 1973871	"P": 1895.5	"F": 5504}
{"v": 1	"t": 1973891	"P": 1915.25	"F": 5860}
{"v": 1	"t": 1973912	"P": 1901.0	"F": 5606}
{"v": 1	"t": 1973932	"P": 1918.25	"F": 5666}
{"v": 1	"t": 1973952	"P": 1914.0	"F": 5551}
{"v": 1	"t": 1973973	"P": 1919.0	"F": 5578	"C": 44.83	"D": 3144	"sn": 54091779688249	"file": "/data/device_log/data0000.out"}
{"v": 1	"t": 1973993	"P": 1927.25	"F": 5504}
{"v": 1	"t": 1974013	"P": 1923.5	"F": 5517}
{"v": 1	"t": 1974034	"P": 1931.25	"F": 5568}
{"v": 1	"t": 1974054	"P": 1929.25	"F": 5660}
{"v": 1	"t": 1974075	"P": 1938.0	"F": 5758}
{"v": 1	"t": 1974095	"P": 1938.25	"F": 5612}
{"v": 1	"t": 1974115	"P": 1950.5	"F": 5361}
{"v": 1	"t": 1974135	"P": 1944.25	"F": 5566}
{"v": 1	"t": 1974156	"P": 1945.25	"F": 5398}
{"v": 1	"t": 1974176	"P": 1957.5	"F": 5668}
{"v": 1	"t": 1974196	"P": 1945.5	"F": 5745}
{"v": 1	"t": 1974217	"P": 1949.0	"F": 5563}
{"v": 1	"t": 1974237	"P": 1954.75	"F": 5513}
{"v": 1	"t": 1974257	"P": 1958.75	"F": 5489}
{"v": 1	"t": 1974278	"P": 1958.0	"F": 5630}
{"v": 1	"t": 1974298	"P": 1955.0	"F": 5829}
{"v": 1	"t": 1974318	"P": 1952.5	"F": 5668}
{"v": 1	"t": 1974338	"P": 1956.5	"F": 5542}
{"v": 1	"t": 1974359	"P": 1958.5	"F": 5625}
{"v": 1	"t": 1974379	"P": 1955.5	"F": 5512}
{"v": 1	"t": 1974399	"P": 1959.5	"F": 5952}
{"v": 1	"t": 1974420	"P": 1960.75	"F": 5706}
{"v": 1	"t": 1974440	"P": 1963.0	"F": 5367}
{"v": 1	"t": 1974460	"P": 1953.5	"F": 5694}
{"v": 1	"t": 1974481	"P": 1958.5	"F": 5442}
{"v": 1	"t": 1974501	"P": 1960.5	"F": 5561}
{"v": 1	"t": 1974521	"P": 1965.5	"F": 5432}
{"v": 1	"t": 1974542	"P": 1972.0	"F": 5661}
{"v": 1	"t": 1974562	"P": 1962.75	"F": 5691}
{"v": 1	"t": 1974583	"P": 1968.0	"F": 5720}
{"v": 1	"t": 1974603	"P": 1967.75	"F": 5603}
{"v": 1	"t": 1974623	"P": 1971.0	"F": 5589}
{"v": 1	"t": 1974644	"P": 1978.0	"F": 5710}
{"v": 1	"t": 1974664	"P": 1965.5	"F": 5655}
{"v": 1	"t": 1974684	"P": 1957.75	"F": 5852}
{"v": 1	"t": 1974704	"P": 1967.5	"F": 5634}
{"v": 1	"t": 1974725	"P": 1963.5	"F": 5829}
{"v": 1	"t": 1974745	"P": 1967.25	"F": 5857}
{"v": 1	"t": 1974765	"P": 1957.5	"F": 5669}
{"v": 1	"t": 1974786	"P": 1963.0	"F": 5739}
{"v": 1	"t": 1974806	"P": 1966.0	"F": 5688}
{"v": 1	"t": 1974826	"P": 1967.5	"F": 5729}
{"v": 1	"t": 1974847	"P": 1956.25	"F": 5622}
{"v": 1	"t": 1974867	"P": 1960.5	"F": 5783}
{"v": 1	"t": 1974887	"P": 1952.5	"F": 5311}
{"v": 1	"t": 1974908	"P": 1951.75	"F": 5680}
{"v": 1	"t": 1974928	"P": 1943.5	"F": 5761}
{"v": 1	"t": 1974948	"P": 1935.75	"F": 5619}
{"v": 1	"t": 1974968	"P": 1937.75	"F": 5832}
{"v": 1	"t": 1974989	"P": 1925.5	"F": 5801	"C": 44.855	"D": 3144	"sn": 54091779688249	"file": "/data/device_log/data0000.out"}
{"v": 1	"t": 1975009	"P": 1912.5	"F": 5745}
{"v": 1	"t": 1975029	"P": 1906.5	"F": 5763}
{"v": 1	"t": 1975050	"P": 1894.0	"F": 5727}
{"v": 1	"t": 1975070	"P": 1886.25	"F": 5655}
{"v": 1	"t": 1975090	"P": 1878.5	"F": 5655}
{"v": 1	"t": 1975111	"P": 1862.5	"F": 5392}
{"v": 1	"t": 1975131	"P": 1861.25	"F": 5818}
{"v": 1	"t": 1975152	"P": 1845.75	"F": 5490}
{"v": 1	"t": 1975172	"P": 1837.0	"F": 5876}
{"v": 1	"t": 1975192	"P": 1826.25	"F": 5872}
{"v": 1	"t": 1975213	"P": 1822.0	"F": 5869}
{"v": 1	"t": 1975233	"P": 1821.25	"F": 5457}
{"v": 1	"t": 1975253	"P": 1825.0	"F": 5635}
{"v": 1	"t": 1975274	"P": 1803.5	"F": 5513}
{"v": 1	"t": 1975294	"P": 1811.75	"F": 5732}
{"v": 1	"t": 1975314	"P": 1807.25	"F": 5765}
{"v": 1	"t": 1975334	"P": 1797.5	"F": 5663}
{"v": 1	"t": 1975355	"P": 1798.25	"F": 5875}
{"v": 1	"t": 1975375	"P": 1800.25	"F": 5440}
{"v": 1	"t": 1975395	"P": 1790.75	"F": 5686}
{"v": 1	"t": 1975416	"P": 1788.0	"F": 5559}
{"v": 1	"t": 1975436	"P": 1801.0	"F": 5577}
{"v": 1	"t": 1975456	"P": 1801.5	"F": 5662}
{"v": 1	"t": 1975477	"P": 1794.75	"F": 5849}
{"v": 1	"t": 1975497	"P": 1792.75	"F": 5828}
{"v": 1	"t": 1975517	"P": 1797.75	"F": 5692}
{"v": 1	"t": 1975537	"P": 1804.0	"F": 5656}
{"v": 1	"t": 1975558	"P": 1789.5	"F": 5463}
{"v": 1	"t": 1975578	"P": 1798.25	"F": 5618}
{"v": 1	"t": 1975598	"P": 1801.5	"F": 5788}
{"v": 1	"t": 1975619	"P": 1807.75	"F": 5875}
{"v": 1	"t": 1975639	"P": 1797.0	"F": 5797}
{"v": 1	"t": 1975659	"P": 1811.5	"F": 5692}
{"v": 1	"t": 1975680	"P": 1802.75	"F": 5676}
{"v": 1	"t": 1975701	"P": 1811.5	"F": 5580}
{"v": 1	"t": 1975721	"P": 1816.5	"F": 5418}
{"v": 1	"t": 1975741	"P": 1811.75	"F": 5585}
{"v": 1	"t": 1975762	"P": 1805.25	"F": 5688}
{"v": 1	"t": 1975782	"P": 1828.5	"F": 5580}
{"v": 1	"t": 1975803	"P": 1822.75	"F": 5780}
{"v": 1	"t": 1975823	"P": 1838.25	"F": 5685}
{"v": 1	"t": 1975844	"P": 1848.5	"F": 5682}
{"v": 1	"t": 1975864	"P": 1836.75	"F": 5743}
{"v": 1	"t": 1975885	"P": 1835.25	"F": 5693}
{"v": 1	"t": 1975905	"P": 1843.75	"F": 5824}
{"v": 1	"t": 1975925	"P": 1849.0	"F": 5701}
{"v": 1	"t": 1975946	"P": 1850.25	"F": 5708}
{"v": 1	"t": 1975966	"P": 1855.25	"F": 5682}
{"v": 1	"t": 1975986	"P": 1856.25	"F": 5543}
{"v": 1	"t": 1976007	"P": 1860.25	"F": 5417	"C": 44.83	"D": 3144	"sn": 54091779688249	"file": "/data/device_log/data0000.out"}
{"v": 1	"t": 1976027	"P": 1846.5	"F": 5453}
{"v": 1	"t": 1976047	"P": 1860.75	"F": 5681}
{"v": 1	"t": 1976068	"P": 1863.0	"F": 5668}
{"v": 1	"t": 1976088	"P": 1856.5	"F": 5721}
{"v": 1	"t": 1976108	"P": 1862.0	"F": 5490}
{"v": 1	"t": 1976129	"P": 1864.25	"F": 5807}
{"v": 1	"t": 1976149	"P": 1863.75	"F": 5560}
{"v": 1	"t": 1976169	"P": 1870.25	"F": 5646}
{"v": 1	"t": 1976190	"P": 1873.5	"F": 5631}
{"v": 1	"t": 1976210	"P": 1867.0	"F": 5786}
{"v": 1	"t": 1976230	"P": 1870.75	"F": 5929}
{"v": 1	"t": 1976250	"P": 1868.25	"F": 5562}
{"v": 1	"t": 1976271	"P": 1873.75	"F": 5623}
{"v": 1	"t": 1976291	"P": 1878.25	"F": 5782}
{"v": 1	"t": 1976311	"P": 1872.5	"F": 5400}
{"v": 1	"t": 1976332	"P": 1873.75	"F": 5776}
{"v": 1	"t": 1976352	"P": 1868.0	"F": 5685}
{"v": 1	"t": 1976372	"P": 1868.5	"F": 5601}
{"v": 1	"t": 1976393	"P": 1869.75	"F": 5621}
{"v": 1	"t": 1976413	"P": 1865.0	"F": 5668}
{"v": 1	"t": 1976434	"P": 1875.0	"F": 5673}
{"v": 1	"t": 1976454	"P": 1862.75	"F": 5664}
{"v": 1	"t": 1976474	"P": 1859.5	"F": 5553}
{"v": 1	"t": 1976495	"P": 1867.5	"F": 5545}
{"v": 1	"t": 1976515	"P": 1862.25	"F": 5742}
{"v": 1	"t": 1976535	"P": 1868.75	"F": 5649}
{"v": 1	"t": 1976556	"P": 1870.0	"F": 5660}
{"v": 1	"t": 1976576	"P": 1870.0	"F": 5311}
{"v": 1	"t": 1976596	"P": 1876.25	"F": 5681}
{"v": 1	"t": 1976617	"P": 1870.75	"F": 5644}
{"v": 1	"t": 1976637	"P": 1880.5	"F": 5489}
{"v": 1	"t": 1976658	"P": 1884.75	"F": 5546}
{"v": 1	"t": 1976678	"P": 1884.75	"F": 5652}
{"v": 1	"t": 1976698	"P": 1891.75	"F": 5740}
{"v": 1	"t": 1976719	"P": 1896.25	"F": 5865}
{"v": 1	"t": 1976739	"P": 1901.0	"F": 5700}
{"v": 1	"t": 1976759	"P": 1912.5	"F": 5747}
{"v": 1	"t": 1976780	"P": 1917.5	"F": 5421}
{"v": 1	"t": 1976800	"P": 1913.5	"F": 5785}
{"v": 1	"t": 1976821	"P": 1915.75	"F": 5777}
{"v": 1	"t": 1976841	"P": 1928.5	"F": 5585}
{"v": 1	"t": 1976861	"P": 1937.75	"F": 5714}
{"v": 1	"t": 1976882	"P": 1936.5	"F": 5599}
{"v": 1	"t": 1976902	"P": 1948.25	"F": 5630}
{"v": 1	"t": 1976922	"P": 1941.75	"F": 5477}
{"v": 1	"t": 1976943	"P": 1947.5	"F": 5356}
{"v": 1	"t": 1976963	"P": 1951.75	"F": 5660}
{"v": 1	"t": 1976984	"P": 1954.25	"F": 5501}
{"v": 1	"t": 1977004	"P": 1964.0	"F": 5703}
{"v": 1	"t": 1977024	"P": 1959.5	"F": 5715	"C": 44.835	"D": 3144	"sn": 54091779688249	"file": "/data/device_log/data0000.out"}
{"v": 1	"t": 1977045	"P": 1957.25	"F": 5614}
{"v": 1	"t": 1977065	"P": 1961.75	"F": 5517}
{"v": 1	"t": 1977086	"P": 1963.5	"F": 5634}
{"v": 1	"t": 1977106	"P": 1964.25	"F": 5540}
{"v": 1	"t": 1977126	"P": 1965.5	"F": 5801}
{"v": 1	"t": 1977147	"P": 1959.25	"F": 5418}
{"v": 1	"t": 1977167	"P": 1971.0	"F": 5787}
{"v": 1	"t": 1977187	"P": 1983.25	"F": 5980}
{"v": 1	"t": 1977208	"P": 1966.25	"F": 5684}
{"v": 1	"t": 1977228	"P": 1971.25	"F": 5308}
{"v": 1	"t": 1977249	"P": 1971.75	"F": 5830}
{"v": 1	"t": 1977269	"P": 1971.0	"F": 5754}
{"v": 1	"t": 1977289	"P": 1963.5	"F": 5597}
{"v": 1	"t": 1977310	"P": 1983.25	"F": 5555}
{"v": 1	"t": 1977330	"P": 1980.25	"F": 5703}
{"v": 1	"t": 1977350	"P": 1969.5	"F": 5594}
{"v": 1	"t": 1977371	"P": 1969.75	"F": 5652}
{"v": 1	"t": 1977391	"P": 1987.0	"F": 5580}
{"v": 1	"t": 1977411	"P": 1981.0	"F": 5720}
{"v": 1	"t": 1977432	"P": 1972.0	"F": 5628}
{"v": 1	"t": 1977452	"P": 1973.75	"F": 5573}
{"v": 1	"t": 1977473	"P": 1972.0	"F": 5722}
{"v": 1	"t": 1977493	"P": 1971.0	"F": 5620}
{"v": 1	"t": 1977513	"P": 1972.0	"F": 5833}
{"v": 1	"t": 1977534	"P": 1969.75	"F": 5636}
{"v": 1	"t": 1977554	"P": 1965.5	"F": 5742}
{"v": 1	"t": 1977575	"P": 1969.0	"F": 5693}
{"v": 1	"t": 1977595	"P": 1959.0	"F": 5593}
{"v": 1	"t": 1977615	"P": 1949.25	"F": 5609}
{"v": 1	"t": 1977636	"P": 1939.75	"F": 5510}
{"v": 1	"t": 1977656	"P": 1931.5	"F": 5751}
{"v": 1	"t": 1977676	"P": 1923.25	"F": 5726}
{"v": 1	"t": 1977697	"P": 1911.0	"F": 5884}
{"v": 1	"t": 1977717	"P": 1900.0	"F": 5907}
{"v": 1	"t": 1977738	"P": 1876.5	"F": 5834}
{"v": 1	"t": 1977758	"P": 1867.0	"F": 5791}
{"v": 1	"t": 1977778	"P": 1866.75	"F": 5849}
{"v": 1	"t": 1977799	"P": 1852.5	"F": 5724}
{"v": 1	"t": 1977819	"P": 1848.5	"F": 5680}
{"v": 1	"t": 1977840	"P": 1834.5	"F": 5580}
{"v": 1	"t": 1977860	"P": 1832.75	"F": 5900}
{"v": 1	"t": 1977880	"P": 1817.75	"F": 6039}
{"v": 1	"t": 1977901	"P": 1815.25	"F": 5902}
{"v": 1	"t": 1977921	"P": 1814.25	"F": 5662}
{"v": 1	"t": 1977941	"P": 1800.5	"F": 5884}
{"v": 1	"t": 1977962	"P": 1802.5	"F": 5521}
{"v": 1	"t": 1977982	"P": 1794.25	"F": 5746}
{"v": 1	"t": 1978002	"P": 1793.0	"F": 5549}
{"v": 1	"t": 1978023	"P": 1786.0	"F": 5825}
{"v": 1	"t": 1978043	"P": 1784.5	"F": 5545	"C": 44.865	"D": 3144	"sn": 54091779688249	"file": "/data/device_log/data0000.out"}
{"v": 1	"t": 1978064	"P": 1789.5	"F": 5711}
{"v": 1	"t": 1978084	"P": 1792.25	"F": 5843}
{"v": 1	"t": 1978104	"P": 1791.75	"F": 5897}
{"v": 1	"t": 1978125	"P": 1788.75	"F": 5670}
{"v": 1	"t": 1978145	"P": 1792.75	"F": 5682}
{"v": 1	"t": 1978166	"P": 1785.75	"F": 5618}
{"v": 1	"t": 1978186	"P": 1790.25	"F": 5765}
{"v": 1	"t": 1978206	"P": 1790.0	"F": 5714}
{"v": 1	"t": 1978227	"P": 1806.25	"F": 5614}
{"v": 1	"t": 1978247	"P": 1805.75	"F": 5693}
{"v": 1	"t": 1978267	"P": 1812.0	"F": 5758}
{"v": 1	"t": 1978288	"P": 1801.5	"F": 5591}
{"v": 1	"t": 1978308	"P": 1801.5	"F": 5780}
{"v": 1	"t": 1978329	"P": 1811.75	"F": 5693}
{"v": 1	"t": 1978349	"P": 1799.5	"F": 5577}
{"v": 1	"t": 1978369	"P": 1806.5	"F": 5738}
{"v": 1	"t": 1978390	"P": 1817.25	"F": 5761}
{"v": 1	"t": 1978410	"P": 1820.0	"F": 5806}
{"v": 1	"t": 1978430	"P": 1818.0	"F": 5592}
{"v": 1	"t": 1978451	"P": 1817.25	"F": 5464}
{"v": 1	"t": 1978471	"P": 1838.0	"F": 5659}
{"v": 1	"t": 1978491	"P": 1826.5	"F": 5526}
{"v": 1	"t": 1978512	"P": 1846.0	"F": 5560}
{"v": 1	"t": 1978532	"P": 1852.75	"F": 5602}
{"v": 1	"t": 1978553	"P": 1859.5	"F": 5600}
{"v": 1	"t": 1978573	"P": 1875.0	"F": 5557}
{"v": 1	"t": 1978593	"P": 1868.5	"F": 5516}
{"v": 1	"t": 1978614	"P": 1883.75	"F": 5574}
{"v": 1	"t": 1978634	"P": 1886.0	"F": 5625}
{"v": 1	"t": 1978654	"P": 1894.25	"F": 5571}
{"v": 1	"t": 1978675	"P": 1902.25	"F": 5689}
{"v": 1	"t": 1978695	"P": 1905.25	"F": 5310}
{"v": 1	"t": 1978715	"P": 1912.5	"F": 5830}
{"v": 1	"t": 1978736	"P": 1920.0	"F": 5420}
{"v": 1	"t": 1978756	"P": 1921.75	"F": 5675}
{"v": 1	"t": 1978777	"P": 1917.0	"F": 5741}
{"v": 1	"t": 1978797	"P": 1929.5	"F": 5680}
{"v": 1	"t": 1978817	"P": 1930.25	"F": 5591}
{"v": 1	"t": 1978838	"P": 1943.5	"F": 5771}
{"v": 1	"t": 1978858	"P": 1940.5	"F": 5554}
{"v": 1	"t": 1978878	"P": 1944.25	"F": 5658}
{"v": 1	"t": 1978899	"P": 1947.5	"F": 5567}
{"v": 1	"t": 1978919	"P": 1952.5	"F": 5777}
{"v": 1	"t": 1978940	"P": 1957.0	"F": 5741}
{"v": 1	"t": 1978960	"P": 1960.25	"F": 5726}
{"v": 1	"t": 1978980	"P": 1958.0	"F": 5549}
{"v": 1	"t": 1979001	"P": 1959.25	"F": 5823}
{"v": 1	"t": 1979021	"P": 1961.75	"F": 5653}
{"v": 1	"t": 1979041	"P": 1952.5	"F": 5860}
{"v": 1	"t": 1979062	"P": 1956.25	"F": 5792	"C": 44.84	"D": 3144	"sn": 54091779688249	"file": "/data/device_log/data0000.out"}
{"v": 1	"t": 1979082	"P": 1964.0	"F": 5685}
{"v": 1	"t": 1979103	"P": 1959.75	"F": 5695}
{"v": 1	"t": 1979123	"P": 1964.0	"F": 5815}
{"v": 1	"t": 1979143	"P": 1962.5	"F": 5522}
{"v": 1	"t": 1979164	"P": 1966.75	"F": 5632}
{"v": 1	"t": 1979184	"P": 1961.0	"F": 5898}
{"v": 1	"t": 1979204	"P": 1964.0	"F": 5493}
{"v": 1	"t": 1979225	"P": 1967.25	"F": 5742}
{"v": 1	"t": 1979245	"P": 1963.25	"F": 5832}
{"v": 1	"t": 1979265	"P": 1962.5	"F": 5818}
{"v": 1	"t": 1979286	"P": 1960.5	"F": 5675}
{"v": 1	"t": 1979306	"P": 1970.5	"F": 5136}
{"v": 1	"t": 1979327	"P": 1965.75	"F": 5431}
{"v": 1	"t": 1979347	"P": 1965.5	"F": 5655}
{"v": 1	"t": 1979368	"P": 1957.75	"F": 5522}
{"v": 1	"t": 1979388	"P": 1961.25	"F": 5704}
{"v": 1	"t": 1979409	"P": 1970.0	"F": 5652}
{"v": 1	"t": 1979429	"P": 1964.5	"F": 5512}
{"v": 1	"t": 1979450	"P": 1976.5	"F": 5646}
{"v": 1	"t": 1979470	"P": 1962.75	"F": 5669}
{"v": 1	"t": 1979491	"P": 1964.5	"F": 5713}
{"v": 1	"t": 1979511	"P": 1964.0	"F": 5712}
{"v": 1	"t": 1979532	"P": 1963.5	"F": 5655}
{"v": 1	"t": 1979552	"P": 1961.75	"F": 5724}
{"v": 1	"t": 1979572	"P": 1969.0	"F": 5457}
{"v": 1	"t": 1979593	"P": 1956.75	"F": 5700}
{"v": 1	"t": 1979613	"P": 1961.0	"F": 5602}
{"v": 1	"t": 1979634	"P": 1956.0	"F": 5169}
{"v": 1	"t": 1979654	"P": 1952.25	"F": 5520}
{"v": 1	"t": 1979674	"P": 1949.25	"F": 5400}
{"v": 1	"t": 1979694	"P": 1953.5	"F": 5658}
{"v": 1	"t": 1979715	"P": 1951.25	"F": 5675}
{"v": 1	"t": 1979735	"P": 1944.0	"F": 5424}
{"v": 1	"t": 1979755	"P": 1937.0	"F": 5808}
{"v": 1	"t": 1979776	"P": 1933.0	"F": 5854}
{"v": 1	"t": 1979796	"P": 1932.5	"F": 5515}
{"v": 1	"t": 1979816	"P": 1921.75	"F": 5841}
{"v": 1	"t": 1979837	"P": 1921.75	"F": 5427}
{"v": 1	"t": 1979857	"P": 1913.25	"F": 5749}
{"v": 1	"t": 1979877	"P": 1902.75	"F": 5614}
{"v": 1	"t": 1979898	"P": 1896.25	"F": 5790}
{"v": 1	"t": 1979918	"P": 1884.25	"F": 5718}
{"v": 1	"t": 1979938	"P": 1872.5	"F": 5323}
{"v": 1	"t": 1979958	"P": 1865.0	"F": 5696}
{"v": 1	"t": 1979979	"P": 1853.25	"F": 5724}
{"v": 1	"t": 1979999	"P": 1844.5	"F": 5567}
{"v": 1	"t": 1980019	"P": 1842.5	"F": 5717}
{"v": 1	"t": 1980040	"P": 1835.75	"F": 5718}
{"v": 1	"t": 1980060	"P": 1826.25	"F": 5731}
{"v": 1	"t": 1980080	"P": 1817.25	"F": 5785	"C": 44.825	"D": 3144	"sn": 54091779688249	"file": "/data/device_log/data0000.out"}
{"v": 1	"t": 1980101	"P": 1805.25	"F": 5702}
{"v": 1	"t": 1980121	"P": 1804.5	"F": 5888}
{"v": 1	"t": 1980142	"P": 1808.5	"F": 5746}
{"v": 1	"t": 1980162	"P": 1798.5	"F": 5892}
{"v": 1	"t": 1980182	"P": 1793.5	"F": 5716}
{"v": 1	"t": 1980203	"P": 1795.75	"F": 5636}
{"v": 1	"t": 1980223	"P": 1790.0	"F": 5857}
{"v": 1	"t": 1980243	"P": 1784.75	"F": 5722}
{"v": 1	"t": 1980264	"P": 1793.25	"F": 5633}
{"v": 1	"t": 1980284	"P": 1791.75	"F": 5661}
{"v": 1	"t": 1980304	"P": 1784.0	"F": 5611}
{"v": 1	"t": 1980324	"P": 1788.0	"F": 6010}
{"v": 1	"t": 1980345	"P": 1786.75	"F": 5803}
{"v": 1	"t": 1980365	"P": 1783.0	"F": 5683}
{"v": 1	"t": 1980385	"P": 1783.75	"F": 5693}
{"v": 1	"t": 1980406	"P": 1783.75	"F": 5466}
{"v": 1	"t": 1980426	"P": 1790.25	"F": 5826}
{"v": 1	"t": 1980446	"P": 1791.0	"F": 5603}
{"v": 1	"t": 1980467	"P": 1792.0	"F": 5717}
{"v": 1	"t": 1980487	"P": 1788.25	"F": 5798}
{"v": 1	"t": 1980507	"P": 1793.75	"F": 5576}
{"v": 1	"t": 1980528	"P": 1796.75	"F": 5626}
{"v": 1	"t": 1980548	"P": 1798.5	"F": 5493}
{"v": 1	"t": 1980568	"P": 1797.5	"F": 5386}
{"v": 1	"t": 1980588	"P": 1809.0	"F": 5597}
{"v": 1	"t": 1980609	"P": 1818.25	"F": 5706}
{"v": 1	"t": 1980629	"P": 1814.25	"F": 5622}
{"v": 1	"t": 1980649	"P": 1830.75	"F": 5707}
{"v": 1	"t": 1980670	"P": 1843.5	"F": 5510}
{"v": 1	"t": 1980690	"P": 1845.75	"F": 5567}
{"v": 1	"t": 1980711	"P": 1858.25	"F": 5728}
{"v": 1	"t": 1980731	"P": 1860.25	"F": 5436}
{"v": 1	"t": 1980751	"P": 1872.5	"F": 5561}
{"v": 1	"t": 1980772	"P": 1881.25	"F": 6003}
{"v": 1	"t": 1980792	"P": 1882.25	"F": 5518}
{"v": 1	"t": 1980812	"P": 1892.5	"F": 5758}
{"v": 1	"t": 1980833	"P": 1887.5	"F": 5525}
{"v": 1	"t": 1980853	"P": 1901.5	"F": 5512}
{"v": 1	"t": 1980873	"P": 1906.75	"F": 5754}
{"v": 1	"t": 1980893	"P": 1919.25	"F": 5536}
{"v": 1	"t": 1980914	"P": 1922.25	"F": 5699}
{"v": 1	"t": 1980934	"P": 1925.25	"F": 5476}
{"v": 1	"t": 1980954	"P": 1928.0	"F": 5547}
{"v": 1	"t": 1980975	"P": 1935.0	"F": 5412}
{"v": 1	"t": 1980995	"P": 1939.5	"F": 5360}
{"v": 1	"t": 1981015	"P": 1944.0	"F": 5507}
{"v": 1	"t": 1981036	"P": 1937.0	"F": 5881}
{"v": 1	"t": 1981056	"P": 1954.25	"F": 5707}
{"v": 1	"t": 1981076	"P": 1950.25	"F": 5673}
{"v": 1	"t": 1981097	"P": 1947.25	"F": 5430	"C": 44.875	"D": 3144	"sn": 54091779688249	"file": "/data/device_log/data0000.out"}
{"v": 1	"t": 1981117	"P": 1959.0	"F": 5524}
{"v": 1	"t": 1981137	"P": 1958.25	"F": 5672}
{"v": 1	"t": 1981157	"P": 1959.75	"F": 5782}
{"v": 1	"t": 1981178	"P": 1968.5	"F": 5454}
{"v": 1	"t": 1981198	"P": 1959.25	"F": 5595}
{"v": 1	"t": 1981218	"P": 1967.5	"F": 5883}
{"v": 1	"t": 1981239	"P": 1965.75	"F": 5527}
{"v": 1	"t": 1981259	"P": 1966.0	"F": 5652}
{"v": 1	"t": 1981280	"P": 1970.25	"F": 5713}
{"v": 1	"t": 1981300	"P": 1971.25	"F": 5579}
{"v": 1	"t": 1981320	"P": 1966.0	"F": 5676}
{"v": 1	"t": 1981341	"P": 1976.0	"F": 5814}
{"v": 1	"t": 1981361	"P": 1971.0	"F": 5618}
{"v": 1	"t": 1981381	"P": 1965.5	"F": 5720}
{"v": 1	"t": 1981402	"P": 1968.5	"F": 5498}
{"v": 1	"t": 1981422	"P": 1971.5	"F": 5817}
{"v": 1	"t": 1981442	"P": 1976.25	"F": 5665}
{"v": 1	"t": 1981463	"P": 1970.25	"F": 5459}
{"v": 1	"t": 1981483	"P": 1967.25	"F": 5554}
{"v": 1	"t": 1981503	"P": 1970.0	"F": 5734}
{"v": 1	"t": 1981523	"P": 1965.75	"F": 5670}
{"v": 1	"t": 1981544	"P": 1968.0	"F": 5477}
{"v": 1	"t": 1981564	"P": 1968.0	"F": 5474}
{"v": 1	"t": 1981584	"P": 1957.5	"F": 5418}
{"v": 1	"t": 1981605	"P": 1960.25	"F": 5653}
{"v": 1	"t": 1981625	"P": 1966.25	"F": 5765}
{"v": 1	"t": 1981645	"P": 1957.5	"F": 5490}
{"v": 1	"t": 1981666	"P": 1963.0	"F": 5398}
{"v": 1	"t": 1981686	"P": 1968.75	"F": 5702}
{"v": 1	"t": 1981706	"P": 1968.25	"F": 5798}
{"v": 1	"t": 1981727	"P": 1954.25	"F": 5500}
{"v": 1	"t": 1981747	"P": 1965.25	"F": 5749}
{"v": 1	"t": 1981767	"P": 1960.75	"F": 5488}
{"v": 1	"t": 1981788	"P": 1961.5	"F": 5684}
{"v": 1	"t": 1981808	"P": 1960.0	"F": 5780}
{"v": 1	"t": 1981828	"P": 1962.25	"F": 5663}
{"v": 1	"t": 1981849	"P": 1955.0	"F": 5777}
{"v": 1	"t": 1981869	"P": 1948.25	"F": 5724}
{"v": 1	"t": 1981889	"P": 1950.5	"F": 5787}
{"v": 1	"t": 1981910	"P": 1950.25	"F": 5637}
{"v": 1	"t": 1981930	"P": 1951.75	"F": 5703}
{"v": 1	"t": 1981950	"P": 1944.75	"F": 5523}
{"v": 1	"t": 1981971	"P": 1929.75	"F": 5627}
{"v": 1	"t": 1981991	"P": 1934.75	"F": 5225}
{"v": 1	"t": 1982011	"P": 1924.5	"F": 5621}
{"v": 1	"t": 1982032	"P": 1905.0	"F": 5785}
{"v": 1	"t": 1982052	"P": 1896.0	"F": 5774}
{"v": 1	"t": 1982072	"P": 1895.25	"F": 5725}
{"v": 1	"t": 1982093	"P": 1888.75	"F": 5755}
{"v": 1	"t": 1982113	"P": 1865.0	"F": 5584	"C": 44.81	"D": 3144	"sn": 54091779688249	"file": "/data/device_log/data0000.out"}
{"v": 1	"t": 1982133	"P": 1863.5	"F": 5575}
{"v": 1	"t": 1982153	"P": 1857.0	"F": 5837}
{"v": 1	"t": 1982174	"P": 1850.25	"F": 5527}
{"v": 1	"t": 1982194	"P": 1842.25	"F": 5763}
{"v": 1	"t": 1982214	"P": 1832.25	"F": 5766}
{"v": 1	"t": 1982235	"P": 1827.25	"F": 5401}
{"v": 1	"t": 1982255	"P": 1819.0	"F": 5903}
{"v": 1	"t": 1982275	"P": 1813.25	"F": 5865}
{"v": 1	"t": 1982296	"P": 1805.25	"F": 5731}
{"v": 1	"t": 1982316	"P": 1807.0	"F": 5891}
{"v": 1	"t": 1982336	"P": 1808.5	"F": 5390}
{"v": 1	"t": 1982357	"P": 1794.75	"F": 5611}
{"v": 1	"t": 1982377	"P": 1800.0	"F": 5663}
{"v": 1	"t": 1982398	"P": 1798.5	"F": 5475}
{"v": 1	"t": 1982418	"P": 1783.0	"F": 5891}
{"v": 1	"t": 1982438	"P": 1797.5	"F": 5634}
{"v": 1	"t": 1982458	"P": 1786.0	"F": 5765}
{"v": 1	"t": 1982479	"P": 1805.25	"F": 5737}
{"v": 1	"t": 1982499	"P": 1788.0	"F": 5597}
{"v": 1	"t": 1982519	"P": 1779.0	"F": 5315}
{"v": 1	"t": 1982540	"P": 1789.75	"F": 5801}
{"v": 1	"t": 1982560	"P": 1785.5	"F": 5872}
{"v": 1	"t": 1982580	"P": 1785.25	"F": 5665}
{"v": 1	"t": 1982601	"P": 1783.5	"F": 5728}
{"v": 1	"t": 1982621	"P": 1791.0	"F": 5929}
{"v": 1	"t": 1982641	"P": 1788.0	"F": 5613}
{"v": 1	"t": 1982662	"P": 1789.25	"F": 5605}
{"v": 1	"t": 1982682	"P": 1793.0	"F": 5683}
{"v": 1	"t": 1982702	"P": 1791.0	"F": 5636}
{"v": 1	"t": 1982722	"P": 1796.75	"F": 5738}
{"v": 1	"t": 1982743	"P": 1798.75	"F": 5672}
{"v": 1	"t": 1982763	"P": 1800.0	"F": 5605}
{"v": 1	"t": 1982783	"P": 1796.5	"F": 5247}
{"v": 1	"t": 1982804	"P": 1793.5	"F": 5728}
{"v": 1	"t": 1982824	"P": 1794.0	"F": 5720}
{"v": 1	"t": 1982844	"P": 1807.75	"F": 5640}
{"v": 1	"t": 1982865	"P": 1814.0	"F": 5781}
{"v": 1	"t": 1982885	"P": 1820.0	"F": 5346}
{"v": 1	"t": 1982905	"P": 1828.75	"F": 5733}
{"v": 1	"t": 1982926	"P": 1841.75	"F": 5445}
{"v": 1	"t": 1982946	"P": 1846.75	"F": 5486}
{"v": 1	"t": 1982967	"P": 1857.0	"F": 5796}
{"v": 1	"t": 1982987	"P": 1873.0	"F": 5475}
{"v": 1	"t": 1983008	"P": 1880.0	"F": 5770}
{"v": 1	"t": 1983028	"P": 1881.0	"F": 5559}
{"v": 1	"t": 1983049	"P": 1900.75	"F": 5563}
{"v": 1	"t": 1983069	"P": 1899.0	"F": 5657}
{"v": 1	"t": 1983090	"P": 1911.25	"F": 5761}
{"v": 1	"t": 1983110	"P": 1915.25	"F": 5315}
{"v": 1	"t": 1983130	"P": 1925.75	"F": 5421	"C": 44.835	"D": 3144	"sn": 54091779688249	"file": "/data/device_log/data0000.out"}
{"v": 1	"t": 1983151	"P": 1931.75	"F": 5551}
{"v": 1	"t": 1983171	"P": 1929.5	"F": 5615}
{"v": 1	"t": 1983192	"P": 1931.5	"F": 5783}
{"v": 1	"t": 1983212	"P": 1939.0	"F": 5645}
{"v": 1	"t": 1983232	"P": 1947.25	"F": 5730}
{"v": 1	"t": 1983253	"P": 1947.25	"F": 5615}
{"v": 1	"t": 1983273	"P": 1944.5	"F": 5677}
{"v": 1	"t": 1983293	"P": 1941.5	"F": 5555}
{"v": 1	"t": 1983314	"P": 1961.5	"F": 5818}
{"v": 1	"t": 1983334	"P": 1961.75	"F": 5665}
{"v": 1	"t": 1983354	"P": 1952.25	"F": 5420}
{"v": 1	"t": 1983374	"P": 1949.75	"F": 5751}
{"v": 1	"t": 1983395	"P": 1950.25	"F": 5646}
{"v": 1	"t": 1983415	"P": 1959.0	"F": 5699}
{"v": 1	"t": 1983435	"P": 1944.0	"F": 5614}
{"v": 1	"t": 1983456	"P": 1948.25	"F": 5619}
{"v": 1	"t": 1983476	"P": 1965.75	"F": 5748}
{"v": 1	"t": 1983496	"P": 1949.5	"F": 5685}
{"v": 1	"t": 1983517	"P": 1955.25	"F": 5738}
{"v": 1	"t": 1983537	"P": 1945.25	"F": 5732}
{"v": 1	"t": 1983557	"P": 1960.75	"F": 5544}
{"v": 1	"t": 1983578	"P": 1952.0	"F": 5658}
{"v": 1	"t": 1983598	"P": 1963.5	"F": 5783}
{"v": 1	"t": 1983618	"P": 1954.25	"F": 5592}
{"v": 1	"t": 1983638	"P": 1965.5	"F": 5702}
{"v": 1	"t": 1983659	"P": 1962.5	"F": 5758}
{"v": 1	"t": 1983679	"P": 1958.0	"F": 5746}
{"v": 1	"t": 1983700	"P": 1961.25	"F": 5634}
{"v": 1	"t": 1983720	"P": 1965.0	"F": 5774}
{"v": 1	"t": 1983740	"P": 1955.75	"F": 5495}
{"v": 1	"t": 1983761	"P": 1957.5	"F": 5745}
{"v": 1	"t": 1983781	"P": 1974.25	"F": 5640}
{"v": 1	"t": 1983801	"P": 1965.25	"F": 5928}
{"v": 1	"t": 1983822	"P": 1955.5	"F": 5858}
{"v": 1	"t": 1983842	"P": 1967.25	"F": 5708}
{"v": 1	"t": 1983862	"P": 1966.25	"F": 5534}
{"v": 1	"t": 1983883	"P": 1959.75	"F": 5872}
{"v": 1	"t": 1983903	"P": 1961.0	"F": 5521}
{"v": 1	"t": 1983923	"P": 1956.25	"F": 5737}
{"v": 1	"t": 1983943	"P": 1965.0	"F": 5745}
{"v": 1	"t": 1983964	"P": 1953.25	"F": 5382}
{"v": 1	"t": 1983984	"P": 1955.25	"F": 5890}
{"v": 1	"t": 1984004	"P": 1949.25	"F": 5635}
{"v": 1	"t": 1984025	"P": 1957.0	"F": 5599}
{"v": 1	"t": 1984045	"P": 1956.75	"F": 5812}
{"v": 1	"t": 1984065	"P": 1959.75	"F": 5714}
{"v": 1	"t": 1984086	"P": 1948.5	"F": 5748}
{"v": 1	"t": 1984106	"P": 1945.0	"F": 5867}
{"v": 1	"t": 1984126	"P": 1954.25	"F": 5801}
{"v": 1	"t": 1984147	"P": 1954.75	"F": 5582	"C": 44.855	"D": 3144	"sn": 54091779688249	"file": "/data/device_log/data0000.out"}
{"v": 1	"t": 1984167	"P": 1948.5	"F": 5867}
{"v": 1	"t": 1984187	"P": 1955.75	"F": 5442}
{"v": 1	"t": 1984207	"P": 1947.5	"F": 5837}
{"v": 1	"t": 1984228	"P": 1944.0	"F": 5526}
{"v": 1	"t": 1984248	"P": 1940.5	"F": 5789}
{"v": 1	"t": 1984269	"P": 1940.75	"F": 5732}
{"v": 1	"t": 1984289	"P": 1943.5	"F": 5690}
{"v": 1	"t": 1984309	"P": 1939.75	"F": 5543}
{"v": 1	"t": 1984330	"P": 1944.5	"F": 5761}
{"v": 1	"t": 1984350	"P": 1946.5	"F": 5587}
{"v": 1	"t": 1984370	"P": 1940.75	"F": 5397}
{"v": 1	"t": 1984391	"P": 1940.25	"F": 5589}
{"v": 1	"t": 1984411	"P": 1950.5	"F": 5906}
{"v": 1	"t": 1984431	"P": 1937.0	"F": 5660}
{"v": 1	"t": 1984452	"P": 1930.75	"F": 5784}
{"v": 1	"t": 1984472	"P": 1930.75	"F": 5880}
{"v": 1	"t": 1984492	"P": 1935.5	"F": 5507}
{"v": 1	"t": 1984512	"P": 1937.25	"F": 5739}
{"v": 1	"t": 1984533	"P": 1916.75	"F": 5676}
{"v": 1	"t": 1984553	"P": 1907.25	"F": 5752}
{"v": 1	"t": 1984573	"P": 1914.5	"F": 5842}
{"v": 1	"t": 1984594	"P": 1901.75	"F": 5867}
{"v": 1	"t": 1984614	"P": 1882.25	"F": 5613}
{"v": 1	"t": 1984634	"P": 1885.5	"F": 5963}
{"v": 1	"t": 1984655	"P": 1872.5	"F": 5713}
{"v": 1	"t": 1984675	"P": 1862.5	"F": 5721}
{"v": 1	"t": 1984695	"P": 1857.25	"F": 5855}
{"v": 1	"t": 1984716	"P": 1845.25	"F": 5939}
{"v": 1	"t": 1984736	"P": 1833.5	"F": 5737}
{"v": 1	"t": 1984756	"P": 1827.25	"F": 5432}
{"v": 1	"t": 1984777	"P": 1829.25	"F": 5687}
{"v": 1	"t": 1984797	"P": 1830.0	"F": 5893}
{"v": 1	"t": 1984817	"P": 1812.75	"F": 5725}
{"v": 1	"t": 1984838	"P": 1819.75	"F": 5672}
{"v": 1	"t": 1984858	"P": 1798.5	"F": 5782}
{"v": 1	"t": 1984878	"P": 1797.75	"F": 5731}
{"v": 1	"t": 1984899	"P": 1802.25	"F": 5785}
{"v": 1	"t": 1984919	"P": 1786.0	"F": 5697}
{"v": 1	"t": 1984939	"P": 1798.0	"F": 5862}
{"v": 1	"t": 1984960	"P": 1783.5	"F": 5587}
{"v": 1	"t": 1984980	"P": 1790.75	"F": 5796}
{"v": 1	"t": 1985000	"P": 1785.0	"F": 5590}
{"v": 1	"t": 1985021	"P": 1784.75	"F": 5573}
{"v": 1	"t": 1985041	"P": 1795.0	"F": 5674}
{"v": 1	"t": 1985061	"P": 1795.25	"F": 5652}
{"v": 1	"t": 1985081	"P": 1786.0	"F": 5674}
{"v": 1	"t": 1985102	"P": 1790.0	"F": 5759}
{"v": 1	"t": 1985122	"P": 1784.0	"F": 5956}
{"v": 1	"t": 1985142	"P": 1791.5	"F": 5547}
{"v": 1	"t": 1985163	"P": 1788.25	"F": 5870	"C": 44.8	"D": 3144	"sn": 54091779688249	"file": "/data/device_log/data0000.out"}
{"v": 1	"t": 1985183	"P": 1787.5	"F": 5769}
{"v": 1	"t": 1985203	"P": 1787.25	"F": 5670}
{"v": 1	"t": 1985224	"P": 1791.5	"F": 5544}
{"v": 1	"t": 1985244	"P": 1781.25	"F": 5470}
{"v": 1	"t": 1985264	"P": 1798.5	"F": 5590}
{"v": 1	"t": 1985285	"P": 1796.0	"F": 5612}
{"v": 1	"t": 1985305	"P": 1799.5	"F": 5540}
{"v": 1	"t": 1985325	"P": 1799.5	"F": 5632}
{"v": 1	"t": 1985346	"P": 1808.0	"F": 5750}
{"v": 1	"t": 1985366	"P": 1804.5	"F": 5630}
{"v": 1	"t": 1985387	"P": 1797.25	"F": 5680}
{"v": 1	"t": 1985407	"P": 1810.5	"F": 5731}
{"v": 1	"t": 1985427	"P": 1810.5	"F": 6050}
{"v": 1	"t": 1985447	"P": 1813.25	"F": 5916}
{"v": 1	"t": 1985468	"P": 1818.75	"F": 5658}
{"v": 1	"t": 1985488	"P": 1815.25	"F": 5163}
{"v": 1	"t": 1985508	"P": 1834.5	"F": 5544}
{"v": 1	"t": 1985529	"P": 1842.5	"F": 5717}
{"v": 1	"t": 1985549	"P": 1838.75	"F": 5654}
{"v": 1	"t": 1985569	"P": 1850.5	"F": 5681}
{"v": 1	"t": 1985590	"P": 1860.0	"F": 5720}
{"v": 1	"t": 1985610	"P": 1859.75	"F": 5697}
{"v": 1	"t": 1985630	"P": 1861.0	"F": 5753}
{"v": 1	"t": 1985651	"P": 1869.5	"F": 5525}
{"v": 1	"t": 1985671	"P": 1875.25	"F": 5735}
{"v": 1	"t": 1985691	"P": 1885.5	"F": 5535}
{"v": 1	"t": 1985711	"P": 1887.5	"F": 5690}
{"v": 1	"t": 1985732	"P": 1873.75	"F": 5797}
{"v": 1	"t": 1985752	"P": 1892.5	"F": 5463}
{"v": 1	"t": 1985772	"P": 1901.25	"F": 5557}
{"v": 1	"t": 1985793	"P": 1906.5	"F": 5587}
{"v": 1	"t": 1985813	"P": 1902.25	"F": 5823}
{"v": 1	"t": 1985833	"P": 1902.25	"F": 5710}
{"v": 1	"t": 1985854	"P": 1911.75	"F": 5800}
{"v": 1	"t": 1985874	"P": 1913.5	"F": 5904}
{"v": 1	"t": 1985895	"P": 1930.5	"F": 5843}
{"v": 1	"t": 1985915	"P": 1923.5	"F": 5455}
{"v": 1	"t": 1985935	"P": 1931.25	"F": 5633}
{"v": 1	"t": 1985956	"P": 1920.25	"F": 5585}
{"v": 1	"t": 1985976	"P": 1937.0	"F": 5716}
{"v": 1	"t": 1985996	"P": 1945.75	"F": 5765}
{"v": 1	"t": 1986017	"P": 1934.25	"F": 5707}
{"v": 1	"t": 1986037	"P": 1945.5	"F": 5568}
{"v": 1	"t": 1986057	"P": 1949.0	"F": 5735}
{"v": 1	"t": 1986077	"P": 1948.0	"F": 5609}
{"v": 1	"t": 1986098	"P": 1945.25	"F": 5669}
{"v": 1	"t": 1986118	"P": 1938.75	"F": 5559}
{"v": 1	"t": 1986138	"P": 1956.75	"F": 5739}
{"v": 1	"t": 1986159	"P": 1950.0	"F": 5813}
{"v": 1	"t": 1986179	"P": 1947.75	"F": 5732	"C": 44.835	"D": 3144	"sn": 54091779688249	"file": "/data/device_log/data0000.out"}
{"v": 1	"t": 1986199	"P": 1949.75	"F": 5631}
{"v": 1	"t": 1986220	"P": 1950.75	"F": 5446}
{"v": 1	"t": 1986240	"P": 1959.5	"F": 5743}
{"v": 1	"t": 1986260	"P": 1953.75	"F": 5704}
{"v": 1	"t": 1986281	"P": 1948.75	"F": 5601}
{"v": 1	"t": 1986301	"P": 1954.0	"F": 5447}
{"v": 1	"t": 1986321	"P": 1954.75	"F": 5775}
{"v": 1	"t": 1986341	"P": 1947.5	"F": 5578}
{"v": 1	"t": 1986362	"P": 1949.25	"F": 5680}
{"v": 1	"t": 1986382	"P": 1952.0	"F": 5703}
{"v": 1	"t": 1986403	"P": 1961.0	"F": 5828}
{"v": 1	"t": 1986423	"P": 1953.25	"F": 5700}
{"v": 1	"t": 1986443	"P": 1956.25	"F": 5682}
{"v": 1	"t": 1986464	"P": 1953.0	"F": 5762}
{"v": 1	"t": 1986484	"P": 1960.5	"F": 5686}
{"v": 1	"t": 1986505	"P": 1960.75	"F": 5607}
{"v": 1	"t": 1986525	"P": 1958.75	"F": 5545}
{"v": 1	"t": 1986546	"P": 1958.0	"F": 5717}
{"v": 1	"t": 1986566	"P": 1955.0	"F": 5582}
{"v": 1	"t": 1986587	"P": 1955.25	"F": 5739}
{"v": 1	"t": 1986607	"P": 1961.25	"F": 5758}
{"v": 1	"t": 1986628	"P": 1950.0	"F": 5503}
{"v": 1	"t": 1986648	"P": 1950.75	"F": 5845}
{"v": 1	"t": 1986668	"P": 1958.25	"F": 5730}
{"v": 1	"t": 1986689	"P": 1959.25	"F": 5701}
{"v": 1	"t": 1986709	"P": 1948.0	"F": 5680}
{"v": 1	"t": 1986729	"P": 1949.0	"F": 5873}
{"v": 1	"t": 1986750	"P": 1959.0	"F": 5682}
{"v": 1	"t": 1986770	"P": 1960.0	"F": 5625}
{"v": 1	"t": 1986790	"P": 1954.25	"F": 5908}
{"v": 1	"t": 1986811	"P": 1946.5	"F": 5494}
{"v": 1	"t": 1986831	"P": 1956.25	"F": 5499}
{"v": 1	"t": 1986851	"P": 1947.75	"F": 5486}
{"v": 1	"t": 1986872	"P": 1953.25	"F": 5829}
{"v": 1	"t": 1986892	"P": 1949.5	"F": 5781}
{"v": 1	"t": 1986912	"P": 1946.0	"F": 5811}
{"v": 1	"t": 1986933	"P": 1954.75	"F": 5673}
{"v": 1	"t": 1986953	"P": 1944.25	"F": 5717}
{"v": 1	"t": 1986973	"P": 1947.0	"F": 5732}
{"v": 1	"t": 1986994	"P": 1945.5	"F": 5697}
{"v": 1	"t": 1987014	"P": 1944.75	"F": 5610}
{"v": 1	"t": 1987034	"P": 1945.75	"F": 5778}
{"v": 1	"t": 1987054	"P": 1938.25	"F": 5733}
{"v": 1	"t": 1987075	"P": 1938.0	"F": 5792}
{"v": 1	"t": 1987095	"P": 1926.75	"F": 5802}
{"v": 1	"t": 1987115	"P": 1925.0	"F": 5726}
{"v": 1	"t": 1987136	"P": 1915.75	"F": 5616}
{"v": 1	"t": 1987156	"P": 1907.5	"F": 6028}
{"v": 1	"t": 1987177	"P": 1894.5	"F": 5729}
{"v": 1	"t": 1987197	"P": 1892.75	"F": 5652	"C": 44.82	"D": 3144	"sn": 54091779688249	"file": "/data/device_log/data0000.out"}
{"v": 1	"t": 1987217	"P": 1885.25	"F": 5615}
{"v": 1	"t": 1987238	"P": 1867.25	"F": 5980}
{"v": 1	"t": 1987258	"P": 1859.0	"F": 5617}
{"v": 1	"t": 1987278	"P": 1848.25	"F": 5869}
{"v": 1	"t": 1987299	"P": 1852.25	"F": 5726}
{"v": 1	"t": 1987319	"P": 1842.5	"F": 5457}
{"v": 1	"t": 1987339	"P": 1840.25	"F": 5717}
{"v": 1	"t": 1987359	"P": 1826.0	"F": 5895}
{"v": 1	"t": 1987380	"P": 1829.0	"F": 5865}
{"v": 1	"t": 1987400	"P": 1824.25	"F": 5827}
{"v": 1	"t": 1987420	"P": 1810.5	"F": 5563}
{"v": 1	"t": 1987441	"P": 1809.0	"F": 5677}
{"v": 1	"t": 1987461	"P": 1808.25	"F": 5551}
{"v": 1	"t": 1987481	"P": 1808.5	"F": 5682}
{"v": 1	"t": 1987502	"P": 1805.0	"F": 5851}
{"v": 1	"t": 1987522	"P": 1799.25	"F": 5803}
{"v": 1	"t": 1987542	"P": 1808.5	"F": 5762}
{"v": 1	"t": 1987563	"P": 1801.0	"F": 5662}
{"v": 1	"t": 1987583	"P": 1788.25	"F": 5830}
{"v": 1	"t": 1987603	"P": 1798.5	"F": 5812}
{"v": 1	"t": 1987623	"P": 1795.25	"F": 5642}
{"v": 1	"t": 1987644	"P": 1801.75	"F": 5609}
{"v": 1	"t": 1987664	"P": 1793.5	"F": 5438}
{"v": 1	"t": 1987684	"P": 1785.0	"F": 5558}
{"v": 1	"t": 1987705	"P": 1798.75	"F": 5822}
{"v": 1	"t": 1987725	"P": 1794.5	"F": 5723}
{"v": 1	"t": 1987746	"P": 1798.75	"F": 5641}
{"v": 1	"t": 1987766	"P": 1791.5	"F": 5769}
{"v": 1	"t": 1987786	"P": 1808.25	"F": 5690}
{"v": 1	"t": 1987807	"P": 1798.5	"F": 5778}
{"v": 1	"t": 1987827	"P": 1798.75	"F": 5666}
{"v": 1	"t": 1987847	"P": 1800.75	"F": 5638}
{"v": 1	"t": 1987868	"P": 1802.75	"F": 5621}
{"v": 1	"t": 1987888	"P": 1808.5	"F": 5553}
{"v": 1	"t": 1987908	"P": 1807.25	"F": 5811}
{"v": 1	"t": 1987928	"P": 1804.5	"F": 5466}
{"v": 1	"t": 1987949	"P": 1802.25	"F": 5688}
{"v": 1	"t": 1987969	"P": 1808.0	"F": 5616}
{"v": 1	"t": 1987989	"P": 1804.5	"F": 5867}
{"v": 1	"t": 1988010	"P": 1805.0	"F": 5449}
{"v": 1	"t": 1988030	"P": 1822.75	"F": 5702}
{"v": 1	"t": 1988050	"P": 1816.75	"F": 5794}
{"v": 1	"t": 1988071	"P": 1816.0	"F": 5759}
{"v": 1	"t": 1988091	"P": 1827.0	"F": 5735}
{"v": 1	"t": 1988111	"P": 1840.75	"F": 5469}
{"v": 1	"t": 1988132	"P": 1843.75	"F": 5718}
{"v": 1	"t": 1988152	"P": 1843.0	"F": 5588}
{"v": 1	"t": 1988172	"P": 1854.75	"F": 5625}
{"v": 1	"t": 1988192	"P": 1851.25	"F": 5732}
{"v": 1	"t": 1988213	"P": 1857.75	"F": 5418	"C": 44.805	"D": 3144	"sn": 54091779688249	"file": "/data/device_log/data0000.out"}
{"v": 1	"t": 1988233	"P": 1867.5	"F": 5784}
{"v": 1	"t": 1988253	"P": 1876.5	"F": 5818}
{"v": 1	"t": 1988274	"P": 1879.5	"F": 5578}
{"v": 1	"t": 1988294	"P": 1881.25	"F": 5556}
{"v": 1	"t": 1988315	"P": 1892.75	"F": 5535}
{"v": 1	"t": 1988335	"P": 1894.75	"F": 5685}
{"v": 1	"t": 1988355	"P": 1898.25	"F": 5827}
{"v": 1	"t": 1988376	"P": 1897.5	"F": 5782}
{"v": 1	"t": 1988396	"P": 1911.25	"F": 5628}
{"v": 1	"t": 1988416	"P": 1909.0	"F": 5673}
{"v": 1	"t": 1988437	"P": 1914.0	"F": 5744}
{"v": 1	"t": 1988457	"P": 1914.75	"F": 5685}
{"v": 1	"t": 1988477	"P": 1907.25	"F": 5567}
{"v": 1	"t": 1988498	"P": 1921.5	"F": 5724}
{"v": 1	"t": 1988518	"P": 1922.75	"F": 5526}
{"v": 1	"t": 1988538	"P": 1916.5	"F": 5514}
{"v": 1	"t": 1988558	"P": 1934.5	"F": 5882}
{"v": 1	"t": 1988579	"P": 1935.25	"F": 5665}
{"v": 1	"t": 1988599	"P": 1935.75	"F": 5447}
{"v": 1	"t": 1988619	"P": 1933.5	"F": 5348}
{"v": 1	"t": 1988640	"P": 1932.75	"F": 5596}
{"v": 1	"t": 1988660	"P": 1929.75	"F": 5612}
{"v": 1	"t": 1988680	"P": 1940.0	"F": 5795}
{"v": 1	"t": 1988701	"P": 1939.5	"F": 5689}
{"v": 1	"t": 1988721	"P": 1938.0	"F": 5698}
{"v": 1	"t": 1988741	"P": 1939.0	"F": 5546}
{"v": 1	"t": 1988762	"P": 1946.5	"F": 5601}
{"v": 1	"t": 1988782	"P": 1943.75	"F": 5694}
{"v": 1	"t": 1988802	"P": 1955.25	"F": 5875}
{"v": 1	"t": 1988823	"P": 1942.75	"F": 5581}
{"v": 1	"t": 1988843	"P": 1948.25	"F": 5370}
{"v": 1	"t": 1988863	"P": 1944.75	"F": 5828}
{"v": 1	"t": 1988884	"P": 1942.75	"F": 5637}
{"v": 1	"t": 1988904	"P": 1941.0	"F": 5576}
{"v": 1	"t": 1988925	"P": 1938.25	"F": 5704}
{"v": 1	"t": 1988945	"P": 1946.75	"F": 5872}
{"v": 1	"t": 1988965	"P": 1949.0	"F": 5769}
{"v": 1	"t": 1988985	"P": 1942.0	"F": 5610}
{"v": 1	"t": 1989006	"P": 1939.5	"F": 5497}
{"v": 1	"t": 1989026	"P": 1941.75	"F": 5666}
{"v": 1	"t": 1989046	"P": 1940.5	"F": 5645}
{"v": 1	"t": 1989067	"P": 1940.5	"F": 5667}
{"v": 1	"t": 1989087	"P": 1951.75	"F": 5488}
{"v": 1	"t": 1989107	"P": 1947.25	"F": 5810}
{"v": 1	"t": 1989128	"P": 1950.0	"F": 5574}
{"v": 1	"t": 1989148	"P": 1944.25	"F": 5629}
{"v": 1	"t": 1989168	"P": 1936.25	"F": 5198}
{"v": 1	"t": 1989189	"P": 1953.0	"F": 5960}
{"v": 1	"t": 1989209	"P": 1939.0	"F": 5825}
{"v": 1	"t": 1989229	"P": 1951.5	"F": 5765	"C": 44.85	"D": 3144	"sn": 54091779688249	"file": "/data/device_log/data0000.out"}
{"v": 1	"t": 1989249	"P": 1948.25	"F": 5688}
{"v": 1	"t": 1989270	"P": 1951.25	"F": 5818}
{"v": 1	"t": 1989290	"P": 1950.25	"F": 5838}
{"v": 1	"t": 1989310	"P": 1942.75	"F": 5791}
{"v": 1	"t": 1989331	"P": 1944.5	"F": 5537}
{"v": 1	"t": 1989351	"P": 1950.0	"F": 5763}
{"v": 1	"t": 1989371	"P": 1950.0	"F": 5640}
{"v": 1	"t": 1989392	"P": 1948.75	"F": 5670}
{"v": 1	"t": 1989412	"P": 1959.75	"F": 5632}
{"v": 1	"t": 1989433	"P": 1956.0	"F": 5829}
{"v": 1	"t": 1989453	"P": 1943.5	"F": 5766}
{"v": 1	"t": 1989473	"P": 1950.25	"F": 5801}
{"v": 1	"t": 1989494	"P": 1950.0	"F": 5859}
{"v": 1	"t": 1989514	"P": 1947.0	"F": 5680}
{"v": 1	"t": 1989534	"P": 1947.75	"F": 5413}
{"v": 1	"t": 1989554	"P": 1949.5	"F": 5924}
{"v": 1	"t": 1989575	"P": 1954.75	"F": 5335}
{"v": 1	"t": 1989595	"P": 1934.5	"F": 5677}
{"v": 1	"t": 1989615	"P": 1946.75	"F": 5876}
{"v": 1	"t": 1989636	"P": 1947.0	"F": 5837}
{"v": 1	"t": 1989656	"P": 1948.25	"F": 5840}
{"v": 1	"t": 1989676	"P": 1945.25	"F": 5615}
{"v": 1	"t": 1989697	"P": 1943.25	"F": 5855}
{"v": 1	"t": 1989717	"P": 1940.5	"F": 5799}
{"v": 1	"t": 1989737	"P": 1939.0	"F": 5823}
{"v": 1	"t": 1989758	"P": 1940.75	"F": 5629}
{"v": 1	"t": 1989778	"P": 1932.75	"F": 5787}
{"v": 1	"t": 1989798	"P": 1925.5	"F": 5627}
{"v": 1	"t": 1989818	"P": 1927.5	"F": 5751}
{"v": 1	"t": 1989839	"P": 1917.75	"F": 5731}
{"v": 1	"t": 1989859	"P": 1910.5	"F": 5919}
{"v": 1	"t": 1989879	"P": 1910.75	"F": 5999}
{"v": 1	"t": 1989900	"P": 1908.5	"F": 5682}
{"v": 1	"t": 1989920	"P": 1904.75	"F": 5836}
{"v": 1	"t": 1989940	"P": 1900.0	"F": 5585}
{"v": 1	"t": 1989961	"P": 1883.5	"F": 5884}
{"v": 1	"t": 1989981	"P": 1879.5	"F": 5693}
{"v": 1	"t": 1990002	"P": 1866.75	"F": 5529}
{"v": 1	"t": 1990022	"P": 1858.0	"F": 5784}
{"v": 1	"t": 1990043	"P": 1861.0	"F": 5696}
{"v": 1	"t": 1990063	"P": 1845.75	"F": 5852}
{"v": 1	"t": 1990084	"P": 1851.25	"F": 5790}
{"v": 1	"t": 1990104	"P": 1833.75	"F": 5599}
{"v": 1	"t": 1990125	"P": 1847.0	"F": 5778}
{"v": 1	"t": 1990145	"P": 1834.25	"F": 5879}
{"v": 1	"t": 1990165	"P": 1823.25	"F": 5696}
{"v": 1	"t": 1990186	"P": 1820.0	"F": 5521}
{"v": 1	"t": 1990206	"P": 1818.25	"F": 5700}
{"v": 1	"t": 1990227	"P": 1806.5	"F": 5714}
{"v": 1	"t": 1990247	"P": 1817.5	"F": 5943	"C": 44.825	"D": 3144	"sn": 54091779688249	"file": "/data/device_log/data0000.out"}
{"v": 1	"t": 1990267	"P": 1806.0	"F": 5823}
{"v": 1	"t": 1990288	"P": 1807.5	"F": 5813}
{"v": 1	"t": 1990308	"P": 1808.0	"F": 5479}
{"v": 1	"t": 1990328	"P": 1801.25	"F": 5611}
{"v": 1	"t": 1990348	"P": 1808.5	"F": 5684}
{"v": 1	"t": 1990369	"P": 1800.5	"F": 5653}
{"v": 1	"t": 1990389	"P": 1795.25	"F": 5722}
{"v": 1	"t": 1990409	"P": 1791.0	"F": 5513}
{"v": 1	"t": 1990430	"P": 1795.75	"F": 5786}
{"v": 1	"t": 1990450	"P": 1800.25	"F": 5956}
{"v": 1	"t": 1990470	"P": 1792.25	"F": 5771}
{"v": 1	"t": 1990491	"P": 1791.25	"F": 5894}
{"v": 1	"t": 1990511	"P": 1799.25	"F": 5806}
{"v": 1	"t": 1990531	"P": 1795.75	"F": 5733}
{"v": 1	"t": 1990552	"P": 1797.25	"F": 5688}
{"v": 1	"t": 1990572	"P": 1796.0	"F": 5545}
{"v": 1	"t": 1990592	"P": 1807.75	"F": 5769}
{"v": 1	"t": 1990612	"P": 1799.0	"F": 5555}
{"v": 1	"t": 1990633	"P": 1804.25	"F": 5729}
{"v": 1	"t": 1990653	"P": 1804.5	"F": 5852}
{"v": 1	"t": 1990673	"P": 1811.0	"F": 5719}
{"v": 1	"t": 1990694	"P": 1808.0	"F": 5647}
{"v": 1	"t": 1990714	"P": 1815.25	"F": 5591}
{"v": 1	"t": 1990735	"P": 1806.0	"F": 5702}
{"v": 1	"t": 1990755	"P": 1811.25	"F": 5616}
{"v": 1	"t": 1990775	"P": 1810.0	"F": 5815}
{"v": 1	"t": 1990796	"P": 1811.75	"F": 5854}
{"v": 1	"t": 1990816	"P": 1821.75	"F": 5736}
{"v": 1	"t": 1990836	"P": 1824.75	"F": 5490}
{"v": 1	"t": 1990857	"P": 1824.25	"F": 5430}
{"v": 1	"t": 1990877	"P": 1825.75	"F": 5698}
{"v": 1	"t": 1990897	"P": 1842.5	"F": 5855}
{"v": 1	"t": 1990918	"P": 1834.75	"F": 5770}
{"v": 1	"t": 1990938	"P": 1848.5	"F": 5258}
{"v": 1	"t": 1990958	"P": 1852.0	"F": 5633}
{"v": 1	"t": 1990978	"P": 1858.25	"F": 5685}
{"v": 1	"t": 1990999	"P": 1873.25	"F": 5581}
{"v": 1	"t": 1991019	"P": 1878.5	"F": 5633}
{"v": 1	"t": 1991039	"P": 1877.5	"F": 5620}
{"v": 1	"t": 1991060	"P": 1887.25	"F": 5572}
{"v": 1	"t": 1991080	"P": 1881.0	"F": 5602}
{"v": 1	"t": 1991100	"P": 1889.75	"F": 5656}
{"v": 1	"t": 1991121	"P": 1888.0	"F": 5826}
{"v": 1	"t": 1991141	"P": 1900.5	"F": 5497}
{"v": 1	"t": 1991161	"P": 1908.5	"F": 5763}
{"v": 1	"t": 1991182	"P": 1901.0	"F": 5608}
{"v": 1	"t": 1991202	"P": 1911.75	"F": 5742}
{"v": 1	"t": 1991222	"P": 1912.0	"F": 5511}
{"v": 1	"t": 1991242	"P": 1909.25	"F": 5651}
{"v": 1	"t": 1991263	"P": 1915.25	"F": 5578	"C": 44.835	"D": 3144	"sn": 54091779688249	"file": "/data/device_log/data0000.out"}
{"v": 1	"t": 1991283	"P": 1925.25	"F": 5628}
{"v": 1	"t": 1991304	"P": 1932.25	"F": 5611}
{"v": 1	"t": 1991324	"P": 1923.0	"F": 5388}
{"v": 1	"t": 1991344	"P": 1930.75	"F": 5791}
{"v": 1	"t": 1991365	"P": 1931.25	"F": 5606}
{"v": 1	"t": 1991385	"P": 1934.75	"F": 5798}
{"v": 1	"t": 1991405	"P": 1931.0	"F": 5818}
{"v": 1	"t": 1991426	"P": 1917.5	"F": 5718}
{"v": 1	"t": 1991446	"P": 1931.75	"F": 5901}
{"v": 1	"t": 1991466	"P": 1940.25	"F": 5675}
{"v": 1	"t": 1991486	"P": 1931.75	"F": 5795}
{"v": 1	"t": 1991507	"P": 1936.75	"F": 5802}
{"v": 1	"t": 1991527	"P": 1934.5	"F": 5512}
{"v": 1	"t": 1991547	"P": 1938.25	"F": 5568}
{"v": 1	"t": 1991568	"P": 1934.0	"F": 5551}
{"v": 1	"t": 1991588	"P": 1929.75	"F": 5521}
{"v": 1	"t": 1991608	"P": 1946.5	"F": 5754}
{"v": 1	"t": 1991629	"P": 1946.75	"F": 5696}
{"v": 1	"t": 1991649	"P": 1940.5	"F": 5763}
{"v": 1	"t": 1991669	"P": 1935.0	"F": 5711}
{"v": 1	"t": 1991689	"P": 1948.25	"F": 5862}
{"v": 1	"t": 1991710	"P": 1943.25	"F": 5609}
{"v": 1	"t": 1991730	"P": 1948.25	"F": 5602}
{"v": 1	"t": 1991750	"P": 1932.5	"F": 5852}
{"v": 1	"t": 1991771	"P": 1940.0	"F": 5500}
{"v": 1	"t": 1991791	"P": 1947.5	"F": 5749}
{"v": 1	"t": 1991811	"P": 1938.0	"F": 5765}
{"v": 1	"t": 1991832	"P": 1940.5	"F": 5884}
{"v": 1	"t": 1991852	"P": 1947.25	"F": 5665}
{"v": 1	"t": 1991873	"P": 1943.25	"F": 5919}
{"v": 1	"t": 1991893	"P": 1932.25	"F": 5462}
{"v": 1	"t": 1991913	"P": 1938.0	"F": 5968}
{"v": 1	"t": 1991934	"P": 1937.75	"F": 5636}
{"v": 1	"t": 1991954	"P": 1946.5	"F": 5799}
{"v": 1	"t": 1991974	"P": 1933.25	"F": 5743}
{"v": 1	"t": 1991994	"P": 1939.5	"F": 5587}
{"v": 1	"t": 1992015	"P": 1946.75	"F": 5643}
{"v": 1	"t": 1992035	"P": 1940.5	"F": 5683}
{"v": 1	"t": 1992055	"P": 1934.0	"F": 5708}
{"v": 1	"t": 1992076	"P": 1926.25	"F": 5865}
{"v": 1	"t": 1992096	"P": 1945.25	"F": 5830}
{"v": 1	"t": 1992116	"P": 1936.0	"F": 5757}
{"v": 1	"t": 1992137	"P": 1937.75	"F": 5719}
{"v": 1	"t": 1992157	"P": 1936.25	"F": 5388}
{"v": 1	"t": 1992177	"P": 1947.5	"F": 5659}
{"v": 1	"t": 1992197	"P": 1922.75	"F": 5600}
{"v": 1	"t": 1992218	"P": 1935.5	"F": 5848}
{"v": 1	"t": 1992238	"P": 1930.0	"F": 5842}
{"v": 1	"t": 1992258	"P": 1927.25	"F": 5803}
{"v": 1	"t": 1992279	"P": 1940.0	"F": 5653	"C": 44.82	"D": 3144	"sn": 54091779688249	"file": "/data/device_log/data0000.out"}
{"v": 1	"t": 1992299	"P": 1931.5	"F": 5672}
{"v": 1	"t": 1992319	"P": 1928.0	"F": 5513}
{"v": 1	"t": 1992340	"P": 1932.5	"F": 5726}
{"v": 1	"t": 1992360	"P": 1937.75	"F": 5642}
{"v": 1	"t": 1992381	"P": 1929.75	"F": 5521}
{"v": 1	"t": 1992401	"P": 1932.0	"F": 5697}
{"v": 1	"t": 1992421	"P": 1935.25	"F": 5672}
{"v": 1	"t": 1992442	"P": 1931.75	"F": 5858}
{"v": 1	"t": 1992462	"P": 1935.0	"F": 5779}
{"v": 1	"t": 1992482	"P": 1922.5	"F": 5759}
{"v": 1	"t": 1992503	"P": 1940.0	"F": 5847}
{"v": 1	"t": 1992523	"P": 1934.75	"F": 5822}
{"v": 1	"t": 1992543	"P": 1928.0	"F": 5659}
{"v": 1	"t": 1992563	"P": 1936.0	"F": 5749}
{"v": 1	"t": 1992584	"P": 1927.75	"F": 5818}
{"v": 1	"t": 1992604	"P": 1929.0	"F": 5796}
{"v": 1	"t": 1992624	"P": 1922.5	"F": 5748}
{"v": 1	"t": 1992645	"P": 1936.0	"F": 5936}
{"v": 1	"t": 1992665	"P": 1928.75	"F": 5650}
{"v": 1	"t": 1992685	"P": 1923.25	"F": 5571}
{"v": 1	"t": 1992706	"P": 1921.75	"F": 5566}
{"v": 1	"t": 1992726	"P": 1914.75	"F": 5689}
{"v": 1	"t": 1992746	"P": 1908.0	"F": 5638}
{"v": 1	"t": 1992767	"P": 1909.75	"F": 5649}
{"v": 1	"t": 1992787	"P": 1899.0	"F": 5801}
{"v": 1	"t": 1992807	"P": 1901.25	"F": 5744}
{"v": 1	"t": 1992827	"P": 1889.5	"F": 5905}
{"v": 1	"t": 1992848	"P": 1891.5	"F": 5658}
{"v": 1	"t": 1992868	"P": 1873.5	"F": 5745}
{"v": 1	"t": 1992888	"P": 1876.5	"F": 5629}
{"v": 1	"t": 1992909	"P": 1866.75	"F": 5681}
{"v": 1	"t": 1992929	"P": 1858.5	"F": 5729}
{"v": 1	"t": 1992950	"P": 1854.75	"F": 5885}
{"v": 1	"t": 1992970	"P": 1850.25	"F": 5662}
{"v": 1	"t": 1992990	"P": 1839.5	"F": 5596}
{"v": 1	"t": 1993011	"P": 1832.25	"F": 5621}
{"v": 1	"t": 1993031	"P": 1831.25	"F": 5768}
{"v": 1	"t": 1993051	"P": 1825.25	"F": 5610}
{"v": 1	"t": 1993072	"P": 1813.5	"F": 5643}
{"v": 1	"t": 1993092	"P": 1820.5	"F": 5653}
{"v": 1	"t": 1993112	"P": 1815.75	"F": 5856}
{"v": 1	"t": 1993132	"P": 1815.5	"F": 5867}
{"v": 1	"t": 1993153	"P": 1804.75	"F": 5777}
{"v": 1	"t": 1993173	"P": 1802.25	"F": 5520}
{"v": 1	"t": 1993193	"P": 1813.5	"F": 5758}
{"v": 1	"t": 1993214	"P": 1793.5	"F": 5211}
{"v": 1	"t": 1993234	"P": 1808.0	"F": 5763}
{"v": 1	"t": 1993254	"P": 1793.75	"F": 5614}
{"v": 1	"t": 1993275	"P": 1796.0	"F": 5709}
{"v": 1	"t": 1993295	"P": 1798.75	"F": 5792	"C": 44.815	"D": 3144	"sn": 54091779688249	"file": "/data/device_log/data0000.out"}
{"v": 1	"t": 1993315	"P": 1792.75	"F": 5568}
{"v": 1	"t": 1993336	"P": 1794.5	"F": 5802}
{"v": 1	"t": 1993356	"P": 1797.75	"F": 5890}
{"v": 1	"t": 1993376	"P": 1798.25	"F": 5834}
{"v": 1	"t": 1993396	"P": 1787.5	"F": 5833}
{"v": 1	"t": 1993417	"P": 1786.25	"F": 5665}
{"v": 1	"t": 1993437	"P": 1805.5	"F": 5872}
{"v": 1	"t": 1993457	"P": 1799.0	"F": 5570}
{"v": 1	"t": 1993478	"P": 1795.75	"F": 5781}
{"v": 1	"t": 1993498	"P": 1794.5	"F": 5748}
{"v": 1	"t": 1993519	"P": 1803.5	"F": 5864}
{"v": 1	"t": 1993539	"P": 1798.5	"F": 5831}
{"v": 1	"t": 1993560	"P": 1808.75	"F": 5772}
{"v": 1	"t": 1993580	"P": 1804.75	"F": 5736}
{"v": 1	"t": 1993601	"P": 1806.5	"F": 5797}
{"v": 1	"t": 1993621	"P": 1802.0	"F": 5812}
{"v": 1	"t": 1993642	"P": 1804.0	"F": 5555}
{"v": 1	"t": 1993662	"P": 1811.5	"F": 5596}
{"v": 1	"t": 1993683	"P": 1806.75	"F": 5611}
{"v": 1	"t": 1993703	"P": 1808.75	"F": 5735}
{"v": 1	"t": 1993724	"P": 1826.5	"F": 5660}
{"v": 1	"t": 1993744	"P": 1812.75	"F": 5523}
{"v": 1	"t": 1993764	"P": 1814.25	"F": 5619}
{"v": 1	"t": 1993784	"P": 1830.0	"F": 5596}
{"v": 1	"t": 1993805	"P": 1830.5	"F": 5468}
{"v": 1	"t": 1993825	"P": 1841.75	"F": 5657}
{"v": 1	"t": 1993845	"P": 1846.25	"F": 5275}
{"v": 1	"t": 1993866	"P": 1851.25	"F": 5775}
{"v": 1	"t": 1993886	"P": 1861.75	"F": 5908}
{"v": 1	"t": 1993906	"P": 1859.25	"F": 5625}
{"v": 1	"t": 1993927	"P": 1867.5	"F": 5446}
{"v": 1	"t": 1993947	"P": 1867.25	"F": 5622}
{"v": 1	"t": 1993967	"P": 1874.75	"F": 5673}
{"v": 1	"t": 1993988	"P": 1871.5	"F": 5360}
{"v": 1	"t": 1994008	"P": 1877.5	"F": 5738}
{"v": 1	"t": 1994028	"P": 1890.5	"F": 5761}
{"v": 1	"t": 1994048	"P": 1889.75	"F": 5508}
{"v": 1	"t": 1994069	"P": 1902.0	"F": 5665}
{"v": 1	"t": 1994089	"P": 1899.5	"F": 5703}
{"v": 1	"t": 1994109	"P": 1905.25	"F": 5713}
{"v": 1	"t": 1994130	"P": 1913.5	"F": 5741}
{"v": 1	"t": 1994150	"P": 1918.25	"F": 5661}
{"v": 1	"t": 1994170	"P": 1916.0	"F": 5809}
{"v": 1	"t": 1994191	"P": 1917.25	"F": 5792}
{"v": 1	"t": 1994211	"P": 1922.25	"F": 5842}
{"v": 1	"t": 1994231	"P": 1922.0	"F": 5758}
{"v": 1	"t": 1994252	"P": 1933.5	"F": 5588}
{"v": 1	"t": 1994272	"P": 1925.0	"F": 5678}
{"v": 1	"t": 1994293	"P": 1933.0	"F": 5768}
{"v": 1	"t": 1994313	"P": 1927.25	"F": 5726	"C": 44.815	"D": 3144	"sn": 54091779688249	"file": "/data/device_log/data0000.out"}
{"v": 1	"t": 1994333	"P": 1932.0	"F": 5669}
{"v": 1	"t": 1994354	"P": 1939.25	"F": 5466}
{"v": 1	"t": 1994374	"P": 1935.5	"F": 5633}
{"v": 1	"t": 1994394	"P": 1927.0	"F": 5547}
{"v": 1	"t": 1994414	"P": 1927.5	"F": 5741}
{"v": 1	"t": 1994435	"P": 1937.0	"F": 5654}
{"v": 1	"t": 1994455	"P": 1945.0	"F": 5548}
{"v": 1	"t": 1994475	"P": 1932.0	"F": 5688}
{"v": 1	"t": 1994496	"P": 1936.5	"F": 5592}
{"v": 1	"t": 1994516	"P": 1942.75	"F": 5910}
{"v": 1	"t": 1994536	"P": 1940.75	"F": 5752}
{"v": 1	"t": 1994557	"P": 1935.75	"F": 5643}
{"v": 1	"t": 1994577	"P": 1934.75	"F": 5571}
{"v": 1	"t": 1994597	"P": 1940.0	"F": 5825}
{"v": 1	"t": 1994618	"P": 1946.25	"F": 5639}
{"v": 1	"t": 1994638	"P": 1938.5	"F": 5423}
{"v": 1	"t": 1994658	"P": 1932.5	"F": 5803}
{"v": 1	"t": 1994678	"P": 1937.5	"F": 5626}
{"v": 1	"t": 1994699	"P": 1939.25	"F": 5705}
{"v": 1	"t": 1994719	"P": 1944.0	"F": 5685}
{"v": 1	"t": 1994739	"P": 1935.75	"F": 5412}
{"v": 1	"t": 1994760	"P": 1934.75	"F": 5572}
{"v": 1	"t": 1994780	"P": 1938.75	"F": 5338}
{"v": 1	"t": 1994800	"P": 1931.25	"F": 5577}
{"v": 1	"t": 1994821	"P": 1935.25	"F": 5669}
{"v": 1	"t": 1994841	"P": 1927.75	"F": 5700}
{"v": 1	"t": 1994862	"P": 1936.75	"F": 5886}
{"v": 1	"t": 1994882	"P": 1923.25	"F": 5826}
{"v": 1	"t": 1994902	"P": 1934.75	"F": 5945}
{"v": 1	"t": 1994923	"P": 1928.25	"F": 5837}
{"v": 1	"t": 1994943	"P": 1938.75	"F": 5721}
{"v": 1	"t": 1994963	"P": 1934.5	"F": 5876}
{"v": 1	"t": 1994983	"P": 1932.25	"F": 5584}
{"v": 1	"t": 1995004	"P": 1939.5	"F": 5844}
{"v": 1	"t": 1995024	"P": 1927.75	"F": 5651}
{"v": 1	"t": 1995044	"P": 1924.5	"F": 5526}
{"v": 1	"t": 1995065	"P": 1930.0	"F": 5775}
{"v": 1	"t": 1995085	"P": 1936.5	"F": 5719}
{"v": 1	"t": 1995105	"P": 1926.75	"F": 5559}
{"v": 1	"t": 1995126	"P": 1924.25	"F": 5514}
{"v": 1	"t": 1995146	"P": 1933.5	"F": 5777}
{"v": 1	"t": 1995166	"P": 1932.75	"F": 5611}
{"v": 1	"t": 1995186	"P": 1933.5	"F": 5538}
{"v": 1	"t": 1995207	"P": 1925.0	"F": 5769}
{"v": 1	"t": 1995227	"P": 1937.0	"F": 5780}
{"v": 1	"t": 1995247	"P": 1944.0	"F": 5782}
{"v": 1	"t": 1995268	"P": 1928.75	"F": 5501}
{"v": 1	"t": 1995288	"P": 1930.75	"F": 5846}
{"v": 1	"t": 1995308	"P": 1929.5	"F": 5741}
{"v": 1	"t": 1995329	"P": 1928.0	"F": 5781	"C": 44.81	"D": 3144	"sn": 54091779688249	"file": "/data/device_log/data0000.out"}
{"v": 1	"t": 1995349	"P": 1921.25	"F": 5735}
{"v": 1	"t": 1995369	"P": 1943.25	"F": 5738}
{"v": 1	"t": 1995390	"P": 1931.75	"F": 5726}
{"v": 1	"t": 1995410	"P": 1930.0	"F": 5418}
{"v": 1	"t": 1995430	"P": 1927.25	"F": 5502}
{"v": 1	"t": 1995451	"P": 1931.25	"F": 5931}
{"v": 1	"t": 1995471	"P": 1938.0	"F": 5695}
{"v": 1	"t": 1995491	"P": 1930.5	"F": 5851}
{"v": 1	"t": 1995512	"P": 1925.25	"F": 5787}
{"v": 1	"t": 1995532	"P": 1927.75	"F": 5631}
{"v": 1	"t": 1995552	"P": 1929.5	"F": 5755}
{"v": 1	"t": 1995573	"P": 1924.25	"F": 5797}
{"v": 1	"t": 1995593	"P": 1929.75	"F": 5733}
{"v": 1	"t": 1995613	"P": 1930.75	"F": 5747}
{"v": 1	"t": 1995633	"P": 1939.25	"F": 5794}
{"v": 1	"t": 1995654	"P": 1934.25	"F": 5763}
{"v": 1	"t": 1995674	"P": 1919.25	"F": 5725}
{"v": 1	"t": 1995694	"P": 1920.5	"F": 5849}
{"v": 1	"t": 1995715	"P": 1931.5	"F": 5852}
{"v": 1	"t": 1995735	"P": 1919.0	"F": 5712}
{"v": 1	"t": 1995755	"P": 1921.5	"F": 5763}
{"v": 1	"t": 1995776	"P": 1910.5	"F": 5697}
{"v": 1	"t": 1995796	"P": 1926.5	"F": 5854}
{"v": 1	"t": 1995816	"P": 1919.75	"F": 6058}
{"v": 1	"t": 1995837	"P": 1910.0	"F": 5690}
{"v": 1	"t": 1995857	"P": 1910.25	"F": 5802}
{"v": 1	"t": 1995877	"P": 1914.5	"F": 5650}
{"v": 1	"t": 1995898	"P": 1913.0	"F": 5765}
{"v": 1	"t": 1995918	"P": 1903.0	"F": 5713}
{"v": 1	"t": 1995938	"P": 1898.5	"F": 5756}
{"v": 1	"t": 1995959	"P": 1896.75	"F": 5615}
{"v": 1	"t": 1995979	"P": 1896.25	"F": 5476}
{"v": 1	"t": 1995999	"P": 1891.0	"F": 5543}
{"v": 1	"t": 1996020	"P": 1875.75	"F": 5845}
{"v": 1	"t": 1996040	"P": 1870.75	"F": 5919}
{"v": 1	"t": 1996060	"P": 1871.5	"F": 5814}
{"v": 1	"t": 1996081	"P": 1869.0	"F": 5516}
{"v": 1	"t": 1996101	"P": 1863.5	"F": 5887}
{"v": 1	"t": 1996121	"P": 1844.5	"F": 5637}
{"v": 1	"t": 1996142	"P": 1845.0	"F": 5584}
{"v": 1	"t": 1996162	"P": 1840.75	"F": 5839}
{"v": 1	"t": 1996182	"P": 1834.25	"F": 5880}
{"v": 1	"t": 1996202	"P": 1833.25	"F": 5759}
{"v": 1	"t": 1996223	"P": 1821.75	"F": 5436}
{"v": 1	"t": 1996243	"P": 1819.25	"F": 5625}
{"v": 1	"t": 1996263	"P": 1821.75	"F": 5661}
{"v": 1	"t": 1996284	"P": 1817.0	"F": 5702}
{"v": 1	"t": 1996304	"P": 1812.5	"F": 5728}
{"v": 1	"t": 1996324	"P": 1802.0	"F": 5908}
{"v": 1	"t": 1996345	"P": 1807.25	"F": 5548	"C": 44.805	"D": 3144	"sn": 54091779688249	"file": "/data/device_log/data0000.out"}
{"v": 1	"t": 1996365	"P": 1816.0	"F": 5597}
{"v": 1	"t": 1996385	"P": 1793.0	"F": 5686}
{"v": 1	"t": 1996406	"P": 1799.25	"F": 5743}
{"v": 1	"t": 1996426	"P": 1803.25	"F": 5871}
{"v": 1	"t": 1996447	"P": 1791.25	"F": 5692}
{"v": 1	"t": 1996467	"P": 1798.25	"F": 5492}
{"v": 1	"t": 1996487	"P": 1797.5	"F": 5709}
{"v": 1	"t": 1996508	"P": 1802.25	"F": 5594}
{"v": 1	"t": 1996528	"P": 1790.0	"F": 5807}
{"v": 1	"t": 1996548	"P": 1796.5	"F": 5514}
{"v": 1	"t": 1996569	"P": 1797.25	"F": 5376}
{"v": 1	"t": 1996589	"P": 1790.0	"F": 5514}
{"v": 1	"t": 1996610	"P": 1786.75	"F": 5602}
{"v": 1	"t": 1996630	"P": 1802.5	"F": 5755}
{"v": 1	"t": 1996650	"P": 1798.75	"F": 5699}
{"v": 1	"t": 1996671	"P": 1796.0	"F": 5728}
{"v": 1	"t": 1996691	"P": 1792.5	"F": 5362}
{"v": 1	"t": 1996711	"P": 1796.25	"F": 5753}
{"v": 1	"t": 1996732	"P": 1798.25	"F": 5679}
{"v": 1	"t": 1996752	"P": 1801.0	"F": 5494}
{"v": 1	"t": 1996772	"P": 1807.25	"F": 5785}
{"v": 1	"t": 1996793	"P": 1799.75	"F": 5591}
{"v": 1	"t": 1996813	"P": 1802.0	"F": 5690}
{"v": 1	"t": 1996834	"P": 1811.75	"F": 5709}
{"v": 1	"t": 1996854	"P": 1812.75	"F": 5647}
{"v": 1	"t": 1996874	"P": 1815.5	"F": 5594}
{"v": 1	"t": 1996895	"P": 1823.0	"F": 5491}
{"v": 1	"t": 1996915	"P": 1822.25	"F": 5838}
{"v": 1	"t": 1996936	"P": 1844.75	"F": 5631}
{"v": 1	"t": 1996956	"P": 1847.5	"F": 5724}
{"v": 1	"t": 1996976	"P": 1844.0	"F": 5681}
{"v": 1	"t": 1996997	"P": 1854.25	"F": 5473}
{"v": 1	"t": 1997017	"P": 1856.75	"F": 5738}
{"v": 1	"t": 1997037	"P": 1870.5	"F": 5530}
{"v": 1	"t": 1997058	"P": 1876.5	"F": 5671}
{"v": 1	"t": 1997078	"P": 1872.0	"F": 5701}
{"v": 1	"t": 1997099	"P": 1884.75	"F": 5768}
{"v": 1	"t": 1997119	"P": 1888.0	"F": 5685}
{"v": 1	"t": 1997140	"P": 1895.25	"F": 5752}
{"v": 1	"t": 1997160	"P": 1898.25	"F": 5700}
{"v": 1	"t": 1997180	"P": 1893.25	"F": 5694}
{"v": 1	"t": 1997201	"P": 1905.5	"F": 5594}
{"v": 1	"t": 1997221	"P": 1909.5	"F": 5630}
{"v": 1	"t": 1997241	"P": 1923.5	"F": 5410}
{"v": 1	"t": 1997262	"P": 1922.0	"F": 5200}
{"v": 1	"t": 1997282	"P": 1926.25	"F": 5677}
{"v": 1	"t": 1997302	"P": 1925.25	"F": 5520}
{"v": 1	"t": 1997323	"P": 1936.75	"F": 5320}
{"v": 1	"t": 1997343	"P": 1927.5	"F": 5672}
{"v": 1	"t": 1997363	"P": 1934.25	"F": 5529	"C": 44.795	"D": 3144	"sn": 54091779688249	"file": "/data/device_log/data0000.out"}
{"v": 1	"t": 1997384	"P": 1942.75	"F": 5422}
{"v": 1	"t": 1997404	"P": 1928.5	"F": 5703}
{"v": 1	"t": 1997424	"P": 1946.0	"F": 5745}
{"v": 1	"t": 1997445	"P": 1946.5	"F": 5632}
{"v": 1	"t": 1997465	"P": 1951.25	"F": 5745}
{"v": 1	"t": 1997485	"P": 1943.5	"F": 5744}
{"v": 1	"t": 1997506	"P": 1951.5	"F": 5715}
{"v": 1	"t": 1997526	"P": 1954.5	"F": 5766}
{"v": 1	"t": 1997546	"P": 1958.5	"F": 5571}
{"v": 1	"t": 1997567	"P": 1955.75	"F": 5558}
{"v": 1	"t": 1997587	"P": 1957.0	"F": 5625}
{"v": 1	"t": 1997607	"P": 1953.0	"F": 5558}
{"v": 1	"t": 1997627	"P": 1955.5	"F": 5373}
{"v": 1	"t": 1997648	"P": 1952.25	"F": 5521}
{"v": 1	"t": 1997668	"P": 1950.25	"F": 5724}
{"v": 1	"t": 1997688	"P": 1961.75	"F": 5515}
{"v": 1	"t": 1997709	"P": 1958.75	"F": 5767}
{"v": 1	"t": 1997729	"P": 1960.75	"F": 5802}
{"v": 1	"t": 1997749	"P": 1949.75	"F": 5599}
{"v": 1	"t": 1997770	"P": 1958.0	"F": 5896}
{"v": 1	"t": 1997790	"P": 1955.25	"F": 5502}
{"v": 1	"t": 1997810	"P": 1956.25	"F": 5640}
{"v": 1	"t": 1997830	"P": 1960.0	"F": 5924}
{"v": 1	"t": 1997851	"P": 1960.25	"F": 5780}
{"v": 1	"t": 1997871	"P": 1956.5	"F": 5596}
{"v": 1	"t": 1997891	"P": 1956.5	"F": 5668}
{"v": 1	"t": 1997912	"P": 1957.5	"F": 5557}
{"v": 1	"t": 1997932	"P": 1956.75	"F": 5856}
{"v": 1	"t": 1997952	"P": 1961.75	"F": 5787}
{"v": 1	"t": 1997973	"P": 1952.0	"F": 5805}
{"v": 1	"t": 1997993	"P": 1951.0	"F": 5589}
{"v": 1	"t": 1998013	"P": 1957.0	"F": 5687}
{"v": 1	"t": 1998033	"P": 1957.0	"F": 5749}
{"v": 1	"t": 1998054	"P": 1955.5	"F": 5543}
{"v": 1	"t": 1998074	"P": 1951.75	"F": 5786}
{"v": 1	"t": 1998094	"P": 1953.0	"F": 5827}
{"v": 1	"t": 1998115	"P": 1952.75	"F": 5696}
{"v": 1	"t": 1998135	"P": 1953.75	"F": 5705}
{"v": 1	"t": 1998155	"P": 1945.75	"F": 5664}
{"v": 1	"t": 1998176	"P": 1944.5	"F": 5688}
{"v": 1	"t": 1998196	"P": 1949.0	"F": 5736}
{"v": 1	"t": 1998216	"P": 1947.25	"F": 5610}
{"v": 1	"t": 1998237	"P": 1937.25	"F": 5722}
{"v": 1	"t": 1998257	"P": 1941.75	"F": 5392}
{"v": 1	"t": 1998277	"P": 1933.0	"F": 5286}
{"v": 1	"t": 1998297	"P": 1935.25	"F": 5415}
{"v": 1	"t": 1998318	"P": 1935.0	"F": 5454}
{"v": 1	"t": 1998338	"P": 1923.75	"F": 5604}
{"v": 1	"t": 1998358	"P": 1935.75	"F": 5785}
{"v": 1	"t": 1998379	"P": 1928.5	"F": 5671	"C": 44.79	"D": 3144	"sn": 54091779688249	"file": "/data/device_log/data0000.out"}
{"v": 1	"t": 1998399	"P": 1925.0	"F": 5653}
{"v": 1	"t": 1998419	"P": 1927.75	"F": 5838}
{"v": 1	"t": 1998440	"P": 1931.75	"F": 5627}
{"v": 1	"t": 1998460	"P": 1924.25	"F": 5901}
{"v": 1	"t": 1998480	"P": 1914.25	"F": 5820}
{"v": 1	"t": 1998500	"P": 1906.25	"F": 5713}
{"v": 1	"t": 1998521	"P": 1913.25	"F": 5779}
{"v": 1	"t": 1998541	"P": 1905.25	"F": 5755}
{"v": 1	"t": 1998561	"P": 1901.5	"F": 5736}
{"v": 1	"t": 1998582	"P": 1890.75	"F": 5569}
{"v": 1	"t": 1998602	"P": 1882.5	"F": 5558}
{"v": 1	"t": 1998622	"P": 1874.5	"F": 5473}
{"v": 1	"t": 1998643	"P": 1876.5	"F": 5861}
{"v": 1	"t": 1998663	"P": 1858.75	"F": 5739}
{"v": 1	"t": 1998683	"P": 1866.75	"F": 5633}
{"v": 1	"t": 1998703	"P": 1856.25	"F": 5768}
{"v": 1	"t": 1998724	"P": 1842.5	"F": 5707}
{"v": 1	"t": 1998744	"P": 1843.5	"F": 5752}
{"v": 1	"t": 1998764	"P": 1842.25	"F": 5784}
{"v": 1	"t": 1998785	"P": 1839.75	"F": 5717}
{"v": 1	"t": 1998805	"P": 1831.75	"F": 5589}
{"v": 1	"t": 1998825	"P": 1834.0	"F": 5658}
{"v": 1	"t": 1998846	"P": 1833.25	"F": 6074}
{"v": 1	"t": 1998866	"P": 1820.25	"F": 5673}
{"v": 1	"t": 1998886	"P": 1812.25	"F": 5823}
{"v": 1	"t": 1998906	"P": 1820.0	"F": 5632}
{"v": 1	"t": 1998927	"P": 1808.5	"F": 5625}
{"v": 1	"t": 1998947	"P": 1814.0	"F": 5817}
{"v": 1	"t": 1998967	"P": 1809.75	"F": 5704}
{"v": 1	"t": 1998988	"P": 1800.5	"F": 5682}
{"v": 1	"t": 1999008	"P": 1800.5	"F": 5750}
{"v": 1	"t": 1999028	"P": 1800.75	"F": 5771}
{"v": 1	"t": 1999049	"P": 1805.25	"F": 5548}
{"v": 1	"t": 1999069	"P": 1799.0	"F": 5692}
{"v": 1	"t": 1999089	"P": 1804.0	"F": 5340}
{"v": 1	"t": 1999109	"P": 1806.5	"F": 5805}
{"v": 1	"t": 1999130	"P": 1797.5	"F": 5511}
{"v": 1	"t": 1999150	"P": 1805.0	"F": 6109}
{"v": 1	"t": 1999170	"P": 1804.5	"F": 5690}
{"v": 1	"t": 1999191	"P": 1795.75	"F": 5586}
{"v": 1	"t": 1999211	"P": 1798.0	"F": 5639}
{"v": 1	"t": 1999231	"P": 1793.75	"F": 5754}
{"v": 1	"t": 1999252	"P": 1806.0	"F": 5636}
{"v": 1	"t": 1999272	"P": 1799.25	"F": 5675}
{"v": 1	"t": 1999292	"P": 1804.75	"F": 5796}
{"v": 1	"t": 1999312	"P": 1804.25	"F": 5613}
{"v": 1	"t": 1999333	"P": 1799.0	"F": 5858}
{"v": 1	"t": 1999353	"P": 1805.0	"F": 5567}
{"v": 1	"t": 1999373	"P": 1809.25	"F": 5678}
{"v": 1	"t": 1999394	"P": 1811.0	"F": 5560	"C": 44.79	"D": 3144	"sn": 54091779688249	"file": "/data/device_log/data0000.out"}
{"v": 1	"t": 1999414	"P": 1817.25	"F": 5710}
{"v": 1	"t": 1999434	"P": 1812.0	"F": 5639}
{"v": 1	"t": 1999455	"P": 1815.25	"F": 5641}
{"v": 1	"t": 1999475	"P": 1817.25	"F": 5506}
{"v": 1	"t": 1999495	"P": 1831.25	"F": 5479}
{"v": 1	"t": 1999515	"P": 1824.75	"F": 5520}
{"v": 1	"t": 1999536	"P": 1843.0	"F": 5692}
{"v": 1	"t": 1999556	"P": 1841.25	"F": 5464}
{"v": 1	"t": 1999576	"P": 1845.5	"F": 5666}
{"v": 1	"t": 1999597	"P": 1852.25	"F": 5399}
{"v": 1	"t": 1999617	"P": 1853.25	"F": 5251}
{"v": 1	"t": 1999637	"P": 1854.5	"F": 5819}
{"v": 1	"t": 1999658	"P": 1880.5	"F": 5449}
{"v": 1	"t": 1999678	"P": 1876.0	"F": 5451}
{"v": 1	"t": 1999698	"P": 1881.0	"F": 5737}
{"v": 1	"t": 1999718	"P": 1893.25	"F": 5610}
{"v": 1	"t": 1999739	"P": 1890.25	"F": 5519}
{"v": 1	"t": 1999759	"P": 1893.0	"F": 5675}
{"v": 1	"t": 1999779	"P": 1905.5	"F": 5589}
{"v": 1	"t": 1999800	"P": 1893.25	"F": 5458}
{"v": 1	"t": 1999820	"P": 1904.25	"F": 5618}
{"v": 1	"t": 1999840	"P": 1916.75	"F": 5664}
{"v": 1	"t": 1999860	"P": 1913.75	"F": 5796}
{"v": 1	"t": 1999881	"P": 1910.25	"F": 5736}
{"v": 1	"t": 1999901	"P": 1920.75	"F": 5526}
{"v": 1	"t": 1999921	"P": 1914.75	"F": 5585}
{"v": 1	"t": 1999942	"P": 1915.75	"F": 5340}
{"v": 1	"t": 1999962	"P": 1923.25	"F": 5728}
{"v": 1	"t": 1999982	"P": 1922.5	"F": 5597}
{"v": 1	"t": 2000003	"P": 1933.5	"F": 5677}
{"v": 1	"t": 2000023	"P": 1922.0	"F": 5397}
{"v": 1	"t": 2000043	"P": 1935.25	"F": 5688}
{"v": 1	"t": 2000063	"P": 1930.25	"F": 5470}
{"v": 1	"t": 2000084	"P": 1931.0	"F": 5689}
{"v": 1	"t": 2000104	"P": 1930.0	"F": 5844}
{"v": 1	"t": 2000124	"P": 1926.25	"F": 5600}
{"v": 1	"t": 2000145	"P": 1941.75	"F": 5561}
{"v": 1	"t": 2000165	"P": 1938.5	"F": 5722}
{"v": 1	"t": 2000185	"P": 1938.5	"F": 5886}
{"v": 1	"t": 2000206	"P": 1930.0	"F": 5694}
{"v": 1	"t": 2000226	"P": 1936.0	"F": 5337}
{"v": 1	"t": 2000246	"P": 1942.75	"F": 5268}
{"v": 1	"t": 2000267	"P": 1940.75	"F": 5733}
{"v": 1	"t": 2000287	"P": 1932.75	"F": 5606}
{"v": 1	"t": 2000307	"P": 1938.75	"F": 5509}
{"v": 1	"t": 2000327	"P": 1937.75	"F": 5777}
{"v": 1	"t": 2000348	"P": 1931.25	"F": 5637}
{"v": 1	"t": 2000368	"P": 1938.0	"F": 5939}
{"v": 1	"t": 2000388	"P": 1936.25	"F": 5778}
{"v": 1	"t": 2000409	"P": 1935.75	"F": 5800	"C": 44.785	"D": 3144	"sn": 54091779688249	"file": "/data/device_log/data0000.out"}
{"v": 1	"t": 2000429	"P": 1935.0	"F": 5505}
{"v": 1	"t": 2000449	"P": 1935.5	"F": 5594}
{"v": 1	"t": 2000470	"P": 1943.25	"F": 5616}
{"v": 1	"t": 2000490	"P": 1938.5	"F": 5680}
{"v": 1	"t": 2000510	"P": 1933.5	"F": 5589}
{"v": 1	"t": 2000530	"P": 1937.75	"F": 5674}
{"v": 1	"t": 2000551	"P": 1936.25	"F": 5664}
{"v": 1	"t": 2000571	"P": 1938.5	"F": 5522}
{"v": 1	"t": 2000591	"P": 1935.5	"F": 5532}
{"v": 1	"t": 2000612	"P": 1931.75	"F": 5557}
{"v": 1	"t": 2000632	"P": 1939.0	"F": 5710}
{"v": 1	"t": 2000652	"P": 1944.5	"F": 5590}
{"v": 1	"t": 2000672	"P": 1948.5	"F": 5619}
{"v": 1	"t": 2000693	"P": 1934.0	"F": 5775}
{"v": 1	"t": 2000713	"P": 1930.5	"F": 5835}
{"v": 1	"t": 2000733	"P": 1942.5	"F": 5659}
{"v": 1	"t": 2000754	"P": 1938.5	"F": 5486}
{"v": 1	"t": 2000774	"P": 1936.0	"F": 5561}
{"v": 1	"t": 2000794	"P": 1939.0	"F": 5542}
{"v": 1	"t": 2000815	"P": 1926.25	"F": 5719}
{"v": 1	"t": 2000835	"P": 1939.25	"F": 5804}
{"v": 1	"t": 2000855	"P": 1924.75	"F": 5601}
{"v": 1	"t": 2000875	"P": 1919.25	"F": 5885}
{"v": 1	"t": 2000896	"P": 1942.25	"F": 5915}
{"v": 1	"t": 2000916	"P": 1933.25	"F": 5489}
{"v": 1	"t": 2000937	"P": 1924.0	"F": 5569}
{"v": 1	"t": 2000957	"P": 1931.5	"F": 5455}
{"v": 1	"t": 2000978	"P": 1922.0	"F": 5840}
{"v": 1	"t": 2000998	"P": 1924.75	"F": 5633}
{"v": 1	"t": 2001018	"P": 1925.75	"F": 5742}
{"v": 1	"t": 2001038	"P": 1924.25	"F": 5482}
{"v": 1	"t": 2001059	"P": 1920.0	"F": 5684}
{"v": 1	"t": 2001079	"P": 1924.0	"F": 5721}
{"v": 1	"t": 2001099	"P": 1915.0	"F": 5765}
{"v": 1	"t": 2001120	"P": 1921.5	"F": 5761}
{"v": 1	"t": 2001140	"P": 1915.5	"F": 5855}
{"v": 1	"t": 2001160	"P": 1903.25	"F": 5913}
{"v": 1	"t": 2001181	"P": 1898.75	"F": 5884}
{"v": 1	"t": 2001201	"P": 1900.75	"F": 5823}
{"v": 1	"t": 2001221	"P": 1891.75	"F": 5693}
{"v": 1	"t": 2001241	"P": 1882.75	"F": 5983}
{"v": 1	"t": 2001262	"P": 1881.25	"F": 5765}
{"v": 1	"t": 2001282	"P": 1880.0	"F": 5816}
{"v": 1	"t": 2001302	"P": 1871.25	"F": 5779}
{"v": 1	"t": 2001323	"P": 1858.75	"F": 5399}
{"v": 1	"t": 2001343	"P": 1852.5	"F": 5736}
{"v": 1	"t": 2001363	"P": 1847.0	"F": 5795}
{"v": 1	"t": 2001384	"P": 1848.0	"F": 5763}
{"v": 1	"t": 2001404	"P": 1838.5	"F": 5862}
{"v": 1	"t": 2001424	"P": 1827.5	"F": 5637	"C": 44.8	"D": 3144	"sn": 54091779688249	"file": "/data/device_log/data0000.out"}
{"v": 1	"t": 2001444	"P": 1828.75	"F": 5819}
{"v": 1	"t": 2001465	"P": 1829.5	"F": 5712}
{"v": 1	"t": 2001485	"P": 1808.5	"F": 5781}
{"v": 1	"t": 2001506	"P": 1814.5	"F": 5736}
{"v": 1	"t": 2001526	"P": 1817.25	"F": 5503}
{"v": 1	"t": 2001546	"P": 1815.5	"F": 5645}
{"v": 1	"t": 2001567	"P": 1813.75	"F": 5591}
{"v": 1	"t": 2001587	"P": 1799.0	"F": 5929}
{"v": 1	"t": 2001607	"P": 1808.5	"F": 5861}
{"v": 1	"t": 2001628	"P": 1800.75	"F": 5568}
{"v": 1	"t": 2001648	"P": 1803.25	"F": 5679}
{"v": 1	"t": 2001669	"P": 1802.75	"F": 5725}
{"v": 1	"t": 2001689	"P": 1811.0	"F": 5741}
{"v": 1	"t": 2001709	"P": 1796.75	"F": 5608}
{"v": 1	"t": 2001730	"P": 1810.25	"F": 5773}
{"v": 1	"t": 2001750	"P": 1803.0	"F": 5855}
{"v": 1	"t": 2001770	"P": 1803.5	"F": 5729}
{"v": 1	"t": 2001791	"P": 1799.75	"F": 5626}
{"v": 1	"t": 2001811	"P": 1807.75	"F": 5721}
{"v": 1	"t": 2001831	"P": 1797.75	"F": 5634}
{"v": 1	"t": 2001852	"P": 1804.0	"F": 5652}
{"v": 1	"t": 2001872	"P": 1814.25	"F": 5685}
{"v": 1	"t": 2001893	"P": 1810.0	"F": 5488}
{"v": 1	"t": 2001913	"P": 1805.25	"F": 5772}
{"v": 1	"t": 2001933	"P": 1796.25	"F": 5784}
{"v": 1	"t": 2001954	"P": 1810.5	"F": 5870}
{"v": 1	"t": 2001974	"P": 1815.0	"F": 5770}
{"v": 1	"t": 2001994	"P": 1808.75	"F": 5735}
{"v": 1	"t": 2002015	"P": 1818.75	"F": 5807}
{"v": 1	"t": 2002035	"P": 1816.75	"F": 5577}
{"v": 1	"t": 2002056	"P": 1814.75	"F": 5771}
{"v": 1	"t": 2002076	"P": 1820.0	"F": 5554}
{"v": 1	"t": 2002096	"P": 1834.75	"F": 5604}
{"v": 1	"t": 2002117	"P": 1824.0	"F": 5592}
{"v": 1	"t": 2002137	"P": 1839.5	"F": 5805}
{"v": 1	"t": 2002157	"P": 1845.25	"F": 5688}
{"v": 1	"t": 2002178	"P": 1852.75	"F": 5563}
{"v": 1	"t": 2002198	"P": 1844.5	"F": 5507}
{"v": 1	"t": 2002218	"P": 1865.75	"F": 5603}
{"v": 1	"t": 2002239	"P": 1872.75	"F": 5613}
{"v": 1	"t": 2002259	"P": 1865.75	"F": 5816}
{"v": 1	"t": 2002280	"P": 1874.75	"F": 5751}
{"v": 1	"t": 2002300	"P": 1884.5	"F": 5791}
{"v": 1	"t": 2002320	"P": 1889.75	"F": 5730}
{"v": 1	"t": 2002341	"P": 1888.5	"F": 5355}
{"v": 1	"t": 2002361	"P": 1891.5	"F": 5473}
{"v": 1	"t": 2002381	"P": 1903.5	"F": 5575}
{"v": 1	"t": 2002402	"P": 1896.5	"F": 5337}
{"v": 1	"t": 2002422	"P": 1906.5	"F": 5672}
{"v": 1	"t": 2002442	"P": 1915.5	"F": 5654	"C": 44.835	"D": 3144	"sn": 54091779688249	"file": "/data/device_log/data0000.out"}
{"v": 1	"t": 2002463	"P": 1921.5	"F": 5627}
{"v": 1	"t": 2002483	"P": 1906.5	"F": 5594}
{"v": 1	"t": 2002504	"P": 1923.5	"F": 5796}
{"v": 1	"t": 2002524	"P": 1923.25	"F": 5619}
{"v": 1	"t": 2002544	"P": 1921.75	"F": 5692}
{"v": 1	"t": 2002565	"P": 1934.75	"F": 5838}
{"v": 1	"t": 2002585	"P": 1923.25	"F": 5678}
{"v": 1	"t": 2002605	"P": 1923.5	"F": 5846}
{"v": 1	"t": 2002626	"P": 1932.25	"F": 5501}
{"v": 1	"t": 2002646	"P": 1942.5	"F": 5874}
{"v": 1	"t": 2002666	"P": 1943.5	"F": 5632}
{"v": 1	"t": 2002687	"P": 1926.75	"F": 5539}
{"v": 1	"t": 2002707	"P": 1943.0	"F": 5566}
{"v": 1	"t": 2002728	"P": 1933.75	"F": 5312}
{"v": 1	"t": 2002748	"P": 1934.0	"F": 5579}
{"v": 1	"t": 2002768	"P": 1939.5	"F": 5610}
{"v": 1	"t": 2002789	"P": 1940.0	"F": 5954}
{"v": 1	"t": 2002809	"P": 1943.25	"F": 5732}
{"v": 1	"t": 2002830	"P": 1943.75	"F": 5776}
{"v": 1	"t": 2002850	"P": 1937.75	"F": 5648}
{"v": 1	"t": 2002870	"P": 1947.5	"F": 5712}
{"v": 1	"t": 2002891	"P": 1938.25	"F": 5537}
{"v": 1	"t": 2002911	"P": 1953.25	"F": 5707}
{"v": 1	"t": 2002931	"P": 1943.75	"F": 5669}
{"v": 1	"t": 2002952	"P": 1937.75	"F": 5515}
{"v": 1	"t": 2002972	"P": 1934.75	"F": 5725}
{"v": 1	"t": 2002992	"P": 1951.75	"F": 5460}
{"v": 1	"t": 2003013	"P": 1950.25	"F": 5333}
{"v": 1	"t": 2003033	"P": 1949.75	"F": 5635}
{"v": 1	"t": 2003053	"P": 1950.75	"F": 5623}
{"v": 1	"t": 2003074	"P": 1952.75	"F": 5820}
{"v": 1	"t": 2003094	"P": 1947.75	"F": 5698}
{"v": 1	"t": 2003115	"P": 1951.0	"F": 5648}
{"v": 1	"t": 2003135	"P": 1951.5	"F": 5259}
{"v": 1	"t": 2003155	"P": 1943.75	"F": 5796}
{"v": 1	"t": 2003176	"P": 1949.5	"F": 5863}
{"v": 1	"t": 2003196	"P": 1946.25	"F": 5698}
{"v": 1	"t": 2003216	"P": 1946.75	"F": 5595}
{"v": 1	"t": 2003237	"P": 1953.0	"F": 5644}
{"v": 1	"t": 2003257	"P": 1946.75	"F": 5302}
{"v": 1	"t": 2003277	"P": 1954.0	"F": 5726}
{"v": 1	"t": 2003298	"P": 1938.75	"F": 5579}
{"v": 1	"t": 2003318	"P": 1942.25	"F": 5599}
{"v": 1	"t": 2003339	"P": 1942.0	"F": 5273}
{"v": 1	"t": 2003359	"P": 1945.25	"F": 5655}
{"v": 1	"t": 2003379	"P": 1946.5	"F": 5741}
{"v": 1	"t": 2003400	"P": 1945.5	"F": 5848}
{"v": 1	"t": 2003420	"P": 1942.75	"F": 5661}
{"v": 1	"t": 2003441	"P": 1927.0	"F": 5427}
{"v": 1	"t": 2003461	"P": 1942.25	"F": 5887	"C": 44.775	"D": 3144	"sn": 54091779688249	"file": "/data/device_log/data0000.out"}
{"v": 1	"t": 2003481	"P": 1939.75	"F": 5691}
{"v": 1	"t": 2003502	"P": 1928.0	"F": 5859}
{"v": 1	"t": 2003522	"P": 1938.25	"F": 5777}
{"v": 1	"t": 2003542	"P": 1939.75	"F": 5683}
{"v": 1	"t": 2003563	"P": 1929.0	"F": 5731}
{"v": 1	"t": 2003583	"P": 1924.5	"F": 5725}
{"v": 1	"t": 2003603	"P": 1916.0	"F": 5625}
{"v": 1	"t": 2003624	"P": 1936.5	"F": 5569}
{"v": 1	"t": 2003644	"P": 1908.0	"F": 5812}
{"v": 1	"t": 2003665	"P": 1914.25	"F": 5808}
{"v": 1	"t": 2003685	"P": 1903.5	"F": 5836}
{"v": 1	"t": 2003705	"P": 1900.5	"F": 5501}
{"v": 1	"t": 2003726	"P": 1889.5	"F": 5677}
{"v": 1	"t": 2003746	"P": 1893.5	"F": 5704}
{"v": 1	"t": 2003766	"P": 1880.75	"F": 5896}
{"v": 1	"t": 2003787	"P": 1872.0	"F": 5617}
{"v": 1	"t": 2003807	"P": 1862.25	"F": 5470}
{"v": 1	"t": 2003827	"P": 1860.25	"F": 5769}
{"v": 1	"t": 2003848	"P": 1845.75	"F": 5524}
{"v": 1	"t": 2003868	"P": 1843.0	"F": 5777}
{"v": 1	"t": 2003888	"P": 1839.5	"F": 5612}
{"v": 1	"t": 2003909	"P": 1846.25	"F": 5731}
{"v": 1	"t": 2003929	"P": 1829.75	"F": 5943}
{"v": 1	"t": 2003950	"P": 1826.75	"F": 5532}
{"v": 1	"t": 2003970	"P": 1827.0	"F": 5879}
{"v": 1	"t": 2003991	"P": 1815.0	"F": 5724}
{"v": 1	"t": 2004011	"P": 1814.0	"F": 5651}
{"v": 1	"t": 2004032	"P": 1810.0	"F": 5843}
{"v": 1	"t": 2004052	"P": 1806.5	"F": 5706}
{"v": 1	"t": 2004072	"P": 1812.0	"F": 5678}
{"v": 1	"t": 2004093	"P": 1801.25	"F": 5851}
{"v": 1	"t": 2004113	"P": 1798.5	"F": 5782}
{"v": 1	"t": 2004133	"P": 1803.0	"F": 5745}
{"v": 1	"t": 2004154	"P": 1799.75	"F": 5582}
{"v": 1	"t": 2004174	"P": 1809.5	"F": 5630}
{"v": 1	"t": 2004195	"P": 1793.25	"F": 5627}
{"v": 1	"t": 2004215	"P": 1802.25	"F": 5769}
{"v": 1	"t": 2004235	"P": 1794.75	"F": 5382}
{"v": 1	"t": 2004256	"P": 1792.5	"F": 5589}
{"v": 1	"t": 2004276	"P": 1799.5	"F": 5495}
{"v": 1	"t": 2004296	"P": 1804.25	"F": 5651}
{"v": 1	"t": 2004317	"P": 1801.25	"F": 5646}
{"v": 1	"t": 2004337	"P": 1803.5	"F": 5456}
{"v": 1	"t": 2004357	"P": 1814.0	"F": 5693}
{"v": 1	"t": 2004378	"P": 1806.75	"F": 5403}
{"v": 1	"t": 2004398	"P": 1812.5	"F": 5773}
{"v": 1	"t": 2004418	"P": 1812.0	"F": 5617}
{"v": 1	"t": 2004439	"P": 1815.75	"F": 5829}
{"v": 1	"t": 2004459	"P": 1814.75	"F": 5790}
{"v": 1	"t": 2004480	"P": 1818.0	"F": 5829	"C": 44.805	"D": 3144	"sn": 54091779688249	"file": "/data/device_log/data0000.out"}
{"v": 1	"t": 2004500	"P": 1824.25	"F": 5552}
{"v": 1	"t": 2004520	"P": 1818.75	"F": 5468}
{"v": 1	"t": 2004541	"P": 1824.0	"F": 5610}
{"v": 1	"t": 2004561	"P": 1823.75	"F": 5677}
{"v": 1	"t": 2004582	"P": 1824.25	"F": 5841}
{"v": 1	"t": 2004602	"P": 1827.25	"F": 5829}
{"v": 1	"t": 2004622	"P": 1827.5	"F": 5797}
{"v": 1	"t": 2004643	"P": 1838.0	"F": 5848}
{"v": 1	"t": 2004663	"P": 1842.0	"F": 5669}
{"v": 1	"t": 2004683	"P": 1851.0	"F": 5505}
{"v": 1	"t": 2004704	"P": 1864.5	"F": 5396}
{"v": 1	"t": 2004724	"P": 1857.75	"F": 5442}
{"v": 1	"t": 2004745	"P": 1862.25	"F": 5743}
{"v": 1	"t": 2004765	"P": 1876.5	"F": 5737}
{"v": 1	"t": 2004785	"P": 1880.0	"F": 5687}
{"v": 1	"t": 2004806	"P": 1886.25	"F": 5530}
{"v": 1	"t": 2004826	"P": 1893.25	"F": 5629}
{"v": 1	"t": 2004846	"P": 1893.25	"F": 5608}
{"v": 1	"t": 2004867	"P": 1899.75	"F": 5474}
{"v": 1	"t": 2004887	"P": 1908.25	"F": 5282}
{"v": 1	"t": 2004907	"P": 1917.75	"F": 5760}
{"v": 1	"t": 2004928	"P": 1909.0	"F": 5700}
{"v": 1	"t": 2004948	"P": 1924.75	"F": 5641}
{"v": 1	"t": 2004968	"P": 1923.25	"F": 5569}
{"v": 1	"t": 2004989	"P": 1930.75	"F": 5497}
{"v": 1	"t": 2005009	"P": 1923.25	"F": 5662}
{"v": 1	"t": 2005030	"P": 1931.25	"F": 5774}
{"v": 1	"t": 2005050	"P": 1929.5	"F": 5473}
{"v": 1	"t": 2005070	"P": 1934.5	"F": 5753}
{"v": 1	"t": 2005091	"P": 1933.5	"F": 5449}
{"v": 1	"t": 2005111	"P": 1939.25	"F": 5463}
{"v": 1	"t": 2005131	"P": 1933.5	"F": 5734}
{"v": 1	"t": 2005152	"P": 1946.25	"F": 5804}
{"v": 1	"t": 2005172	"P": 1944.75	"F": 5745}
{"v": 1	"t": 2005193	"P": 1947.75	"F": 5922}
{"v": 1	"t": 2005213	"P": 1933.0	"F": 5473}
{"v": 1	"t": 2005233	"P": 1945.25	"F": 5543}
{"v": 1	"t": 2005254	"P": 1941.75	"F": 5421}
{"v": 1	"t": 2005274	"P": 1939.0	"F": 5652}
{"v": 1	"t": 2005295	"P": 1947.25	"F": 5734}
{"v": 1	"t": 2005315	"P": 1941.75	"F": 5320}
{"v": 1	"t": 2005335	"P": 1945.75	"F": 5505}
{"v": 1	"t": 2005356	"P": 1937.25	"F": 5604}
{"v": 1	"t": 2005376	"P": 1946.5	"F": 5602}
{"v": 1	"t": 2005396	"P": 1953.25	"F": 5863}
{"v": 1	"t": 2005417	"P": 1946.0	"F": 5632}
{"v": 1	"t": 2005437	"P": 1947.25	"F": 5727}
{"v": 1	"t": 2005457	"P": 1939.0	"F": 5647}
{"v": 1	"t": 2005478	"P": 1938.0	"F": 5599}
{"v": 1	"t": 2005498	"P": 1936.0	"F": 5905	"C": 44.77	"D": 3144	"sn": 54091779688249	"file": "/data/device_log/data0000.out"}
{"v": 1	"t": 2005518	"P": 1943.0	"F": 5761}
{"v": 1	"t": 2005539	"P": 1942.0	"F": 5861}
{"v": 1	"t": 2005559	"P": 1944.75	"F": 5801}
{"v": 1	"t": 2005580	"P": 1946.5	"F": 5908}
{"v": 1	"t": 2005600	"P": 1942.75	"F": 5653}
{"v": 1	"t": 2005620	"P": 1955.25	"F": 5734}
{"v": 1	"t": 2005641	"P": 1935.5	"F": 5466}
{"v": 1	"t": 2005661	"P": 1941.75	"F": 5640}
{"v": 1	"t": 2005681	"P": 1945.5	"F": 5380}
{"v": 1	"t": 2005702	"P": 1942.5	"F": 5866}
{"v": 1	"t": 2005722	"P": 1954.5	"F": 5785}
{"v": 1	"t": 2005743	"P": 1948.75	"F": 5730}
{"v": 1	"t": 2005763	"P": 1948.0	"F": 5711}
{"v": 1	"t": 2005783	"P": 1939.5	"F": 5697}
{"v": 1	"t": 2005804	"P": 1947.0	"F": 5707}
{"v": 1	"t": 2005824	"P": 1939.25	"F": 5827}
{"v": 1	"t": 2005844	"P": 1940.75	"F": 5656}
{"v": 1	"t": 2005865	"P": 1940.0	"F": 5612}
{"v": 1	"t": 2005885	"P": 1950.25	"F": 5616}
{"v": 1	"t": 2005906	"P": 1946.75	"F": 5714}
{"v": 1	"t": 2005926	"P": 1945.0	"F": 5631}
{"v": 1	"t": 2005946	"P": 1942.75	"F": 5708}
{"v": 1	"t": 2005967	"P": 1924.75	"F": 5750}
{"v": 1	"t": 2005987	"P": 1928.5	"F": 5700}
{"v": 1	"t": 2006007	"P": 1924.5	"F": 5919}
{"v": 1	"t": 2006028	"P": 1906.25	"F": 5581}
{"v": 1	"t": 2006048	"P": 1901.0	"F": 5797}
{"v": 1	"t": 2006068	"P": 1901.25	"F": 5861}
{"v": 1	"t": 2006089	"P": 1888.25	"F": 5838}
{"v": 1	"t": 2006109	"P": 1880.75	"F": 5621}
{"v": 1	"t": 2006130	"P": 1875.75	"F": 5774}
{"v": 1	"t": 2006150	"P": 1879.5	"F": 5641}
{"v": 1	"t": 2006170	"P": 1854.25	"F": 5626}
{"v": 1	"t": 2006191	"P": 1840.25	"F": 5690}
{"v": 1	"t": 2006211	"P": 1848.25	"F": 5743}
{"v": 1	"t": 2006231	"P": 1848.5	"F": 5717}
{"v": 1	"t": 2006252	"P": 1832.0	"F": 5869}
{"v": 1	"t": 2006272	"P": 1830.25	"F": 5592}
{"v": 1	"t": 2006292	"P": 1829.75	"F": 5763}
{"v": 1	"t": 2006313	"P": 1809.25	"F": 5888}
{"v": 1	"t": 2006333	"P": 1810.75	"F": 5869}
{"v": 1	"t": 2006354	"P": 1813.75	"F": 5599}
{"v": 1	"t": 2006374	"P": 1816.25	"F": 5860}
{"v": 1	"t": 2006394	"P": 1797.0	"F": 5783}
{"v": 1	"t": 2006415	"P": 1807.75	"F": 5709}
{"v": 1	"t": 2006435	"P": 1808.25	"F": 5772}
{"v": 1	"t": 2006456	"P": 1808.0	"F": 5875}
{"v": 1	"t": 2006476	"P": 1800.75	"F": 5858}
{"v": 1	"t": 2006496	"P": 1792.25	"F": 5544}
{"v": 1	"t": 2006517	"P": 1792.75	"F": 5783	"C": 44.775	"D": 3144	"sn": 54091779688249	"file": "/data/device_log/data0000.out"}
{"v": 1	"t": 2006537	"P": 1792.0	"F": 5529}
{"v": 1	"t": 2006557	"P": 1797.5	"F": 5553}
{"v": 1	"t": 2006578	"P": 1800.25	"F": 5732}
{"v": 1	"t": 2006598	"P": 1790.75	"F": 5596}
{"v": 1	"t": 2006618	"P": 1793.25	"F": 5696}
{"v": 1	"t": 2006639	"P": 1793.75	"F": 5745}
{"v": 1	"t": 2006659	"P": 1796.75	"F": 5575}
{"v": 1	"t": 2006679	"P": 1782.25	"F": 5885}
{"v": 1	"t": 2006700	"P": 1801.75	"F": 5642}
{"v": 1	"t": 2006720	"P": 1802.5	"F": 5576}
{"v": 1	"t": 2006741	"P": 1787.75	"F": 5511}
{"v": 1	"t": 2006761	"P": 1800.0	"F": 5716}
{"v": 1	"t": 2006781	"P": 1805.0	"F": 5640}
{"v": 1	"t": 2006802	"P": 1811.5	"F": 5602}
{"v": 1	"t": 2006822	"P": 1806.5	"F": 5621}
{"v": 1	"t": 2006842	"P": 1809.75	"F": 5787}
{"v": 1	"t": 2006863	"P": 1828.25	"F": 5864}
{"v": 1	"t": 2006883	"P": 1812.25	"F": 5552}
{"v": 1	"t": 2006903	"P": 1828.0	"F": 5462}
{"v": 1	"t": 2006924	"P": 1832.0	"F": 5728}
{"v": 1	"t": 2006944	"P": 1835.25	"F": 5680}
{"v": 1	"t": 2006965	"P": 1849.0	"F": 5646}
{"v": 1	"t": 2006985	"P": 1854.0	"F": 5473}
{"v": 1	"t": 2007005	"P": 1855.5	"F": 5668}
{"v": 1	"t": 2007026	"P": 1861.25	"F": 5735}
{"v": 1	"t": 2007046	"P": 1863.75	"F": 5662}
{"v": 1	"t": 2007067	"P": 1869.5	"F": 5660}
{"v": 1	"t": 2007087	"P": 1885.0	"F": 5640}
{"v": 1	"t": 2007108	"P": 1881.5	"F": 5394}
{"v": 1	"t": 2007128	"P": 1885.25	"F": 5956}
{"v": 1	"t": 2007148	"P": 1891.5	"F": 5555}
{"v": 1	"t": 2007169	"P": 1898.75	"F": 5706}
{"v": 1	"t": 2007189	"P": 1896.25	"F": 5662}
{"v": 1	"t": 2007209	"P": 1905.0	"F": 5728}
{"v": 1	"t": 2007230	"P": 1903.5	"F": 5650}
{"v": 1	"t": 2007250	"P": 1908.75	"F": 5812}
{"v": 1	"t": 2007271	"P": 1910.0	"F": 5699}
{"v": 1	"t": 2007291	"P": 1915.5	"F": 5593}
{"v": 1	"t": 2007311	"P": 1924.5	"F": 5723}
{"v": 1	"t": 2007332	"P": 1922.5	"F": 5521}
{"v": 1	"t": 2007352	"P": 1926.0	"F": 5636}
{"v": 1	"t": 2007372	"P": 1936.5	"F": 5551}
{"v": 1	"t": 2007393	"P": 1938.75	"F": 5724}
{"v": 1	"t": 2007413	"P": 1933.75	"F": 5690}
{"v": 1	"t": 2007433	"P": 1941.0	"F": 5737}
{"v": 1	"t": 2007454	"P": 1948.25	"F": 5624}
{"v": 1	"t": 2007474	"P": 1947.25	"F": 5545}
{"v": 1	"t": 2007494	"P": 1945.75	"F": 5732}
{"v": 1	"t": 2007515	"P": 1950.0	"F": 5685}
{"v": 1	"t": 2007535	"P": 1949.75	"F": 5768	"C": 44.805	"D": 3144	"sn": 54091779688249	"file": "/data/device_log/data0000.out"}
{"v": 1	"t": 2007556	"P": 1956.75	"F": 5844}
{"v": 1	"t": 2007576	"P": 1948.5	"F": 5379}
{"v": 1	"t": 2007596	"P": 1956.5	"F": 5955}
{"v": 1	"t": 2007617	"P": 1948.0	"F": 5842}
{"v": 1	"t": 2007637	"P": 1960.25	"F": 5563}
{"v": 1	"t": 2007658	"P": 1954.5	"F": 5623}
{"v": 1	"t": 2007678	"P": 1958.0	"F": 5623}
{"v": 1	"t": 2007698	"P": 1957.75	"F": 5579}
{"v": 1	"t": 2007719	"P": 1956.25	"F": 5808}
{"v": 1	"t": 2007739	"P": 1956.0	"F": 5810}
{"v": 1	"t": 2007759	"P": 1954.5	"F": 5746}
{"v": 1	"t": 2007780	"P": 1953.75	"F": 5588}
{"v": 1	"t": 2007800	"P": 1964.75	"F": 5699}
{"v": 1	"t": 2007820	"P": 1944.0	"F": 5588}
{"v": 1	"t": 2007841	"P": 1950.0	"F": 5760}
{"v": 1	"t": 2007861	"P": 1960.25	"F": 5790}
{"v": 1	"t": 2007882	"P": 1954.75	"F": 5649}
{"v": 1	"t": 2007902	"P": 1948.75	"F": 5605}
{"v": 1	"t": 2007922	"P": 1959.5	"F": 5722}
{"v": 1	"t": 2007943	"P": 1952.0	"F": 5616}
{"v": 1	"t": 2007963	"P": 1949.25	"F": 5691}
{"v": 1	"t": 2007983	"P": 1949.75	"F": 5608}
{"v": 1	"t": 2008004	"P": 1945.0	"F": 5703}
{"v": 1	"t": 2008024	"P": 1962.25	"F": 5766}
{"v": 1	"t": 2008044	"P": 1937.75	"F": 5590}
{"v": 1	"t": 2008065	"P": 1957.5	"F": 5784}
{"v": 1	"t": 2008085	"P": 1949.5	"F": 5910}
{"v": 1	"t": 2008106	"P": 1948.25	"F": 5664}
{"v": 1	"t": 2008126	"P": 1950.25	"F": 5823}
{"v": 1	"t": 2008146	"P": 1956.75	"F": 5795}
{"v": 1	"t": 2008167	"P": 1958.75	"F": 5563}
{"v": 1	"t": 2008187	"P": 1946.75	"F": 5564}
{"v": 1	"t": 2008207	"P": 1948.75	"F": 5744}
{"v": 1	"t": 2008228	"P": 1946.75	"F": 5564}
{"v": 1	"t": 2008248	"P": 1952.5	"F": 5596}
{"v": 1	"t": 2008269	"P": 1950.0	"F": 5848}
{"v": 1	"t": 2008289	"P": 1945.25	"F": 5753}
{"v": 1	"t": 2008309	"P": 1939.5	"F": 5611}
{"v": 1	"t": 2008330	"P": 1947.5	"F": 5799}
{"v": 1	"t": 2008350	"P": 1932.5	"F": 5794}
{"v": 1	"t": 2008370	"P": 1949.5	"F": 5882}
{"v": 1	"t": 2008391	"P": 1941.0	"F": 5535}
{"v": 1	"t": 2008411	"P": 1938.75	"F": 5762}
{"v": 1	"t": 2008432	"P": 1933.5	"F": 5935}
{"v": 1	"t": 2008452	"P": 1936.5	"F": 5840}
{"v": 1	"t": 2008472	"P": 1931.0	"F": 5525}
{"v": 1	"t": 2008493	"P": 1924.75	"F": 5933}
{"v": 1	"t": 2008513	"P": 1926.5	"F": 5704}
{"v": 1	"t": 2008533	"P": 1923.75	"F": 5556}
{"v": 1	"t": 2008554	"P": 1917.0	"F": 5789	"C": 44.75	"D": 3144	"sn": 54091779688249	"file": "/data/device_log/data0000.out"}
{"v": 1	"t": 2008574	"P": 1913.5	"F": 5902}
{"v": 1	"t": 2008594	"P": 1901.0	"F": 5792}
{"v": 1	"t": 2008615	"P": 1894.25	"F": 5680}
{"v": 1	"t": 2008635	"P": 1888.5	"F": 5838}
{"v": 1	"t": 2008655	"P": 1877.25	"F": 5875}
{"v": 1	"t": 2008676	"P": 1865.0	"F": 5451}
{"v": 1	"t": 2008696	"P": 1870.75	"F": 5622}
{"v": 1	"t": 2008717	"P": 1856.25	"F": 5772}
{"v": 1	"t": 2008737	"P": 1845.0	"F": 5871}
{"v": 1	"t": 2008757	"P": 1839.25	"F": 5634}
{"v": 1	"t": 2008778	"P": 1834.75	"F": 5888}
{"v": 1	"t": 2008798	"P": 1814.25	"F": 5806}
{"v": 1	"t": 2008818	"P": 1825.75	"F": 5631}
{"v": 1	"t": 2008839	"P": 1823.0	"F": 5681}
{"v": 1	"t": 2008859	"P": 1810.0	"F": 5913}
{"v": 1	"t": 2008880	"P": 1811.5	"F": 5745}
{"v": 1	"t": 2008900	"P": 1818.0	"F": 5849}
{"v": 1	"t": 2008920	"P": 1801.0	"F": 5798}
{"v": 1	"t": 2008941	"P": 1803.5	"F": 5741}
{"v": 1	"t": 2008961	"P": 1795.75	"F": 5754}
{"v": 1	"t": 2008981	"P": 1795.25	"F": 5681}
{"v": 1	"t": 2009002	"P": 1795.0	"F": 5656}
{"v": 1	"t": 2009022	"P": 1797.0	"F": 5675}
{"v": 1	"t": 2009043	"P": 1787.75	"F": 5555}
{"v": 1	"t": 2009063	"P": 1785.75	"F": 5689}
{"v": 1	"t": 2009083	"P": 1790.25	"F": 5638}
{"v": 1	"t": 2009104	"P": 1781.25	"F": 5377}
{"v": 1	"t": 2009124	"P": 1792.75	"F": 5613}
{"v": 1	"t": 2009144	"P": 1797.5	"F": 5669}
{"v": 1	"t": 2009165	"P": 1785.25	"F": 5558}
{"v": 1	"t": 2009185	"P": 1789.0	"F": 5816}
{"v": 1	"t": 2009205	"P": 1794.0	"F": 5817}
{"v": 1	"t": 2009226	"P": 1790.75	"F": 5795}
{"v": 1	"t": 2009246	"P": 1801.5	"F": 5648}
{"v": 1	"t": 2009266	"P": 1793.25	"F": 5783}
{"v": 1	"t": 2009287	"P": 1792.25	"F": 5681}
{"v": 1	"t": 2009307	"P": 1800.5	"F": 5806}
{"v": 1	"t": 2009328	"P": 1805.0	"F": 5737}
{"v": 1	"t": 2009348	"P": 1802.5	"F": 5752}
{"v": 1	"t": 2009368	"P": 1808.25	"F": 5445}
{"v": 1	"t": 2009389	"P": 1806.25	"F": 5646}
{"v": 1	"t": 2009409	"P": 1820.5	"F": 5756}
{"v": 1	"t": 2009429	"P": 1824.25	"F": 5732}
{"v": 1	"t": 2009450	"P": 1829.5	"F": 5746}
{"v": 1	"t": 2009470	"P": 1840.25	"F": 5621}
{"v": 1	"t": 2009491	"P": 1846.5	"F": 5601}
{"v": 1	"t": 2009511	"P": 1845.5	"F": 5695}
{"v": 1	"t": 2009531	"P": 1856.75	"F": 5392}
{"v": 1	"t": 2009552	"P": 1857.5	"F": 5469}
{"v": 1	"t": 2009572	"P": 1874.25	"F": 5879	"C": 44.745	"D": 3144	"sn": 54091779688249	"file": "/data/device_log/data0000.out"}
{"v": 1	"t": 2009592	"P": 1875.5	"F": 5632}
{"v": 1	"t": 2009613	"P": 1889.75	"F": 5525}
{"v": 1	"t": 2009633	"P": 1876.25	"F": 5481}
{"v": 1	"t": 2009654	"P": 1900.5	"F": 5440}
{"v": 1	"t": 2009674	"P": 1895.25	"F": 5389}
{"v": 1	"t": 2009694	"P": 1906.75	"F": 5531}
{"v": 1	"t": 2009715	"P": 1893.5	"F": 5732}
{"v": 1	"t": 2009735	"P": 1920.0	"F": 5618}
{"v": 1	"t": 2009755	"P": 1923.0	"F": 5680}
{"v": 1	"t": 2009776	"P": 1916.5	"F": 5585}
{"v": 1	"t": 2009796	"P": 1926.25	"F": 5597}
{"v": 1	"t": 2009816	"P": 1939.75	"F": 5360}
{"v": 1	"t": 2009837	"P": 1940.25	"F": 5881}
{"v": 1	"t": 2009857	"P": 1938.5	"F": 5693}
{"v": 1	"t": 2009878	"P": 1947.75	"F": 5897}
{"v": 1	"t": 2009898	"P": 1936.5	"F": 5711}
{"v": 1	"t": 2009918	"P": 1943.25	"F": 5445}
{"v": 1	"t": 2009939	"P": 1957.0	"F": 5751}
{"v": 1	"t": 2009959	"P": 1961.0	"F": 5766}
{"v": 1	"t": 2009979	"P": 1960.75	"F": 5766}
{"v": 1	"t": 2010000	"P": 1964.25	"F": 5610}
{"v": 1	"t": 2010020	"P": 1964.5	"F": 5627}
{"v": 1	"t": 2010040	"P": 1964.25	"F": 5657}
{"v": 1	"t": 2010061	"P": 1959.5	"F": 5690}
{"v": 1	"t": 2010081	"P": 1970.25	"F": 5963}
{"v": 1	"t": 2010102	"P": 1954.75	"F": 5719}
{"v": 1	"t": 2010122	"P": 1965.75	"F": 5850}
{"v": 1	"t": 2010143	"P": 1960.75	"F": 5574}
{"v": 1	"t": 2010163	"P": 1967.0	"F": 5764}
{"v": 1	"t": 2010183	"P": 1968.5	"F": 5624}
{"v": 1	"t": 2010204	"P": 1962.5	"F": 5622}
{"v": 1	"t": 2010224	"P": 1967.0	"F": 5616}
{"v": 1	"t": 2010245	"P": 1973.0	"F": 5511}
{"v": 1	"t": 2010265	"P": 1963.25	"F": 5748}
{"v": 1	"t": 2010285	"P": 1956.75	"F": 5645}
{"v": 1	"t": 2010306	"P": 1964.25	"F": 5892}
{"v": 1	"t": 2010326	"P": 1965.5	"F": 5779}
{"v": 1	"t": 2010346	"P": 1971.0	"F": 5603}
{"v": 1	"t": 2010367	"P": 1956.25	"F": 5694}
{"v": 1	"t": 2010387	"P": 1969.25	"F": 5752}
{"v": 1	"t": 2010407	"P": 1965.0	"F": 5668}
{"v": 1	"t": 2010428	"P": 1965.25	"F": 5873}
{"v": 1	"t": 2010448	"P": 1963.0	"F": 5780}
{"v": 1	"t": 2010468	"P": 1972.75	"F": 5573}
{"v": 1	"t": 2010489	"P": 1956.0	"F": 5810}
{"v": 1	"t": 2010509	"P": 1959.5	"F": 5807}
{"v": 1	"t": 2010530	"P": 1954.75	"F": 5585}
{"v": 1	"t": 2010550	"P": 1966.25	"F": 5746}
{"v": 1	"t": 2010570	"P": 1954.5	"F": 5532}
{"v": 1	"t": 2010591	"P": 1952.5	"F": 5216	"C": 44.78	"D": 3144	"sn": 54091779688249	"file": "/data/device_log/data0000.out"}
{"v": 1	"t": 2010611	"P": 1954.75	"F": 5616}
{"v": 1	"t": 2010631	"P": 1957.25	"F": 5426}
{"v": 1	"t": 2010652	"P": 1943.0	"F": 5779}
{"v": 1	"t": 2010672	"P": 1960.5	"F": 5918}
{"v": 1	"t": 2010693	"P": 1956.0	"F": 5840}
{"v": 1	"t": 2010713	"P": 1952.0	"F": 5724}
{"v": 1	"t": 2010733	"P": 1952.0	"F": 5648}
{"v": 1	"t": 2010754	"P": 1946.75	"F": 5732}
{"v": 1	"t": 2010774	"P": 1941.75	"F": 5918}
{"v": 1	"t": 2010794	"P": 1930.0	"F": 5606}
{"v": 1	"t": 2010815	"P": 1938.5	"F": 5829}
{"v": 1	"t": 2010835	"P": 1932.5	"F": 5736}
{"v": 1	"t": 2010856	"P": 1918.5	"F": 5803}
{"v": 1	"t": 2010876	"P": 1922.0	"F": 5643}
{"v": 1	"t": 2010896	"P": 1902.0	"F": 5735}
{"v": 1	"t": 2010917	"P": 1896.0	"F": 5624}
{"v": 1	"t": 2010937	"P": 1892.5	"F": 5780}
{"v": 1	"t": 2010957	"P": 1878.0	"F": 5776}
{"v": 1	"t": 2010978	"P": 1872.75	"F": 5713}
{"v": 1	"t": 2010998	"P": 1863.75	"F": 5894}
{"v": 1	"t": 2011018	"P": 1866.5	"F": 5920}
{"v": 1	"t": 2011039	"P": 1845.5	"F": 5665}
{"v": 1	"t": 2011059	"P": 1840.75	"F": 5816}
{"v": 1	"t": 2011080	"P": 1839.75	"F": 5783}
{"v": 1	"t": 2011100	"P": 1826.75	"F": 5640}
{"v": 1	"t": 2011120	"P": 1819.25	"F": 5742}
{"v": 1	"t": 2011141	"P": 1813.75	"F": 5753}
{"v": 1	"t": 2011161	"P": 1811.75	"F": 5850}
{"v": 1	"t": 2011181	"P": 1805.25	"F": 5427}
{"v": 1	"t": 2011202	"P": 1799.5	"F": 5704}
{"v": 1	"t": 2011222	"P": 1796.0	"F": 5768}
{"v": 1	"t": 2011242	"P": 1795.0	"F": 5739}
{"v": 1	"t": 2011263	"P": 1792.25	"F": 5921}
{"v": 1	"t": 2011283	"P": 1795.0	"F": 5731}
{"v": 1	"t": 2011304	"P": 1802.25	"F": 5777}
{"v": 1	"t": 2011324	"P": 1793.5	"F": 5688}
{"v": 1	"t": 2011344	"P": 1789.5	"F": 5755}
{"v": 1	"t": 2011365	"P": 1792.0	"F": 5863}
{"v": 1	"t": 2011385	"P": 1785.75	"F": 5884}
{"v": 1	"t": 2011406	"P": 1783.25	"F": 5601}
{"v": 1	"t": 2011426	"P": 1799.75	"F": 5456}
{"v": 1	"t": 2011446	"P": 1787.75	"F": 5689}
{"v": 1	"t": 2011467	"P": 1785.5	"F": 5803}
{"v": 1	"t": 2011487	"P": 1792.25	"F": 5478}
{"v": 1	"t": 2011507	"P": 1783.25	"F": 5526}
{"v": 1	"t": 2011528	"P": 1796.0	"F": 5772}
{"v": 1	"t": 2011548	"P": 1787.5	"F": 5733}
{"v": 1	"t": 2011568	"P": 1806.0	"F": 5750}
{"v": 1	"t": 2011589	"P": 1805.25	"F": 5683}
{"v": 1	"t": 2011609	"P": 1800.25	"F": 5446	"C": 44.755	"D": 3144	"sn": 54091779688249	"file": "/data/device_log/data0000.out"}
{"v": 1	"t": 2011630	"P": 1818.25	"F": 5784}
{"v": 1	"t": 2011650	"P": 1810.0	"F": 5677}
{"v": 1	"t": 2011670	"P": 1809.5	"F": 5769}
{"v": 1	"t": 2011691	"P": 1820.5	"F": 5515}
{"v": 1	"t": 2011711	"P": 1833.0	"F": 5471}
{"v": 1	"t": 2011731	"P": 1837.25	"F": 5778}
{"v": 1	"t": 2011752	"P": 1835.5	"F": 5638}
{"v": 1	"t": 2011772	"P": 1857.0	"F": 5718}
{"v": 1	"t": 2011792	"P": 1865.25	"F": 5593}
{"v": 1	"t": 2011813	"P": 1864.75	"F": 5605}
{"v": 1	"t": 2011833	"P": 1872.25	"F": 5568}
{"v": 1	"t": 2011853	"P": 1878.25	"F": 5588}
{"v": 1	"t": 2011874	"P": 1881.5	"F": 5667}
{"v": 1	"t": 2011894	"P": 1893.75	"F": 5670}
{"v": 1	"t": 2011915	"P": 1904.25	"F": 5772}
{"v": 1	"t": 2011935	"P": 1897.75	"F": 5600}
{"v": 1	"t": 2011955	"P": 1907.75	"F": 5601}
{"v": 1	"t": 2011976	"P": 1913.75	"F": 5680}
{"v": 1	"t": 2011996	"P": 1912.5	"F": 5578}
{"v": 1	"t": 2012017	"P": 1923.0	"F": 5692}
{"v": 1	"t": 2012037	"P": 1919.0	"F": 5563}
{"v": 1	"t": 2012057	"P": 1928.25	"F": 5773}
{"v": 1	"t": 2012078	"P": 1932.0	"F": 5560}
{"v": 1	"t": 2012098	"P": 1926.5	"F": 5765}
{"v": 1	"t": 2012118	"P": 1934.5	"F": 5733}
{"v": 1	"t": 2012139	"P": 1944.75	"F": 5677}
{"v": 1	"t": 2012159	"P": 1935.5	"F": 5780}
{"v": 1	"t": 2012179	"P": 1941.75	"F": 5783}
{"v": 1	"t": 2012200	"P": 1948.25	"F": 5886}
{"v": 1	"t": 2012220	"P": 1951.25	"F": 5641}
{"v": 1	"t": 2012240	"P": 1948.75	"F": 5507}
{"v": 1	"t": 2012261	"P": 1941.0	"F": 5804}
{"v": 1	"t": 2012281	"P": 1949.75	"F": 5355}
{"v": 1	"t": 2012302	"P": 1959.5	"F": 5723}
{"v": 1	"t": 2012322	"P": 1949.25	"F": 5610}
{"v": 1	"t": 2012342	"P": 1957.25	"F": 5914}
{"v": 1	"t": 2012363	"P": 1954.5	"F": 5755}
{"v": 1	"t": 2012383	"P": 1954.0	"F": 5742}
{"v": 1	"t": 2012403	"P": 1962.5	"F": 5665}
{"v": 1	"t": 2012424	"P": 1958.5	"F": 5672}
{"v": 1	"t": 2012444	"P": 1954.5	"F": 5567}
{"v": 1	"t": 2012464	"P": 1956.5	"F": 5593}
{"v": 1	"t": 2012485	"P": 1965.75	"F": 5750}
{"v": 1	"t": 2012505	"P": 1960.0	"F": 5697}
{"v": 1	"t": 2012526	"P": 1959.25	"F": 5824}
{"v": 1	"t": 2012546	"P": 1968.25	"F": 5636}
{"v": 1	"t": 2012566	"P": 1966.75	"F": 5707}
{"v": 1	"t": 2012587	"P": 1964.0	"F": 5795}
{"v": 1	"t": 2012607	"P": 1963.5	"F": 5757}
{"v": 1	"t": 2012628	"P": 1966.75	"F": 5753	"C": 44.79	"D": 3144	"sn": 54091779688249	"file": "/data/device_log/data0000.out"}
{"v": 1	"t": 2012648	"P": 1971.25	"F": 5677}
{"v": 1	"t": 2012668	"P": 1956.75	"F": 5638}
{"v": 1	"t": 2012689	"P": 1967.75	"F": 5837}
{"v": 1	"t": 2012709	"P": 1959.75	"F": 5593}
{"v": 1	"t": 2012729	"P": 1960.0	"F": 5784}
{"v": 1	"t": 2012750	"P": 1965.25	"F": 5619}
{"v": 1	"t": 2012770	"P": 1964.0	"F": 5664}
{"v": 1	"t": 2012790	"P": 1952.0	"F": 5428}
{"v": 1	"t": 2012811	"P": 1963.5	"F": 5621}
{"v": 1	"t": 2012831	"P": 1949.75	"F": 5813}
{"v": 1	"t": 2012851	"P": 1958.25	"F": 5481}
{"v": 1	"t": 2012872	"P": 1950.75	"F": 5716}
{"v": 1	"t": 2012892	"P": 1953.5	"F": 5719}
{"v": 1	"t": 2012913	"P": 1949.5	"F": 5845}
{"v": 1	"t": 2012933	"P": 1949.75	"F": 5596}
{"v": 1	"t": 2012953	"P": 1953.5	"F": 6013}
{"v": 1	"t": 2012974	"P": 1958.0	"F": 5816}
{"v": 1	"t": 2012994	"P": 1948.0	"F": 5718}
{"v": 1	"t": 2013014	"P": 1944.5	"F": 5504}
{"v": 1	"t": 2013035	"P": 1946.25	"F": 5559}
{"v": 1	"t": 2013055	"P": 1936.75	"F": 5576}
{"v": 1	"t": 2013075	"P": 1937.25	"F": 5488}
{"v": 1	"t": 2013096	"P": 1924.75	"F": 5763}
{"v": 1	"t": 2013116	"P": 1934.0	"F": 5647}
{"v": 1	"t": 2013137	"P": 1912.0	"F": 5621}
{"v": 1	"t": 2013157	"P": 1920.0	"F": 5872}
{"v": 1	"t": 2013178	"P": 1903.75	"F": 5913}
{"v": 1	"t": 2013198	"P": 1898.5	"F": 5951}
{"v": 1	"t": 2013219	"P": 1890.5	"F": 5713}
{"v": 1	"t": 2013239	"P": 1889.75	"F": 5566}
{"v": 1	"t": 2013259	"P": 1874.5	"F": 5549}
{"v": 1	"t": 2013280	"P": 1870.25	"F": 5687}
{"v": 1	"t": 2013300	"P": 1866.5	"F": 5491}
{"v": 1	"t": 2013320	"P": 1849.75	"F": 5916}
{"v": 1	"t": 2013341	"P": 1854.75	"F": 5784}
{"v": 1	"t": 2013361	"P": 1841.0	"F": 5728}
{"v": 1	"t": 2013382	"P": 1842.25	"F": 5640}
{"v": 1	"t": 2013402	"P": 1832.0	"F": 5744}
{"v": 1	"t": 2013422	"P": 1823.75	"F": 5636}
{"v": 1	"t": 2013443	"P": 1824.0	"F": 5592}
{"v": 1	"t": 2013463	"P": 1809.75	"F": 5884}
{"v": 1	"t": 2013483	"P": 1818.25	"F": 5850}
{"v": 1	"t": 2013504	"P": 1811.25	"F": 5753}
{"v": 1	"t": 2013524	"P": 1814.75	"F": 5833}
{"v": 1	"t": 2013544	"P": 1805.5	"F": 5366}
{"v": 1	"t": 2013565	"P": 1808.75	"F": 5783}
{"v": 1	"t": 2013585	"P": 1800.25	"F": 5669}
{"v": 1	"t": 2013605	"P": 1789.5	"F": 5570}
{"v": 1	"t": 2013626	"P": 1807.0	"F": 5681}
{"v": 1	"t": 2013646	"P": 1797.0	"F": 5606	"C": 44.755	"D": 3144	"sn": 54091779688249	"file": "/data/device_log/data0000.out"}
{"v": 1	"t": 2013667	"P": 1790.0	"F": 5602}
{"v": 1	"t": 2013687	"P": 1796.0	"F": 5375}
{"v": 1	"t": 2013707	"P": 1806.5	"F": 5477}
{"v": 1	"t": 2013728	"P": 1799.0	"F": 5582}
{"v": 1	"t": 2013748	"P": 1797.5	"F": 5380}
{"v": 1	"t": 2013769	"P": 1802.0	"F": 5686}
{"v": 1	"t": 2013789	"P": 1795.5	"F": 5684}
{"v": 1	"t": 2013809	"P": 1788.5	"F": 5626}
{"v": 1	"t": 2013830	"P": 1797.5	"F": 5320}
{"v": 1	"t": 2013850	"P": 1791.75	"F": 5783}
{"v": 1	"t": 2013870	"P": 1800.25	"F": 5785}
{"v": 1	"t": 2013891	"P": 1801.5	"F": 5748}
{"v": 1	"t": 2013911	"P": 1802.75	"F": 5819}
{"v": 1	"t": 2013931	"P": 1800.0	"F": 5631}
{"v": 1	"t": 2013952	"P": 1808.5	"F": 5690}
{"v": 1	"t": 2013972	"P": 1818.25	"F": 5489}
{"v": 1	"t": 2013993	"P": 1815.25	"F": 5747}
{"v": 1	"t": 2014013	"P": 1813.25	"F": 5759}
{"v": 1	"t": 2014033	"P": 1808.0	"F": 5506}
{"v": 1	"t": 2014054	"P": 1823.5	"F": 5402}
{"v": 1	"t": 2014074	"P": 1832.0	"F": 5667}
{"v": 1	"t": 2014094	"P": 1824.0	"F": 5422}
{"v": 1	"t": 2014115	"P": 1835.75	"F": 5971}
{"v": 1	"t": 2014135	"P": 1849.0	"F": 5678}
{"v": 1	"t": 2014155	"P": 1854.0	"F": 5474}
{"v": 1	"t": 2014176	"P": 1860.5	"F": 5838}
{"v": 1	"t": 2014196	"P": 1877.5	"F": 5511}
{"v": 1	"t": 2014217	"P": 1869.0	"F": 5308}
{"v": 1	"t": 2014237	"P": 1872.0	"F": 5307}
{"v": 1	"t": 2014257	"P": 1890.25	"F": 5668}
{"v": 1	"t": 2014278	"P": 1890.25	"F": 5641}
{"v": 1	"t": 2014298	"P": 1892.25	"F": 5795}
{"v": 1	"t": 2014318	"P": 1892.25	"F": 5675}
{"v": 1	"t": 2014339	"P": 1912.75	"F": 5645}
{"v": 1	"t": 2014359	"P": 1908.5	"F": 5618}
{"v": 1	"t": 2014380	"P": 1911.0	"F": 5803}
{"v": 1	"t": 2014400	"P": 1923.0	"F": 5505}
{"v": 1	"t": 2014420	"P": 1921.0	"F": 5686}
{"v": 1	"t": 2014441	"P": 1915.75	"F": 5661}
{"v": 1	"t": 2014461	"P": 1935.25	"F": 5691}
{"v": 1	"t": 2014481	"P": 1934.0	"F": 5446}
{"v": 1	"t": 2014502	"P": 1936.75	"F": 5512}
{"v": 1	"t": 2014522	"P": 1942.5	"F": 5464}
{"v": 1	"t": 2014543	"P": 1941.75	"F": 5798}
{"v": 1	"t": 2014563	"P": 1944.75	"F": 5690}
{"v": 1	"t": 2014583	"P": 1942.0	"F": 5655}
{"v": 1	"t": 2014604	"P": 1943.5	"F": 5616}
{"v": 1	"t": 2014624	"P": 1944.25	"F": 5709}
{"v": 1	"t": 2014644	"P": 1953.75	"F": 5637}
{"v": 1	"t": 2014665	"P": 1949.0	"F": 5461	"C": 44.755	"D": 3144	"sn": 54091779688249	"file": "/data/device_log/data0000.out"}
{"v": 1	"t": 2014685	"P": 1951.0	"F": 5569}
{"v": 1	"t": 2014705	"P": 1953.5	"F": 5769}
{"v": 1	"t": 2014726	"P": 1943.5	"F": 5576}
{"v": 1	"t": 2014746	"P": 1951.75	"F": 5689}
{"v": 1	"t": 2014766	"P": 1947.75	"F": 5923}
{"v": 1	"t": 2014787	"P": 1952.0	"F": 5473}
{"v": 1	"t": 2014807	"P": 1955.75	"F": 5718}
{"v": 1	"t": 2014828	"P": 1953.75	"F": 5570}
{"v": 1	"t": 2014848	"P": 1951.75	"F": 5368}
{"v": 1	"t": 2014868	"P": 1951.0	"F": 5459}
{"v": 1	"t": 2014889	"P": 1953.25	"F": 5798}
{"v": 1	"t": 2014909	"P": 1950.75	"F": 5721}
{"v": 1	"t": 2014929	"P": 1939.25	"F": 5910}
{"v": 1	"t": 2014950	"P": 1955.25	"F": 5679}
{"v": 1	"t": 2014970	"P": 1940.75	"F": 5820}
{"v": 1	"t": 2014991	"P": 1959.75	"F": 5751}
{"v": 1	"t": 2015011	"P": 1958.5	"F": 5617}
{"v": 1	"t": 2015031	"P": 1946.0	"F": 5923}
{"v": 1	"t": 2015052	"P": 1948.5	"F": 5872}
{"v": 1	"t": 2015072	"P": 1956.0	"F": 5671}
{"v": 1	"t": 2015092	"P": 1952.75	"F": 5743}
{"v": 1	"t": 2015113	"P": 1950.75	"F": 5632}
{"v": 1	"t": 2015133	"P": 1949.0	"F": 5697}
{"v": 1	"t": 2015154	"P": 1962.25	"F": 5827}
{"v": 1	"t": 2015174	"P": 1948.25	"F": 5696}
{"v": 1	"t": 2015194	"P": 1949.0	"F": 5650}
{"v": 1	"t": 2015215	"P": 1958.0	"F": 5751}
{"v": 1	"t": 2015235	"P": 1948.25	"F": 5593}
{"v": 1	"t": 2015255	"P": 1948.75	"F": 5786}
{"v": 1	"t": 2015276	"P": 1946.75	"F": 5581}
{"v": 1	"t": 2015296	"P": 1949.75	"F": 5670}
{"v": 1	"t": 2015316	"P": 1955.0	"F": 5751}
{"v": 1	"t": 2015337	"P": 1944.75	"F": 5850}
{"v": 1	"t": 2015357	"P": 1943.0	"F": 5601}
{"v": 1	"t": 2015378	"P": 1948.25	"F": 5685}
{"v": 1	"t": 2015398	"P": 1945.75	"F": 5711}
{"v": 1	"t": 2015418	"P": 1942.0	"F": 5605}
{"v": 1	"t": 2015439	"P": 1938.5	"F": 5609}
{"v": 1	"t": 2015459	"P": 1939.5	"F": 5652}
{"v": 1	"t": 2015479	"P": 1928.75	"F": 5838}
{"v": 1	"t": 2015500	"P": 1936.5	"F": 5637}
{"v": 1	"t": 2015520	"P": 1929.25	"F": 5867}
{"v": 1	"t": 2015540	"P": 1901.0	"F": 5713}
{"v": 1	"t": 2015561	"P": 1902.25	"F": 5661}
{"v": 1	"t": 2015581	"P": 1893.75	"F": 5907}
{"v": 1	"t": 2015602	"P": 1885.25	"F": 5982}
{"v": 1	"t": 2015622	"P": 1875.25	"F": 5790}
{"v": 1	"t": 2015642	"P": 1865.5	"F": 5784}
{"v": 1	"t": 2015663	"P": 1839.0	"F": 5628}
{"v": 1	"t": 2015683	"P": 1854.25	"F": 5749	"C": 44.73	"D": 3144	"sn": 54091779688249	"file": "/data/device_log/data0000.out"}
{"v": 1	"t": 2015703	"P": 1840.75	"F": 5833}
{"v": 1	"t": 2015724	"P": 1834.75	"F": 5773}
{"v": 1	"t": 2015744	"P": 1822.75	"F": 5604}
{"v": 1	"t": 2015765	"P": 1819.25	"F": 5835}
{"v": 1	"t": 2015785	"P": 1810.25	"F": 5694}
{"v": 1	"t": 2015805	"P": 1807.75	"F": 5719}
{"v": 1	"t": 2015826	"P": 1801.25	"F": 5628}
{"v": 1	"t": 2015846	"P": 1810.5	"F": 5700}
{"v": 1	"t": 2015866	"P": 1801.0	"F": 5823}
{"v": 1	"t": 2015887	"P": 1797.75	"F": 5622}
{"v": 1	"t": 2015907	"P": 1790.5	"F": 5765}
{"v": 1	"t": 2015927	"P": 1805.75	"F": 5532}
{"v": 1	"t": 2015948	"P": 1768.75	"F": 5760}
{"v": 1	"t": 2015968	"P": 1788.5	"F": 5632}
{"v": 1	"t": 2015988	"P": 1786.5	"F": 5773}
{"v": 1	"t": 2016009	"P": 1790.5	"F": 5819}
{"v": 1	"t": 2016029	"P": 1780.0	"F": 5602}
{"v": 1	"t": 2016050	"P": 1789.75	"F": 5753}
{"v": 1	"t": 2016070	"P": 1792.5	"F": 5812}
{"v": 1	"t": 2016090	"P": 1787.75	"F": 5743}
{"v": 1	"t": 2016111	"P": 1786.5	"F": 5753}
{"v": 1	"t": 2016131	"P": 1795.25	"F": 5658}
{"v": 1	"t": 2016151	"P": 1789.75	"F": 5816}
{"v": 1	"t": 2016172	"P": 1789.5	"F": 5781}
{"v": 1	"t": 2016193	"P": 1796.25	"F": 5798}
{"v": 1	"t": 2016213	"P": 1787.75	"F": 5518}
{"v": 1	"t": 2016233	"P": 1799.75	"F": 5736}
{"v": 1	"t": 2016254	"P": 1800.0	"F": 5455}
{"v": 1	"t": 2016274	"P": 1794.25	"F": 5714}
{"v": 1	"t": 2016294	"P": 1799.5	"F": 5719}
{"v": 1	"t": 2016315	"P": 1818.0	"F": 5651}
{"v": 1	"t": 2016335	"P": 1810.75	"F": 5388}
{"v": 1	"t": 2016355	"P": 1818.25	"F": 5611}
{"v": 1	"t": 2016376	"P": 1834.25	"F": 5472}
{"v": 1	"t": 2016396	"P": 1845.75	"F": 5573}
{"v": 1	"t": 2016416	"P": 1846.0	"F": 5538}
{"v": 1	"t": 2016436	"P": 1848.5	"F": 5741}
{"v": 1	"t": 2016457	"P": 1865.75	"F": 5847}
{"v": 1	"t": 2016477	"P": 1856.25	"F": 5819}
{"v": 1	"t": 2016497	"P": 1874.0	"F": 5779}
{"v": 1	"t": 2016517	"P": 1874.5	"F": 5664}
{"v": 1	"t": 2016538	"P": 1873.0	"F": 5730}
{"v": 1	"t": 2016558	"P": 1874.5	"F": 5313}
{"v": 1	"t": 2016578	"P": 1889.75	"F": 5455}
{"v": 1	"t": 2016599	"P": 1894.25	"F": 5533}
{"v": 1	"t": 2016619	"P": 1892.5	"F": 5406}
{"v": 1	"t": 2016639	"P": 1888.75	"F": 5674}
{"v": 1	"t": 2016659	"P": 1886.0	"F": 5462}
{"v": 1	"t": 2016680	"P": 1904.0	"F": 5695}
{"v": 1	"t": 2016700	"P": 1899.25	"F": 5536	"C": 44.75	"D": 3144	"sn": 54091779688249	"file": "/data/device_log/data0000.out"}
{"v": 1	"t": 2016720	"P": 1915.25	"F": 5831}
{"v": 1	"t": 2016740	"P": 1906.75	"F": 5776}
{"v": 1	"t": 2016761	"P": 1912.5	"F": 5723}
{"v": 1	"t": 2016781	"P": 1927.25	"F": 5567}
{"v": 1	"t": 2016801	"P": 1929.5	"F": 5635}
{"v": 1	"t": 2016822	"P": 1925.75	"F": 5666}
{"v": 1	"t": 2016842	"P": 1921.0	"F": 5812}
{"v": 1	"t": 2016862	"P": 1937.75	"F": 5741}
{"v": 1	"t": 2016883	"P": 1932.0	"F": 5630}
{"v": 1	"t": 2016903	"P": 1941.5	"F": 5830}
{"v": 1	"t": 2016923	"P": 1937.75	"F": 5769}
{"v": 1	"t": 2016943	"P": 1934.5	"F": 5656}
{"v": 1	"t": 2016964	"P": 1944.25	"F": 5859}
{"v": 1	"t": 2016984	"P": 1942.25	"F": 5583}
{"v": 1	"t": 2017004	"P": 1937.75	"F": 5558}
{"v": 1	"t": 2017024	"P": 1941.25	"F": 5747}
{"v": 1	"t": 2017045	"P": 1964.5	"F": 5810}
{"v": 1	"t": 2017065	"P": 1944.5	"F": 5751}
{"v": 1	"t": 2017085	"P": 1953.25	"F": 5706}
{"v": 1	"t": 2017106	"P": 1952.0	"F": 5840}
{"v": 1	"t": 2017126	"P": 1953.75	"F": 5566}
{"v": 1	"t": 2017146	"P": 1961.0	"F": 5533}
{"v": 1	"t": 2017166	"P": 1965.5	"F": 5666}
{"v": 1	"t": 2017187	"P": 1947.5	"F": 5732}
{"v": 1	"t": 2017207	"P": 1959.5	"F": 5924}
{"v": 1	"t": 2017227	"P": 1963.75	"F": 5736}
{"v": 1	"t": 2017248	"P": 1958.0	"F": 5714}
{"v": 1	"t": 2017268	"P": 1966.5	"F": 5666}
{"v": 1	"t": 2017288	"P": 1963.0	"F": 5710}
{"v": 1	"t": 2017308	"P": 1973.25	"F": 5700}
{"v": 1	"t": 2017329	"P": 1958.5	"F": 5764}
{"v": 1	"t": 2017349	"P": 1970.75	"F": 5502}
{"v": 1	"t": 2017369	"P": 1958.25	"F": 5531}
{"v": 1	"t": 2017389	"P": 1963.5	"F": 5445}
{"v": 1	"t": 2017410	"P": 1963.0	"F": 5626}
{"v": 1	"t": 2017430	"P": 1964.25	"F": 5603}
{"v": 1	"t": 2017450	"P": 1957.0	"F": 5744}
{"v": 1	"t": 2017471	"P": 1955.25	"F": 5677}
{"v": 1	"t": 2017491	"P": 1963.5	"F": 5577}
{"v": 1	"t": 2017512	"P": 1961.75	"F": 5752}
{"v": 1	"t": 2017532	"P": 1964.0	"F": 5646}
{"v": 1	"t": 2017552	"P": 1965.25	"F": 5572}
{"v": 1	"t": 2017573	"P": 1955.5	"F": 5563}
{"v": 1	"t": 2017593	"P": 1964.0	"F": 5698}
{"v": 1	"t": 2017613	"P": 1965.75	"F": 5675}
{"v": 1	"t": 2017634	"P": 1959.75	"F": 5958}
{"v": 1	"t": 2017654	"P": 1958.5	"F": 5703}
{"v": 1	"t": 2017674	"P": 1960.25	"F": 5776}
{"v": 1	"t": 2017695	"P": 1955.75	"F": 5565}
{"v": 1	"t": 2017715	"P": 1956.25	"F": 5730	"C": 44.77	"D": 3144	"sn": 54091779688249	"file": "/data/device_log/data0000.out"}
{"v": 1	"t": 2017736	"P": 1951.0	"F": 5733}
{"v": 1	"t": 2017756	"P": 1960.0	"F": 5671}
{"v": 1	"t": 2017776	"P": 1954.0	"F": 5721}
{"v": 1	"t": 2017797	"P": 1941.25	"F": 5600}
{"v": 1	"t": 2017817	"P": 1941.5	"F": 5781}
{"v": 1	"t": 2017837	"P": 1950.25	"F": 5820}
{"v": 1	"t": 2017858	"P": 1954.0	"F": 5965}
{"v": 1	"t": 2017878	"P": 1928.75	"F": 5756}
{"v": 1	"t": 2017898	"P": 1929.75	"F": 5609}
{"v": 1	"t": 2017919	"P": 1940.0	"F": 5669}
{"v": 1	"t": 2017939	"P": 1911.25	"F": 5803}
{"v": 1	"t": 2017959	"P": 1906.0	"F": 5660}
{"v": 1	"t": 2017980	"P": 1899.75	"F": 5665}
{"v": 1	"t": 2018000	"P": 1884.75	"F": 5554}
{"v": 1	"t": 2018021	"P": 1880.75	"F": 5991}
{"v": 1	"t": 2018041	"P": 1866.25	"F": 5933}
{"v": 1	"t": 2018061	"P": 1864.5	"F": 5778}
{"v": 1	"t": 2018082	"P": 1854.0	"F": 5638}
{"v": 1	"t": 2018102	"P": 1849.25	"F": 5847}
{"v": 1	"t": 2018122	"P": 1844.25	"F": 5672}
{"v": 1	"t": 2018143	"P": 1827.5	"F": 5892}
{"v": 1	"t": 2018163	"P": 1824.25	"F": 5746}
{"v": 1	"t": 2018184	"P": 1820.0	"F": 5656}
{"v": 1	"t": 2018204	"P": 1818.25	"F": 5597}
{"v": 1	"t": 2018224	"P": 1815.25	"F": 5713}
{"v": 1	"t": 2018245	"P": 1803.5	"F": 5859}
{"v": 1	"t": 2018265	"P": 1799.5	"F": 5722}
{"v": 1	"t": 2018285	"P": 1799.5	"F": 5773}
{"v": 1	"t": 2018306	"P": 1798.25	"F": 5852}
{"v": 1	"t": 2018326	"P": 1790.25	"F": 5376}
{"v": 1	"t": 2018346	"P": 1788.75	"F": 5449}
{"v": 1	"t": 2018367	"P": 1787.75	"F": 5808}
{"v": 1	"t": 2018387	"P": 1792.75	"F": 5956}
{"v": 1	"t": 2018408	"P": 1790.25	"F": 5602}
{"v": 1	"t": 2018428	"P": 1783.25	"F": 5528}
{"v": 1	"t": 2018448	"P": 1787.0	"F": 5667}
{"v": 1	"t": 2018469	"P": 1790.0	"F": 5630}
{"v": 1	"t": 2018489	"P": 1794.25	"F": 5885}
{"v": 1	"t": 2018509	"P": 1786.75	"F": 5828}
{"v": 1	"t": 2018530	"P": 1792.0	"F": 5747}
{"v": 1	"t": 2018550	"P": 1795.5	"F": 5467}
{"v": 1	"t": 2018570	"P": 1786.75	"F": 5877}
{"v": 1	"t": 2018591	"P": 1794.0	"F": 5753}
{"v": 1	"t": 2018611	"P": 1797.5	"F": 5720}
{"v": 1	"t": 2018632	"P": 1797.75	"F": 5653}
{"v": 1	"t": 2018652	"P": 1795.75	"F": 5836}
{"v": 1	"t": 2018672	"P": 1811.5	"F": 5712}
{"v": 1	"t": 2018693	"P": 1810.25	"F": 5622}
{"v": 1	"t": 2018713	"P": 1813.5	"F": 5831}
{"v": 1	"t": 2018733	"P": 1810.75	"F": 5856	"C": 44.735	"D": 3144	"sn": 54091779688249	"file": "/data/device_log/data0000.out"}
{"v": 1	"t": 2018754	"P": 1824.25	"F": 5641}
{"v": 1	"t": 2018774	"P": 1827.0	"F": 5725}
{"v": 1	"t": 2018794	"P": 1824.5	"F": 5530}
{"v": 1	"t": 2018815	"P": 1837.0	"F": 5756}
{"v": 1	"t": 2018836	"P": 1841.5	"F": 5650}
{"v": 1	"t": 2018856	"P": 1851.0	"F": 5656}
{"v": 1	"t": 2018876	"P": 1851.75	"F": 5401}
{"v": 1	"t": 2018897	"P": 1860.25	"F": 5485}
{"v": 1	"t": 2018917	"P": 1873.75	"F": 5657}
{"v": 1	"t": 2018938	"P": 1874.5	"F": 5552}
{"v": 1	"t": 2018958	"P": 1881.0	"F": 5777}
{"v": 1	"t": 2018978	"P": 1885.0	"F": 5747}
{"v": 1	"t": 2018999	"P": 1890.0	"F": 5654}
{"v": 1	"t": 2019019	"P": 1895.0	"F": 5613}
{"v": 1	"t": 2019039	"P": 1900.5	"F": 5573}
{"v": 1	"t": 2019060	"P": 1910.0	"F": 5783}
{"v": 1	"t": 2019080	"P": 1913.25	"F": 5909}
{"v": 1	"t": 2019101	"P": 1912.5	"F": 5782}
{"v": 1	"t": 2019121	"P": 1927.75	"F": 5699}
{"v": 1	"t": 2019141	"P": 1927.5	"F": 5666}
{"v": 1	"t": 2019162	"P": 1921.75	"F": 5564}
{"v": 1	"t": 2019182	"P": 1932.5	"F": 5828}
{"v": 1	"t": 2019202	"P": 1936.25	"F": 5549}
{"v": 1	"t": 2019223	"P": 1945.75	"F": 5562}
{"v": 1	"t": 2019243	"P": 1937.75	"F": 5560}
{"v": 1	"t": 2019264	"P": 1938.0	"F": 5564}
{"v": 1	"t": 2019284	"P": 1937.75	"F": 5723}
{"v": 1	"t": 2019304	"P": 1943.0	"F": 5801}
{"v": 1	"t": 2019325	"P": 1954.75	"F": 5821}
{"v": 1	"t": 2019345	"P": 1947.75	"F": 5658}
{"v": 1	"t": 2019365	"P": 1947.75	"F": 5547}
{"v": 1	"t": 2019386	"P": 1944.25	"F": 5632}
{"v": 1	"t": 2019406	"P": 1950.25	"F": 5538}
{"v": 1	"t": 2019426	"P": 1954.0	"F": 5621}
{"v": 1	"t": 2019447	"P": 1941.0	"F": 5765}
{"v": 1	"t": 2019467	"P": 1954.25	"F": 5653}
{"v": 1	"t": 2019487	"P": 1953.75	"F": 5574}
{"v": 1	"t": 2019507	"P": 1957.5	"F": 5525}
{"v": 1	"t": 2019528	"P": 1958.75	"F": 5735}
{"v": 1	"t": 2019548	"P": 1960.5	"F": 5906}
{"v": 1	"t": 2019568	"P": 1958.5	"F": 5578}
{"v": 1	"t": 2019589	"P": 1967.0	"F": 5627}
{"v": 1	"t": 2019609	"P": 1958.75	"F": 5623}
{"v": 1	"t": 2019629	"P": 1959.5	"F": 5326}
{"v": 1	"t": 2019650	"P": 1959.0	"F": 5667}
{"v": 1	"t": 2019670	"P": 1966.0	"F": 5627}
{"v": 1	"t": 2019690	"P": 1959.75	"F": 5721}
{"v": 1	"t": 2019710	"P": 1966.5	"F": 5407}
{"v": 1	"t": 2019731	"P": 1969.75	"F": 5769}
{"v": 1	"t": 2019751	"P": 1974.5	"F": 5600	"C": 44.73	"D": 3144	"sn": 54091779688249	"file": "/data/device_log/data0000.out"}
{"v": 1	"t": 2019771	"P": 1960.75	"F": 5743}
{"v": 1	"t": 2019792	"P": 1963.75	"F": 5873}
{"v": 1	"t": 2019812	"P": 1968.25	"F": 5728}
{"v": 1	"t": 2019832	"P": 1970.0	"F": 5819}
{"v": 1	"t": 2019853	"P": 1952.5	"F": 5754}
{"v": 1	"t": 2019873	"P": 1953.75	"F": 5570}
{"v": 1	"t": 2019893	"P": 1963.0	"F": 5731}
{"v": 1	"t": 2019914	"P": 1960.0	"F": 5748}
{"v": 1	"t": 2019934	"P": 1958.5	"F": 5338}
{"v": 1	"t": 2019954	"P": 1954.0	"F": 5766}
{"v": 1	"t": 2019975	"P": 1955.5	"F": 5685}
{"v": 1	"t": 2019995	"P": 1958.5	"F": 5641}
{"v": 1	"t": 2020015	"P": 1954.25	"F": 5576}
{"v": 1	"t": 2020035	"P": 1953.5	"F": 5763}
{"v": 1	"t": 2020056	"P": 1945.0	"F": 5730}
{"v": 1	"t": 2020076	"P": 1954.5	"F": 5378}
{"v": 1	"t": 2020096	"P": 1950.75	"F": 5797}
{"v": 1	"t": 2020117	"P": 1947.25	"F": 5524}
{"v": 1	"t": 2020137	"P": 1945.0	"F": 5499}
{"v": 1	"t": 2020157	"P": 1948.0	"F": 5647}
{"v": 1	"t": 2020178	"P": 1929.25	"F": 5775}
{"v": 1	"t": 2020198	"P": 1926.0	"F": 5659}
{"v": 1	"t": 2020218	"P": 1916.5	"F": 5819}
{"v": 1	"t": 2020238	"P": 1925.5	"F": 5739}
{"v": 1	"t": 2020259	"P": 1914.25	"F": 5499}
{"v": 1	"t": 2020279	"P": 1899.75	"F": 5577}
{"v": 1	"t": 2020299	"P": 1881.25	"F": 5674}
{"v": 1	"t": 2020320	"P": 1878.75	"F": 5671}
{"v": 1	"t": 2020340	"P": 1875.75	"F": 5732}
{"v": 1	"t": 2020360	"P": 1858.75	"F": 5710}
{"v": 1	"t": 2020381	"P": 1849.75	"F": 5921}
{"v": 1	"t": 2020401	"P": 1856.25	"F": 5848}
{"v": 1	"t": 2020421	"P": 1834.5	"F": 5941}
{"v": 1	"t": 2020442	"P": 1832.75	"F": 5650}
{"v": 1	"t": 2020462	"P": 1823.25	"F": 5818}
{"v": 1	"t": 2020482	"P": 1817.5	"F": 5814}
{"v": 1	"t": 2020503	"P": 1812.0	"F": 5764}
{"v": 1	"t": 2020523	"P": 1814.5	"F": 5682}
{"v": 1	"t": 2020543	"P": 1807.0	"F": 5886}
{"v": 1	"t": 2020564	"P": 1804.25	"F": 5691}
{"v": 1	"t": 2020584	"P": 1796.75	"F": 5751}
{"v": 1	"t": 2020604	"P": 1794.25	"F": 5887}
{"v": 1	"t": 2020624	"P": 1797.0	"F": 5624}
{"v": 1	"t": 2020645	"P": 1803.5	"F": 5649}
{"v": 1	"t": 2020665	"P": 1792.5	"F": 5614}
{"v": 1	"t": 2020685	"P": 1786.5	"F": 5543}
{"v": 1	"t": 2020706	"P": 1791.5	"F": 5783}
{"v": 1	"t": 2020726	"P": 1776.75	"F": 5610}
{"v": 1	"t": 2020746	"P": 1778.75	"F": 5729}
{"v": 1	"t": 2020767	"P": 1799.25	"F": 5578	"C": 44.76	"D": 3144	"sn": 54091779688249	"file": "/data/device_log/data0000.out"}
{"v": 1	"t": 2020787	"P": 1787.0	"F": 5490}
{"v": 1	"t": 2020807	"P": 1787.0	"F": 5347}
{"v": 1	"t": 2020827	"P": 1790.25	"F": 5793}
{"v": 1	"t": 2020848	"P": 1784.25	"F": 5577}
{"v": 1	"t": 2020868	"P": 1792.25	"F": 5934}
{"v": 1	"t": 2020888	"P": 1786.75	"F": 5142}
{"v": 1	"t": 2020909	"P": 1802.75	"F": 5727}
{"v": 1	"t": 2020929	"P": 1795.25	"F": 5587}
{"v": 1	"t": 2020949	"P": 1786.0	"F": 5656}
{"v": 1	"t": 2020970	"P": 1800.0	"F": 5944}
{"v": 1	"t": 2020990	"P": 1805.0	"F": 5874}
{"v": 1	"t": 2021010	"P": 1808.25	"F": 5834}
{"v": 1	"t": 2021030	"P": 1809.75	"F": 5586}
{"v": 1	"t": 2021051	"P": 1822.0	"F": 5763}
{"v": 1	"t": 2021071	"P": 1821.75	"F": 5601}
{"v": 1	"t": 2021091	"P": 1822.0	"F": 5775}
{"v": 1	"t": 2021112	"P": 1829.5	"F": 5788}
{"v": 1	"t": 2021132	"P": 1834.5	"F": 5553}
{"v": 1	"t": 2021152	"P": 1854.0	"F": 5711}
{"v": 1	"t": 2021173	"P": 1849.0	"F": 5713}
{"v": 1	"t": 2021193	"P": 1863.75	"F": 5728}
{"v": 1	"t": 2021213	"P": 1856.75	"F": 5750}
{"v": 1	"t": 2021234	"P": 1871.75	"F": 5737}
{"v": 1	"t": 2021254	"P": 1867.5	"F": 5720}
{"v": 1	"t": 2021274	"P": 1885.75	"F": 5677}
{"v": 1	"t": 2021294	"P": 1874.5	"F": 5392}
{"v": 1	"t": 2021315	"P": 1893.0	"F": 5645}
{"v": 1	"t": 2021335	"P": 1895.75	"F": 5758}
{"v": 1	"t": 2021355	"P": 1897.5	"F": 5822}
{"v": 1	"t": 2021376	"P": 1896.0	"F": 5370}
{"v": 1	"t": 2021396	"P": 1914.25	"F": 5588}
{"v": 1	"t": 2021416	"P": 1902.5	"F": 5474}
{"v": 1	"t": 2021437	"P": 1912.75	"F": 5683}
{"v": 1	"t": 2021457	"P": 1920.25	"F": 5726}
{"v": 1	"t": 2021477	"P": 1932.5	"F": 5690}
{"v": 1	"t": 2021497	"P": 1921.5	"F": 5673}
{"v": 1	"t": 2021518	"P": 1936.5	"F": 5777}
{"v": 1	"t": 2021538	"P": 1929.75	"F": 5547}
{"v": 1	"t": 2021558	"P": 1941.75	"F": 5532}
{"v": 1	"t": 2021579	"P": 1948.25	"F": 5848}
{"v": 1	"t": 2021599	"P": 1939.5	"F": 5520}
{"v": 1	"t": 2021619	"P": 1941.0	"F": 5574}
{"v": 1	"t": 2021639	"P": 1948.75	"F": 5672}
{"v": 1	"t": 2021660	"P": 1952.0	"F": 5889}
{"v": 1	"t": 2021680	"P": 1947.75	"F": 5685}
{"v": 1	"t": 2021700	"P": 1956.75	"F": 5812}
{"v": 1	"t": 2021721	"P": 1953.0	"F": 5831}
{"v": 1	"t": 2021741	"P": 1961.75	"F": 5586}
{"v": 1	"t": 2021761	"P": 1948.0	"F": 5569}
{"v": 1	"t": 2021782	"P": 1961.5	"F": 5537	"C": 44.71	"D": 3144	"sn": 54091779688249	"file": "/data/device_log/data0000.out"}
{"v": 1	"t": 2021802	"P": 1963.25	"F": 5684}
{"v": 1	"t": 2021822	"P": 1964.25	"F": 5533}
{"v": 1	"t": 2021843	"P": 1955.75	"F": 5605}
{"v": 1	"t": 2021863	"P": 1971.75	"F": 5842}
{"v": 1	"t": 2021883	"P": 1970.0	"F": 5573}
{"v": 1	"t": 2021904	"P": 1972.75	"F": 5789}
{"v": 1	"t": 2021924	"P": 1966.75	"F": 5714}
{"v": 1	"t": 2021944	"P": 1970.25	"F": 5876}
{"v": 1	"t": 2021964	"P": 1965.75	"F": 5563}
{"v": 1	"t": 2021985	"P": 1973.75	"F": 5877}
{"v": 1	"t": 2022005	"P": 1964.5	"F": 5636}
{"v": 1	"t": 2022025	"P": 1967.75	"F": 5815}
{"v": 1	"t": 2022046	"P": 1956.25	"F": 5798}
{"v": 1	"t": 2022066	"P": 1968.0	"F": 5886}
{"v": 1	"t": 2022086	"P": 1969.75	"F": 5661}
{"v": 1	"t": 2022107	"P": 1960.5	"F": 5405}
{"v": 1	"t": 2022127	"P": 1966.5	"F": 5817}
{"v": 1	"t": 2022147	"P": 1969.0	"F": 5646}
{"v": 1	"t": 2022167	"P": 1957.25	"F": 5711}
{"v": 1	"t": 2022188	"P": 1964.0	"F": 5712}
{"v": 1	"t": 2022208	"P": 1965.5	"F": 5580}
{"v": 1	"t": 2022228	"P": 1957.0	"F": 5690}
{"v": 1	"t": 2022249	"P": 1951.25	"F": 5530}
{"v": 1	"t": 2022269	"P": 1961.0	"F": 5684}
{"v": 1	"t": 2022289	"P": 1959.25	"F": 5531}
{"v": 1	"t": 2022309	"P": 1959.5	"F": 5576}
{"v": 1	"t": 2022330	"P": 1957.25	"F": 5545}
{"v": 1	"t": 2022350	"P": 1954.25	"F": 5530}
{"v": 1	"t": 2022370	"P": 1968.5	"F": 5815}
{"v": 1	"t": 2022391	"P": 1953.75	"F": 5562}
{"v": 1	"t": 2022411	"P": 1953.75	"F": 5873}
{"v": 1	"t": 2022431	"P": 1948.5	"F": 5751}
{"v": 1	"t": 2022452	"P": 1942.5	"F": 5704}
{"v": 1	"t": 2022472	"P": 1944.75	"F": 5754}
{"v": 1	"t": 2022492	"P": 1951.5	"F": 5607}
{"v": 1	"t": 2022512	"P": 1946.25	"F": 6107}
{"v": 1	"t": 2022533	"P": 1940.25	"F": 5923}
{"v": 1	"t": 2022553	"P": 1932.75	"F": 5810}
{"v": 1	"t": 2022573	"P": 1926.25	"F": 5937}
{"v": 1	"t": 2022594	"P": 1915.5	"F": 5930}
{"v": 1	"t": 2022614	"P": 1890.25	"F": 5587}
{"v": 1	"t": 2022634	"P": 1889.0	"F": 5823}
{"v": 1	"t": 2022655	"P": 1883.75	"F": 5854}
{"v": 1	"t": 2022675	"P": 1874.75	"F": 5615}
{"v": 1	"t": 2022696	"P": 1859.75	"F": 5747}
{"v": 1	"t": 2022716	"P": 1854.75	"F": 5765}
{"v": 1	"t": 2022736	"P": 1844.0	"F": 5983}
{"v": 1	"t": 2022756	"P": 1843.75	"F": 5575}
{"v": 1	"t": 2022777	"P": 1830.0	"F": 5707}
{"v": 1	"t": 2022797	"P": 1834.0	"F": 5743	"C": 44.745	"D": 3144	"sn": 54091779688249	"file": "/data/device_log/data0000.out"}
{"v": 1	"t": 2022817	"P": 1822.75	"F": 5901}
{"v": 1	"t": 2022838	"P": 1825.5	"F": 5844}
{"v": 1	"t": 2022858	"P": 1806.75	"F": 5796}
{"v": 1	"t": 2022879	"P": 1808.0	"F": 5863}
{"v": 1	"t": 2022899	"P": 1803.25	"F": 5652}
{"v": 1	"t": 2022919	"P": 1806.0	"F": 5808}
{"v": 1	"t": 2022939	"P": 1796.75	"F": 5554}
{"v": 1	"t": 2022960	"P": 1800.75	"F": 5665}
{"v": 1	"t": 2022980	"P": 1796.0	"F": 5610}
{"v": 1	"t": 2023000	"P": 1790.0	"F": 5468}
{"v": 1	"t": 2023021	"P": 1791.0	"F": 5533}
{"v": 1	"t": 2023041	"P": 1792.25	"F": 5478}
{"v": 1	"t": 2023061	"P": 1791.5	"F": 5728}
{"v": 1	"t": 2023082	"P": 1782.25	"F": 5806}
{"v": 1	"t": 2023102	"P": 1800.5	"F": 5558}
{"v": 1	"t": 2023122	"P": 1795.25	"F": 5886}
{"v": 1	"t": 2023143	"P": 1787.0	"F": 5658}
{"v": 1	"t": 2023163	"P": 1790.75	"F": 5562}
{"v": 1	"t": 2023183	"P": 1792.5	"F": 5620}
{"v": 1	"t": 2023204	"P": 1791.5	"F": 5478}
{"v": 1	"t": 2023224	"P": 1790.5	"F": 5770}
{"v": 1	"t": 2023244	"P": 1798.25	"F": 5747}
{"v": 1	"t": 2023265	"P": 1794.75	"F": 5764}
{"v": 1	"t": 2023285	"P": 1802.25	"F": 5582}
{"v": 1	"t": 2023305	"P": 1789.75	"F": 5709}
{"v": 1	"t": 2023326	"P": 1803.75	"F": 5827}
{"v": 1	"t": 2023346	"P": 1803.75	"F": 5836}
{"v": 1	"t": 2023366	"P": 1808.0	"F": 5613}
{"v": 1	"t": 2023386	"P": 1810.25	"F": 5434}
{"v": 1	"t": 2023407	"P": 1808.0	"F": 5505}
{"v": 1	"t": 2023427	"P": 1817.5	"F": 5714}
{"v": 1	"t": 2023447	"P": 1824.25	"F": 5587}
{"v": 1	"t": 2023468	"P": 1834.5	"F": 5552}
{"v": 1	"t": 2023488	"P": 1833.5	"F": 5474}
{"v": 1	"t": 2023508	"P": 1843.0	"F": 5816}
{"v": 1	"t": 2023529	"P": 1848.0	"F": 5694}
{"v": 1	"t": 2023549	"P": 1860.25	"F": 5749}
{"v": 1	"t": 2023569	"P": 1861.5	"F": 5830}
{"v": 1	"t": 2023589	"P": 1875.0	"F": 5878}
{"v": 1	"t": 2023610	"P": 1880.75	"F": 5644}
{"v": 1	"t": 2023630	"P": 1887.75	"F": 5743}
{"v": 1	"t": 2023650	"P": 1888.5	"F": 5786}
{"v": 1	"t": 2023671	"P": 1890.0	"F": 5384}
{"v": 1	"t": 2023691	"P": 1900.0	"F": 5538}
{"v": 1	"t": 2023711	"P": 1911.5	"F": 5426}
{"v": 1	"t": 2023732	"P": 1912.75	"F": 5591}
{"v": 1	"t": 2023752	"P": 1906.0	"F": 5568}
{"v": 1	"t": 2023772	"P": 1922.25	"F": 5787}
{"v": 1	"t": 2023792	"P": 1922.25	"F": 5609}
{"v": 1	"t": 2023813	"P": 1926.0	"F": 5752	"C": 44.76	"D": 3144	"sn": 54091779688249	"file": "/data/device_log/data0000.out"}
{"v": 1	"t": 2023833	"P": 1932.0	"F": 5792}
{"v": 1	"t": 2023853	"P": 1941.75	"F": 5544}
{"v": 1	"t": 2023874	"P": 1930.75	"F": 5535}
{"v": 1	"t": 2023894	"P": 1941.75	"F": 5750}
{"v": 1	"t": 2023914	"P": 1937.75	"F": 5714}
{"v": 1	"t": 2023935	"P": 1945.5	"F": 5663}
{"v": 1	"t": 2023955	"P": 1950.25	"F": 5652}
{"v": 1	"t": 2023975	"P": 1937.0	"F": 5540}
{"v": 1	"t": 2023996	"P": 1947.75	"F": 5796}
{"v": 1	"t": 2024016	"P": 1957.75	"F": 5622}
{"v": 1	"t": 2024036	"P": 1944.75	"F": 5872}
{"v": 1	"t": 2024056	"P": 1952.25	"F": 5807}
{"v": 1	"t": 2024077	"P": 1948.75	"F": 5846}
{"v": 1	"t": 2024097	"P": 1952.75	"F": 5725}
{"v": 1	"t": 2024117	"P": 1959.5	"F": 5503}
{"v": 1	"t": 2024138	"P": 1956.5	"F": 5616}
{"v": 1	"t": 2024158	"P": 1956.5	"F": 5774}
{"v": 1	"t": 2024178	"P": 1948.75	"F": 5607}
{"v": 1	"t": 2024199	"P": 1968.5	"F": 5567}
{"v": 1	"t": 2024219	"P": 1953.0	"F": 5761}
{"v": 1	"t": 2024239	"P": 1951.75	"F": 5556}
{"v": 1	"t": 2024259	"P": 1968.75	"F": 5706}
{"v": 1	"t": 2024280	"P": 1960.0	"F": 5508}
{"v": 1	"t": 2024300	"P": 1964.5	"F": 5601}
{"v": 1	"t": 2024320	"P": 1962.75	"F": 5859}
{"v": 1	"t": 2024341	"P": 1960.75	"F": 5827}
{"v": 1	"t": 2024361	"P": 1966.0	"F": 5897}
{"v": 1	"t": 2024381	"P": 1963.75	"F": 5715}
{"v": 1	"t": 2024402	"P": 1961.25	"F": 5579}
{"v": 1	"t": 2024422	"P": 1971.5	"F": 5721}
{"v": 1	"t": 2024442	"P": 1966.0	"F": 5818}
{"v": 1	"t": 2024463	"P": 1974.0	"F": 5907}
{"v": 1	"t": 2024483	"P": 1961.5	"F": 5493}
{"v": 1	"t": 2024503	"P": 1971.0	"F": 5538}
{"v": 1	"t": 2024523	"P": 1964.75	"F": 5748}
{"v": 1	"t": 2024544	"P": 1970.0	"F": 5515}
{"v": 1	"t": 2024564	"P": 1971.5	"F": 5731}
{"v": 1	"t": 2024584	"P": 1963.5	"F": 5803}
{"v": 1	"t": 2024605	"P": 1969.0	"F": 5881}
{"v": 1	"t": 2024625	"P": 1959.25	"F": 5636}
{"v": 1	"t": 2024645	"P": 1965.75	"F": 5870}
{"v": 1	"t": 2024666	"P": 1958.75	"F": 5666}
{"v": 1	"t": 2024686	"P": 1964.25	"F": 5884}
{"v": 1	"t": 2024706	"P": 1966.5	"F": 5648}
{"v": 1	"t": 2024726	"P": 1950.5	"F": 5739}
{"v": 1	"t": 2024747	"P": 1956.5	"F": 5755}
{"v": 1	"t": 2024767	"P": 1965.5	"F": 5703}
{"v": 1	"t": 2024787	"P": 1956.75	"F": 5893}
{"v": 1	"t": 2024808	"P": 1950.75	"F": 5781}
{"v": 1	"t": 2024828	"P": 1940.75	"F": 5725	"C": 44.69	"D": 3144	"sn": 54091779688249	"file": "/data/device_log/data0000.out"}
{"v": 1	"t": 2024848	"P": 1943.75	"F": 5551}
{"v": 1	"t": 2024869	"P": 1942.25	"F": 5882}
{"v": 1	"t": 2024889	"P": 1933.0	"F": 5629}
{"v": 1	"t": 2024909	"P": 1921.25	"F": 5425}
{"v": 1	"t": 2024929	"P": 1919.75	"F": 5831}
{"v": 1	"t": 2024950	"P": 1913.75	"F": 5725}
{"v": 1	"t": 2024970	"P": 1896.25	"F": 5652}
{"v": 1	"t": 2024990	"P": 1892.5	"F": 5812}
{"v": 1	"t": 2025011	"P": 1880.25	"F": 5700}
{"v": 1	"t": 2025031	"P": 1877.25	"F": 5937}
{"v": 1	"t": 2025051	"P": 1858.0	"F": 5426}
{"v": 1	"t": 2025072	"P": 1857.75	"F": 5700}
{"v": 1	"t": 2025092	"P": 1836.75	"F": 5670}
{"v": 1	"t": 2025112	"P": 1841.0	"F": 5935}
{"v": 1	"t": 2025133	"P": 1833.0	"F": 5904}
{"v": 1	"t": 2025153	"P": 1828.0	"F": 5688}
{"v": 1	"t": 2025173	"P": 1820.75	"F": 5783}
{"v": 1	"t": 2025193	"P": 1824.25	"F": 5617}
{"v": 1	"t": 2025214	"P": 1813.0	"F": 5691}
{"v": 1	"t": 2025234	"P": 1799.5	"F": 5761}
{"v": 1	"t": 2025254	"P": 1802.0	"F": 5540}
{"v": 1	"t": 2025275	"P": 1802.5	"F": 5686}
{"v": 1	"t": 2025295	"P": 1799.75	"F": 5806}
{"v": 1	"t": 2025315	"P": 1796.5	"F": 5785}
{"v": 1	"t": 2025336	"P": 1793.5	"F": 5360}
{"v": 1	"t": 2025356	"P": 1794.0	"F": 5569}
{"v": 1	"t": 2025376	"P": 1788.0	"F": 5653}
{"v": 1	"t": 2025396	"P": 1789.25	"F": 5563}
{"v": 1	"t": 2025417	"P": 1782.5	"F": 5962}
{"v": 1	"t": 2025437	"P": 1782.0	"F": 5851}
{"v": 1	"t": 2025457	"P": 1785.25	"F": 5864}
{"v": 1	"t": 2025478	"P": 1781.75	"F": 5953}
{"v": 1	"t": 2025498	"P": 1781.25	"F": 5824}
{"v": 1	"t": 2025518	"P": 1791.75	"F": 5684}
{"v": 1	"t": 2025539	"P": 1783.75	"F": 5566}
{"v": 1	"t": 2025559	"P": 1787.5	"F": 5682}
{"v": 1	"t": 2025579	"P": 1788.0	"F": 5806}
{"v": 1	"t": 2025599	"P": 1790.25	"F": 5603}
{"v": 1	"t": 2025620	"P": 1791.5	"F": 5523}
{"v": 1	"t": 2025640	"P": 1793.75	"F": 5557}
{"v": 1	"t": 2025660	"P": 1797.75	"F": 5754}
{"v": 1	"t": 2025681	"P": 1809.5	"F": 5703}
{"v": 1	"t": 2025701	"P": 1817.25	"F": 5675}
{"v": 1	"t": 2025721	"P": 1823.75	"F": 5834}
{"v": 1	"t": 2025742	"P": 1822.0	"F": 5782}
{"v": 1	"t": 2025762	"P": 1825.25	"F": 5619}
{"v": 1	"t": 2025782	"P": 1847.5	"F": 5574}
{"v": 1	"t": 2025803	"P": 1852.75	"F": 5597}
{"v": 1	"t": 2025823	"P": 1851.25	"F": 5631}
{"v": 1	"t": 2025843	"P": 1854.0	"F": 5406	"C": 44.725	"D": 3144	"sn": 54091779688249	"file": "/data/device_log/data0000.out"}
{"v": 1	"t": 2025864	"P": 1877.0	"F": 5638}
{"v": 1	"t": 2025884	"P": 1873.5	"F": 5470}
{"v": 1	"t": 2025904	"P": 1882.5	"F": 5543}
{"v": 1	"t": 2025924	"P": 1889.25	"F": 5790}
{"v": 1	"t": 2025945	"P": 1896.5	"F": 5783}
{"v": 1	"t": 2025965	"P": 1904.25	"F": 5742}
{"v": 1	"t": 2025985	"P": 1893.25	"F": 5591}
{"v": 1	"t": 2026006	"P": 1909.25	"F": 5583}
{"v": 1	"t": 2026026	"P": 1922.0	"F": 5808}
{"v": 1	"t": 2026046	"P": 1916.25	"F": 5843}
{"v": 1	"t": 2026067	"P": 1917.0	"F": 5820}
{"v": 1	"t": 2026087	"P": 1920.0	"F": 5798}
{"v": 1	"t": 2026107	"P": 1929.0	"F": 5825}
{"v": 1	"t": 2026127	"P": 1935.5	"F": 5706}
{"v": 1	"t": 2026148	"P": 1926.5	"F": 5551}
{"v": 1	"t": 2026168	"P": 1935.0	"F": 5558}
{"v": 1	"t": 2026188	"P": 1938.75	"F": 5771}
{"v": 1	"t": 2026209	"P": 1936.75	"F": 5619}
{"v": 1	"t": 2026229	"P": 1949.75	"F": 5811}
{"v": 1	"t": 2026249	"P": 1936.5	"F": 5561}
{"v": 1	"t": 2026270	"P": 1948.75	"F": 5735}
{"v": 1	"t": 2026290	"P": 1945.75	"F": 5767}
{"v": 1	"t": 2026310	"P": 1940.0	"F": 5667}
{"v": 1	"t": 2026330	"P": 1946.0	"F": 5604}
{"v": 1	"t": 2026351	"P": 1943.75	"F": 5438}
{"v": 1	"t": 2026371	"P": 1944.5	"F": 5585}
{"v": 1	"t": 2026392	"P": 1947.25	"F": 5820}
{"v": 1	"t": 2026412	"P": 1940.0	"F": 5732}
{"v": 1	"t": 2026433	"P": 1948.75	"F": 5566}
{"v": 1	"t": 2026453	"P": 1947.0	"F": 5549}
{"v": 1	"t": 2026474	"P": 1946.75	"F": 5580}
{"v": 1	"t": 2026494	"P": 1949.0	"F": 5563}
{"v": 1	"t": 2026515	"P": 1950.25	"F": 5719}
{"v": 1	"t": 2026535	"P": 1949.75	"F": 5644}
{"v": 1	"t": 2026556	"P": 1946.25	"F": 5759}
{"v": 1	"t": 2026576	"P": 1954.25	"F": 5680}
{"v": 1	"t": 2026596	"P": 1940.5	"F": 5620}
{"v": 1	"t": 2026617	"P": 1950.0	"F": 5616}
{"v": 1	"t": 2026637	"P": 1951.5	"F": 5738}
{"v": 1	"t": 2026657	"P": 1950.25	"F": 5744}
{"v": 1	"t": 2026678	"P": 1947.25	"F": 5562}
{"v": 1	"t": 2026698	"P": 1954.5	"F": 5851}
{"v": 1	"t": 2026718	"P": 1950.5	"F": 5754}
{"v": 1	"t": 2026738	"P": 1962.25	"F": 5706}
{"v": 1	"t": 2026759	"P": 1952.0	"F": 5696}
{"v": 1	"t": 2026779	"P": 1955.75	"F": 5840}
{"v": 1	"t": 2026799	"P": 1949.5	"F": 5448}
{"v": 1	"t": 2026820	"P": 1954.75	"F": 5693}
{"v": 1	"t": 2026840	"P": 1939.75	"F": 5536}
{"v": 1	"t": 2026860	"P": 1950.75	"F": 5514	"C": 44.73	"D": 3144	"sn": 54091779688249	"file": "/data/device_log/data0000.out"}
{"v": 1	"t": 2026881	"P": 1943.5	"F": 5545}
{"v": 1	"t": 2026901	"P": 1946.5	"F": 5398}
{"v": 1	"t": 2026921	"P": 1937.0	"F": 5742}
{"v": 1	"t": 2026942	"P": 1947.25	"F": 5704}
{"v": 1	"t": 2026962	"P": 1946.0	"F": 5725}
{"v": 1	"t": 2026982	"P": 1945.5	"F": 5596}
{"v": 1	"t": 2027003	"P": 1948.0	"F": 5751}
{"v": 1	"t": 2027023	"P": 1934.25	"F": 5732}
{"v": 1	"t": 2027043	"P": 1939.5	"F": 5733}
{"v": 1	"t": 2027063	"P": 1948.25	"F": 5743}
{"v": 1	"t": 2027084	"P": 1937.0	"F": 5738}
{"v": 1	"t": 2027104	"P": 1935.0	"F": 5698}
{"v": 1	"t": 2027125	"P": 1940.25	"F": 5718}
{"v": 1	"t": 2027145	"P": 1937.5	"F": 5742}
{"v": 1	"t": 2027165	"P": 1929.25	"F": 5969}
{"v": 1	"t": 2027186	"P": 1930.75	"F": 5682}
{"v": 1	"t": 2027206	"P": 1931.5	"F": 5603}
{"v": 1	"t": 2027226	"P": 1933.5	"F": 5882}
{"v": 1	"t": 2027247	"P": 1926.5	"F": 5703}
{"v": 1	"t": 2027267	"P": 1925.75	"F": 5858}
{"v": 1	"t": 2027287	"P": 1928.25	"F": 5821}
{"v": 1	"t": 2027308	"P": 1932.5	"F": 5897}
{"v": 1	"t": 2027328	"P": 1919.25	"F": 5650}
{"v": 1	"t": 2027348	"P": 1926.25	"F": 5812}
{"v": 1	"t": 2027369	"P": 1929.0	"F": 5631}
{"v": 1	"t": 2027389	"P": 1919.25	"F": 5828}
{"v": 1	"t": 2027409	"P": 1913.0	"F": 5618}
{"v": 1	"t": 2027429	"P": 1924.75	"F": 5690}
{"v": 1	"t": 2027450	"P": 1925.75	"F": 5739}
{"v": 1	"t": 2027470	"P": 1915.75	"F": 5456}
{"v": 1	"t": 2027490	"P": 1911.0	"F": 5735}
{"v": 1	"t": 2027511	"P": 1920.0	"F": 5614}
{"v": 1	"t": 2027531	"P": 1910.5	"F": 5888}
{"v": 1	"t": 2027551	"P": 1906.75	"F": 5856}
{"v": 1	"t": 2027572	"P": 1895.75	"F": 5937}
{"v": 1	"t": 2027592	"P": 1888.25	"F": 5672}
{"v": 1	"t": 2027612	"P": 1880.75	"F": 5658}
{"v": 1	"t": 2027633	"P": 1876.0	"F": 5801}
{"v": 1	"t": 2027653	"P": 1865.5	"F": 5489}
{"v": 1	"t": 2027673	"P": 1868.5	"F": 5898}
{"v": 1	"t": 2027694	"P": 1849.5	"F": 5727}
{"v": 1	"t": 2027714	"P": 1855.5	"F": 5718}
{"v": 1	"t": 2027735	"P": 1845.75	"F": 5739}
{"v": 1	"t": 2027755	"P": 1835.25	"F": 5869}
{"v": 1	"t": 2027775	"P": 1828.0	"F": 5754}
{"v": 1	"t": 2027796	"P": 1823.5	"F": 5747}
{"v": 1	"t": 2027816	"P": 1827.25	"F": 5691}
{"v": 1	"t": 2027836	"P": 1812.75	"F": 5824}
{"v": 1	"t": 2027857	"P": 1814.0	"F": 5660}
{"v": 1	"t": 2027877	"P": 1799.5	"F": 5514	"C": 44.715	"D": 3144	"sn": 54091779688249	"file": "/data/device_log/data0000.out"}
{"v": 1	"t": 2027897	"P": 1804.75	"F": 5593}
{"v": 1	"t": 2027917	"P": 1806.0	"F": 5803}
{"v": 1	"t": 2027938	"P": 1785.25	"F": 5687}
{"v": 1	"t": 2027958	"P": 1799.5	"F": 5653}
{"v": 1	"t": 2027978	"P": 1795.25	"F": 5701}
{"v": 1	"t": 2027999	"P": 1793.75	"F": 5768}
{"v": 1	"t": 2028019	"P": 1792.25	"F": 5686}
{"v": 1	"t": 2028039	"P": 1783.0	"F": 5741}
{"v": 1	"t": 2028060	"P": 1784.75	"F": 5611}
{"v": 1	"t": 2028080	"P": 1791.75	"F": 5242}
{"v": 1	"t": 2028100	"P": 1780.0	"F": 5762}
{"v": 1	"t": 2028121	"P": 1780.0	"F": 5454}
{"v": 1	"t": 2028141	"P": 1785.5	"F": 5671}
{"v": 1	"t": 2028161	"P": 1783.75	"F": 5288}
{"v": 1	"t": 2028182	"P": 1785.0	"F": 5699}
{"v": 1	"t": 2028202	"P": 1787.5	"F": 5703}
{"v": 1	"t": 2028222	"P": 1795.0	"F": 5669}
{"v": 1	"t": 2028243	"P": 1794.75	"F": 5613}
{"v": 1	"t": 2028263	"P": 1798.5	"F": 5662}
{"v": 1	"t": 2028284	"P": 1807.25	"F": 5756}
{"v": 1	"t": 2028304	"P": 1804.0	"F": 5730}
{"v": 1	"t": 2028324	"P": 1801.25	"F": 5897}
{"v": 1	"t": 2028345	"P": 1815.5	"F": 5639}
{"v": 1	"t": 2028365	"P": 1817.75	"F": 5711}
{"v": 1	"t": 2028385	"P": 1825.25	"F": 5446}
{"v": 1	"t": 2028406	"P": 1837.5	"F": 5636}
{"v": 1	"t": 2028426	"P": 1837.75	"F": 5537}
{"v": 1	"t": 2028446	"P": 1843.5	"F": 5491}
{"v": 1	"t": 2028466	"P": 1853.5	"F": 5754}
{"v": 1	"t": 2028487	"P": 1853.75	"F": 5715}
{"v": 1	"t": 2028507	"P": 1871.5	"F": 5679}
{"v": 1	"t": 2028527	"P": 1873.0	"F": 5458}
{"v": 1	"t": 2028548	"P": 1885.25	"F": 5721}
{"v": 1	"t": 2028568	"P": 1893.5	"F": 5736}
{"v": 1	"t": 2028588	"P": 1893.25	"F": 5601}
{"v": 1	"t": 2028609	"P": 1904.0	"F": 5732}
{"v": 1	"t": 2028629	"P": 1903.0	"F": 5552}
{"v": 1	"t": 2028649	"P": 1904.0	"F": 5542}
{"v": 1	"t": 2028670	"P": 1920.0	"F": 5849}
{"v": 1	"t": 2028690	"P": 1919.25	"F": 5868}
{"v": 1	"t": 2028710	"P": 1912.0	"F": 5693}
{"v": 1	"t": 2028730	"P": 1921.0	"F": 5662}
{"v": 1	"t": 2028751	"P": 1922.75	"F": 5641}
{"v": 1	"t": 2028771	"P": 1927.25	"F": 5714}
{"v": 1	"t": 2028792	"P": 1927.0	"F": 5339}
{"v": 1	"t": 2028812	"P": 1927.75	"F": 5885}
{"v": 1	"t": 2028832	"P": 1940.25	"F": 5739}
{"v": 1	"t": 2028853	"P": 1926.5	"F": 5728}
{"v": 1	"t": 2028873	"P": 1928.25	"F": 5950}
{"v": 1	"t": 2028893	"P": 1935.75	"F": 5654	"C": 44.7	"D": 3144	"sn": 54091779688249	"file": "/data/device_log/data0000.out"}
{"v": 1	"t": 2028914	"P": 1936.0	"F": 5821}
{"v": 1	"t": 2028934	"P": 1933.75	"F": 5830}
{"v": 1	"t": 2028954	"P": 1936.0	"F": 5666}
{"v": 1	"t": 2028975	"P": 1933.25	"F": 5651}
{"v": 1	"t": 2028995	"P": 1939.75	"F": 5750}
{"v": 1	"t": 2029015	"P": 1936.0	"F": 5753}
{"v": 1	"t": 2029035	"P": 1933.75	"F": 5619}
{"v": 1	"t": 2029056	"P": 1926.75	"F": 5599}
{"v": 1	"t": 2029076	"P": 1945.25	"F": 5624}
{"v": 1	"t": 2029096	"P": 1940.5	"F": 5796}
{"v": 1	"t": 2029117	"P": 1932.5	"F": 5608}
{"v": 1	"t": 2029137	"P": 1929.5	"F": 5686}
{"v": 1	"t": 2029157	"P": 1942.25	"F": 5783}
{"v": 1	"t": 2029178	"P": 1938.75	"F": 5708}
{"v": 1	"t": 2029198	"P": 1936.25	"F": 5613}
{"v": 1	"t": 2029218	"P": 1943.75	"F": 5784}
{"v": 1	"t": 2029239	"P": 1942.75	"F": 5899}
{"v": 1	"t": 2029259	"P": 1950.0	"F": 5775}
{"v": 1	"t": 2029279	"P": 1934.0	"F": 5699}
{"v": 1	"t": 2029299	"P": 1934.25	"F": 5767}
{"v": 1	"t": 2029320	"P": 1937.0	"F": 5447}
{"v": 1	"t": 2029340	"P": 1935.0	"F": 5541}
{"v": 1	"t": 2029361	"P": 1942.0	"F": 5645}
{"v": 1	"t": 2029381	"P": 1940.75	"F": 5804}
{"v": 1	"t": 2029401	"P": 1941.0	"F": 5751}
{"v": 1	"t": 2029422	"P": 1937.0	"F": 5753}
{"v": 1	"t": 2029442	"P": 1933.75	"F": 5632}
{"v": 1	"t": 2029462	"P": 1954.0	"F": 5747}
{"v": 1	"t": 2029483	"P": 1946.5	"F": 5939}
{"v": 1	"t": 2029503	"P": 1932.0	"F": 5752}
{"v": 1	"t": 2029523	"P": 1947.5	"F": 5711}
{"v": 1	"t": 2029544	"P": 1944.75	"F": 5875}
{"v": 1	"t": 2029564	"P": 1940.75	"F": 5845}
{"v": 1	"t": 2029584	"P": 1938.25	"F": 5922}
{"v": 1	"t": 2029604	"P": 1940.0	"F": 5750}
{"v": 1	"t": 2029625	"P": 1941.5	"F": 5766}
{"v": 1	"t": 2029645	"P": 1945.75	"F": 5642}
{"v": 1	"t": 2029665	"P": 1936.25	"F": 5524}
{"v": 1	"t": 2029686	"P": 1946.5	"F": 5613}
{"v": 1	"t": 2029706	"P": 1946.0	"F": 5548}
{"v": 1	"t": 2029726	"P": 1938.75	"F": 5678}
{"v": 1	"t": 2029747	"P": 1945.5	"F": 5678}
{"v": 1	"t": 2029767	"P": 1950.0	"F": 5851}
{"v": 1	"t": 2029787	"P": 1939.5	"F": 5709}
{"v": 1	"t": 2029807	"P": 1945.25	"F": 5694}
{"v": 1	"t": 2029828	"P": 1939.75	"F": 5693}
{"v": 1	"t": 2029848	"P": 1939.25	"F": 5675}
{"v": 1	"t": 2029868	"P": 1939.5	"F": 5630}
{"v": 1	"t": 2029889	"P": 1932.5	"F": 5669}
{"v": 1	"t": 2029909	"P": 1933.5	"F": 5609	"C": 44.735	"D": 3144	"sn": 54091779688249	"file": "/data/device_log/data0000.out"}
{"v": 1	"t": 2029930	"P": 1930.25	"F": 5734}
{"v": 1	"t": 2029950	"P": 1930.0	"F": 5778}
{"v": 1	"t": 2029971	"P": 1916.0	"F": 5522}
{"v": 1	"t": 2029991	"P": 1918.5	"F": 5789}
{"v": 1	"t": 2030012	"P": 1917.25	"F": 5785}
{"v": 1	"t": 2030032	"P": 1914.5	"F": 5790}
{"v": 1	"t": 2030053	"P": 1911.25	"F": 5698}
{"v": 1	"t": 2030073	"P": 1896.25	"F": 5817}
{"v": 1	"t": 2030094	"P": 1884.25	"F": 5902}
{"v": 1	"t": 2030114	"P": 1886.75	"F": 6030}
{"v": 1	"t": 2030134	"P": 1866.75	"F": 5415}
{"v": 1	"t": 2030155	"P": 1867.5	"F": 5859}
{"v": 1	"t": 2030175	"P": 1849.25	"F": 5869}
{"v": 1	"t": 2030196	"P": 1847.25	"F": 5868}
{"v": 1	"t": 2030216	"P": 1853.0	"F": 5756}
{"v": 1	"t": 2030236	"P": 1833.25	"F": 5827}
{"v": 1	"t": 2030257	"P": 1835.5	"F": 5580}
{"v": 1	"t": 2030277	"P": 1820.25	"F": 5736}
{"v": 1	"t": 2030297	"P": 1821.5	"F": 5705}
{"v": 1	"t": 2030317	"P": 1824.0	"F": 5830}
{"v": 1	"t": 2030338	"P": 1813.0	"F": 5747}
{"v": 1	"t": 2030358	"P": 1808.75	"F": 5788}
{"v": 1	"t": 2030378	"P": 1801.0	"F": 5899}
{"v": 1	"t": 2030399	"P": 1799.25	"F": 5756}
{"v": 1	"t": 2030419	"P": 1799.25	"F": 5573}
{"v": 1	"t": 2030439	"P": 1786.5	"F": 5853}
{"v": 1	"t": 2030460	"P": 1805.75	"F": 5708}
{"v": 1	"t": 2030480	"P": 1799.25	"F": 5738}
{"v": 1	"t": 2030500	"P": 1800.25	"F": 5704}
{"v": 1	"t": 2030520	"P": 1789.25	"F": 5686}
{"v": 1	"t": 2030541	"P": 1798.0	"F": 5612}
{"v": 1	"t": 2030561	"P": 1802.5	"F": 5768}
{"v": 1	"t": 2030581	"P": 1794.25	"F": 5696}
{"v": 1	"t": 2030602	"P": 1788.0	"F": 5612}
{"v": 1	"t": 2030622	"P": 1795.0	"F": 5753}
{"v": 1	"t": 2030642	"P": 1795.25	"F": 5828}
{"v": 1	"t": 2030663	"P": 1793.0	"F": 5848}
{"v": 1	"t": 2030683	"P": 1792.75	"F": 5892}
{"v": 1	"t": 2030704	"P": 1787.0	"F": 5895}
{"v": 1	"t": 2030724	"P": 1797.5	"F": 5688}
{"v": 1	"t": 2030745	"P": 1793.5	"F": 5769}
{"v": 1	"t": 2030765	"P": 1795.75	"F": 5838}
{"v": 1	"t": 2030785	"P": 1803.5	"F": 5731}
{"v": 1	"t": 2030806	"P": 1800.5	"F": 5520}
{"v": 1	"t": 2030826	"P": 1800.25	"F": 5714}
{"v": 1	"t": 2030846	"P": 1801.5	"F": 5272}
{"v": 1	"t": 2030867	"P": 1798.25	"F": 5927}
{"v": 1	"t": 2030887	"P": 1807.75	"F": 5640}
{"v": 1	"t": 2030907	"P": 1808.25	"F": 5694}
{"v": 1	"t": 2030927	"P": 1814.25	"F": 5699	"C": 44.745	"D": 3144	"sn": 54091779688249	"file": "/data/device_log/data0000.out"}
{"v": 1	"t": 2030948	"P": 1809.0	"F": 5487}
{"v": 1	"t": 2030968	"P": 1827.0	"F": 5658}
{"v": 1	"t": 2030988	"P": 1829.75	"F": 5747}
{"v": 1	"t": 2031009	"P": 1835.75	"F": 5474}
{"v": 1	"t": 2031029	"P": 1846.5	"F": 5799}
{"v": 1	"t": 2031049	"P": 1842.75	"F": 5806}
{"v": 1	"t": 2031070	"P": 1864.75	"F": 5589}
{"v": 1	"t": 2031090	"P": 1865.0	"F": 5740}
{"v": 1	"t": 2031110	"P": 1864.5	"F": 5668}
{"v": 1	"t": 2031131	"P": 1867.0	"F": 5572}
{"v": 1	"t": 2031151	"P": 1880.25	"F": 5522}
{"v": 1	"t": 2031171	"P": 1881.5	"F": 5790}
{"v": 1	"t": 2031191	"P": 1905.5	"F": 5712}
{"v": 1	"t": 2031212	"P": 1889.75	"F": 5478}
{"v": 1	"t": 2031232	"P": 1907.5	"F": 5713}
{"v": 1	"t": 2031252	"P": 1905.5	"F": 5541}
{"v": 1	"t": 2031273	"P": 1906.5	"F": 5224}
{"v": 1	"t": 2031293	"P": 1915.5	"F": 5543}
{"v": 1	"t": 2031314	"P": 1914.0	"F": 5630}
{"v": 1	"t": 2031334	"P": 1921.75	"F": 5634}
{"v": 1	"t": 2031354	"P": 1920.0	"F": 5902}
{"v": 1	"t": 2031375	"P": 1919.0	"F": 5643}
{"v": 1	"t": 2031395	"P": 1924.75	"F": 5610}
{"v": 1	"t": 2031415	"P": 1923.25	"F": 5588}
{"v": 1	"t": 2031436	"P": 1933.0	"F": 5598}
{"v": 1	"t": 2031456	"P": 1933.0	"F": 5686}
{"v": 1	"t": 2031476	"P": 1935.75	"F": 5633}
{"v": 1	"t": 2031496	"P": 1937.0	"F": 5765}
{"v": 1	"t": 2031517	"P": 1924.5	"F": 5548}
{"v": 1	"t": 2031537	"P": 1943.25	"F": 5640}
{"v": 1	"t": 2031557	"P": 1935.75	"F": 5575}
{"v": 1	"t": 2031578	"P": 1932.25	"F": 5509}
{"v": 1	"t": 2031598	"P": 1940.0	"F": 5677}
{"v": 1	"t": 2031618	"P": 1941.5	"F": 5576}
{"v": 1	"t": 2031639	"P": 1937.0	"F": 5739}
{"v": 1	"t": 2031659	"P": 1929.75	"F": 5499}
{"v": 1	"t": 2031679	"P": 1933.75	"F": 5789}
{"v": 1	"t": 2031699	"P": 1946.75	"F": 5698}
{"v": 1	"t": 2031720	"P": 1934.75	"F": 5575}
{"v": 1	"t": 2031740	"P": 1939.5	"F": 5469}
{"v": 1	"t": 2031760	"P": 1940.0	"F": 5700}
{"v": 1	"t": 2031781	"P": 1938.75	"F": 5540}
{"v": 1	"t": 2031801	"P": 1939.75	"F": 5730}
{"v": 1	"t": 2031822	"P": 1941.25	"F": 5606}
{"v": 1	"t": 2031842	"P": 1943.5	"F": 5718}
{"v": 1	"t": 2031862	"P": 1940.75	"F": 5128}
{"v": 1	"t": 2031883	"P": 1942.5	"F": 5659}
{"v": 1	"t": 2031903	"P": 1939.5	"F": 5820}
{"v": 1	"t": 2031923	"P": 1939.5	"F": 5537}
{"v": 1	"t": 2031944	"P": 1936.0	"F": 5557	"C": 44.715	"D": 3144	"sn": 54091779688249	"file": "/data/device_log/data0000.out"}
{"v": 1	"t": 2031964	"P": 1943.0	"F": 5722}
{"v": 1	"t": 2031984	"P": 1938.0	"F": 5591}
{"v": 1	"t": 2032005	"P": 1939.5	"F": 5517}
{"v": 1	"t": 2032025	"P": 1947.0	"F": 5831}
{"v": 1	"t": 2032045	"P": 1938.25	"F": 5690}
{"v": 1	"t": 2032065	"P": 1947.5	"F": 5978}
{"v": 1	"t": 2032086	"P": 1940.0	"F": 5656}
{"v": 1	"t": 2032106	"P": 1949.0	"F": 5609}
{"v": 1	"t": 2032126	"P": 1941.0	"F": 5723}
{"v": 1	"t": 2032147	"P": 1942.0	"F": 5480}
{"v": 1	"t": 2032167	"P": 1946.5	"F": 5494}
{"v": 1	"t": 2032187	"P": 1944.5	"F": 5616}
{"v": 1	"t": 2032208	"P": 1944.5	"F": 5804}
{"v": 1	"t": 2032228	"P": 1947.25	"F": 5706}
{"v": 1	"t": 2032248	"P": 1946.0	"F": 5718}
{"v": 1	"t": 2032269	"P": 1939.25	"F": 5603}
{"v": 1	"t": 2032289	"P": 1948.5	"F": 5338}
{"v": 1	"t": 2032309	"P": 1939.25	"F": 5754}
{"v": 1	"t": 2032329	"P": 1943.75	"F": 5733}
{"v": 1	"t": 2032350	"P": 1951.0	"F": 5748}
{"v": 1	"t": 2032370	"P": 1938.25	"F": 5501}
{"v": 1	"t": 2032391	"P": 1940.75	"F": 5709}
{"v": 1	"t": 2032411	"P": 1944.75	"F": 5623}
{"v": 1	"t": 2032431	"P": 1937.25	"F": 5556}
{"v": 1	"t": 2032452	"P": 1939.0	"F": 5545}
{"v": 1	"t": 2032472	"P": 1928.75	"F": 5906}
{"v": 1	"t": 2032492	"P": 1935.75	"F": 5663}
{"v": 1	"t": 2032513	"P": 1927.25	"F": 5717}
{"v": 1	"t": 2032533	"P": 1915.75	"F": 5849}
{"v": 1	"t": 2032553	"P": 1905.25	"F": 5711}
{"v": 1	"t": 2032574	"P": 1914.5	"F": 5543}
{"v": 1	"t": 2032594	"P": 1900.75	"F": 5744}
{"v": 1	"t": 2032614	"P": 1894.0	"F": 5686}
{"v": 1	"t": 2032634	"P": 1878.5	"F": 5612}
{"v": 1	"t": 2032655	"P": 1887.0	"F": 5902}
{"v": 1	"t": 2032675	"P": 1868.75	"F": 5991}
{"v": 1	"t": 2032695	"P": 1860.5	"F": 5666}
{"v": 1	"t": 2032716	"P": 1863.25	"F": 5694}
{"v": 1	"t": 2032736	"P": 1861.75	"F": 5383}
{"v": 1	"t": 2032756	"P": 1842.5	"F": 5657}
{"v": 1	"t": 2032777	"P": 1829.75	"F": 5753}
{"v": 1	"t": 2032797	"P": 1842.0	"F": 5778}
{"v": 1	"t": 2032817	"P": 1833.25	"F": 5893}
{"v": 1	"t": 2032838	"P": 1828.0	"F": 5952}
{"v": 1	"t": 2032858	"P": 1821.75	"F": 5835}
{"v": 1	"t": 2032878	"P": 1818.25	"F": 5694}
{"v": 1	"t": 2032899	"P": 1822.0	"F": 5640}
{"v": 1	"t": 2032919	"P": 1813.75	"F": 5433}
{"v": 1	"t": 2032940	"P": 1803.75	"F": 5504}
{"v": 1	"t": 2032960	"P": 1809.25	"F": 5872	"C": 44.735	"D": 3144	"sn": 54091779688249	"file": "/data/device_log/data0000.out"}
{"v": 1	"t": 2032980	"P": 1793.75	"F": 5750}
{"v": 1	"t": 2033001	"P": 1803.5	"F": 5821}
{"v": 1	"t": 2033021	"P": 1793.5	"F": 5557}
{"v": 1	"t": 2033041	"P": 1802.25	"F": 5654}
{"v": 1	"t": 2033061	"P": 1799.75	"F": 5782}
{"v": 1	"t": 2033082	"P": 1793.5	"F": 5510}
{"v": 1	"t": 2033102	"P": 1799.5	"F": 5699}
{"v": 1	"t": 2033122	"P": 1805.5	"F": 5838}
{"v": 1	"t": 2033143	"P": 1797.0	"F": 5884}
{"v": 1	"t": 2033163	"P": 1798.5	"F": 5865}
{"v": 1	"t": 2033183	"P": 1798.25	"F": 5848}
{"v": 1	"t": 2033204	"P": 1800.75	"F": 5628}
{"v": 1	"t": 2033224	"P": 1802.5	"F": 5518}
{"v": 1	"t": 2033244	"P": 1797.25	"F": 5607}
{"v": 1	"t": 2033265	"P": 1804.25	"F": 5782}
{"v": 1	"t": 2033285	"P": 1809.75	"F": 5746}
{"v": 1	"t": 2033305	"P": 1799.25	"F": 5594}
{"v": 1	"t": 2033325	"P": 1809.25	"F": 5833}
{"v": 1	"t": 2033346	"P": 1810.0	"F": 5548}
{"v": 1	"t": 2033366	"P": 1814.0	"F": 5632}
{"v": 1	"t": 2033386	"P": 1816.25	"F": 5602}
{"v": 1	"t": 2033407	"P": 1820.25	"F": 5688}
{"v": 1	"t": 2033427	"P": 1827.25	"F": 5927}
{"v": 1	"t": 2033447	"P": 1839.5	"F": 5766}
{"v": 1	"t": 2033468	"P": 1844.75	"F": 5745}
{"v": 1	"t": 2033488	"P": 1840.0	"F": 5767}
{"v": 1	"t": 2033509	"P": 1867.75	"F": 5714}
{"v": 1	"t": 2033529	"P": 1854.5	"F": 5695}
{"v": 1	"t": 2033550	"P": 1873.0	"F": 5369}
{"v": 1	"t": 2033570	"P": 1880.25	"F": 5545}
{"v": 1	"t": 2033591	"P": 1888.75	"F": 5500}
{"v": 1	"t": 2033611	"P": 1894.0	"F": 5715}
{"v": 1	"t": 2033632	"P": 1890.25	"F": 5760}
{"v": 1	"t": 2033652	"P": 1897.75	"F": 5821}
{"v": 1	"t": 2033672	"P": 1906.75	"F": 5893}
{"v": 1	"t": 2033693	"P": 1915.0	"F": 5623}
{"v": 1	"t": 2033713	"P": 1907.5	"F": 5662}
{"v": 1	"t": 2033734	"P": 1921.25	"F": 5698}
{"v": 1	"t": 2033754	"P": 1924.75	"F": 5476}
{"v": 1	"t": 2033774	"P": 1941.5	"F": 5421}
{"v": 1	"t": 2033795	"P": 1935.75	"F": 5620}
{"v": 1	"t": 2033815	"P": 1942.25	"F": 5453}
{"v": 1	"t": 2033835	"P": 1934.0	"F": 5682}
{"v": 1	"t": 2033856	"P": 1940.75	"F": 5448}
{"v": 1	"t": 2033876	"P": 1948.75	"F": 5493}
{"v": 1	"t": 2033896	"P": 1932.0	"F": 5788}
{"v": 1	"t": 2033917	"P": 1946.75	"F": 5803}
{"v": 1	"t": 2033937	"P": 1946.0	"F": 5684}
{"v": 1	"t": 2033957	"P": 1953.0	"F": 5621}
{"v": 1	"t": 2033977	"P": 1958.75	"F": 5631	"C": 44.705	"D": 3144	"sn": 54091779688249	"file": "/data/device_log/data0000.out"}
{"v": 1	"t": 2033998	"P": 1949.0	"F": 5731}
{"v": 1	"t": 2034018	"P": 1945.75	"F": 5791}
{"v": 1	"t": 2034038	"P": 1954.75	"F": 5652}
{"v": 1	"t": 2034059	"P": 1948.5	"F": 5492}
{"v": 1	"t": 2034079	"P": 1954.0	"F": 5766}
{"v": 1	"t": 2034099	"P": 1948.0	"F": 5773}
{"v": 1	"t": 2034120	"P": 1955.75	"F": 5786}
{"v": 1	"t": 2034140	"P": 1954.75	"F": 5508}
{"v": 1	"t": 2034160	"P": 1956.5	"F": 5771}
{"v": 1	"t": 2034180	"P": 1938.0	"F": 5747}
{"v": 1	"t": 2034201	"P": 1956.25	"F": 5742}
{"v": 1	"t": 2034221	"P": 1955.5	"F": 5489}
{"v": 1	"t": 2034242	"P": 1956.25	"F": 5672}
{"v": 1	"t": 2034262	"P": 1948.25	"F": 5769}
{"v": 1	"t": 2034282	"P": 1950.75	"F": 5585}
{"v": 1	"t": 2034303	"P": 1945.5	"F": 5807}
{"v": 1	"t": 2034323	"P": 1952.25	"F": 5811}
{"v": 1	"t": 2034344	"P": 1952.5	"F": 5428}
{"v": 1	"t": 2034364	"P": 1949.75	"F": 5663}
{"v": 1	"t": 2034384	"P": 1942.0	"F": 5628}
{"v": 1	"t": 2034404	"P": 1962.25	"F": 5694}
{"v": 1	"t": 2034425	"P": 1946.0	"F": 5614}
{"v": 1	"t": 2034445	"P": 1956.25	"F": 5776}
{"v": 1	"t": 2034465	"P": 1950.75	"F": 5570}
{"v": 1	"t": 2034486	"P": 1955.0	"F": 5577}
{"v": 1	"t": 2034506	"P": 1952.75	"F": 5812}
{"v": 1	"t": 2034526	"P": 1953.75	"F": 5526}
{"v": 1	"t": 2034547	"P": 1942.0	"F": 5437}
{"v": 1	"t": 2034567	"P": 1931.75	"F": 5853}
{"v": 1	"t": 2034587	"P": 1951.5	"F": 5734}
{"v": 1	"t": 2034607	"P": 1944.0	"F": 5525}
{"v": 1	"t": 2034628	"P": 1945.75	"F": 5536}
{"v": 1	"t": 2034648	"P": 1949.25	"F": 5924}
{"v": 1	"t": 2034668	"P": 1946.5	"F": 5710}
{"v": 1	"t": 2034689	"P": 1952.0	"F": 5841}
{"v": 1	"t": 2034709	"P": 1938.25	"F": 5759}
{"v": 1	"t": 2034729	"P": 1937.75	"F": 5628}
{"v": 1	"t": 2034750	"P": 1936.25	"F": 5657}
{"v": 1	"t": 2034770	"P": 1944.75	"F": 5944}
{"v": 1	"t": 2034790	"P": 1934.25	"F": 5922}
{"v": 1	"t": 2034811	"P": 1924.5	"F": 5711}
{"v": 1	"t": 2034831	"P": 1934.0	"F": 5693}
{"v": 1	"t": 2034852	"P": 1932.25	"F": 5650}
{"v": 1	"t": 2034872	"P": 1930.25	"F": 5486}
{"v": 1	"t": 2034892	"P": 1923.25	"F": 5786}
{"v": 1	"t": 2034913	"P": 1924.25	"F": 5370}
{"v": 1	"t": 2034933	"P": 1918.0	"F": 5805}
{"v": 1	"t": 2034953	"P": 1917.0	"F": 5677}
{"v": 1	"t": 2034973	"P": 1902.5	"F": 5974}
{"v": 1	"t": 2034994	"P": 1902.0	"F": 5557	"C": 44.71	"D": 3144	"sn": 54091779688249	"file": "/data/device_log/data0000.out"}
{"v": 1	"t": 2035014	"P": 1888.0	"F": 5414}
{"v": 1	"t": 2035034	"P": 1885.0	"F": 5620}
{"v": 1	"t": 2035055	"P": 1889.25	"F": 5710}
{"v": 1	"t": 2035075	"P": 1877.0	"F": 5785}
{"v": 1	"t": 2035095	"P": 1865.5	"F": 5708}
{"v": 1	"t": 2035116	"P": 1856.25	"F": 5590}
{"v": 1	"t": 2035136	"P": 1855.0	"F": 5573}
{"v": 1	"t": 2035156	"P": 1849.5	"F": 5810}
{"v": 1	"t": 2035177	"P": 1839.5	"F": 5597}
{"v": 1	"t": 2035197	"P": 1829.75	"F": 5364}
{"v": 1	"t": 2035217	"P": 1831.5	"F": 5741}
{"v": 1	"t": 2035238	"P": 1821.75	"F": 5605}
{"v": 1	"t": 2035258	"P": 1812.25	"F": 5656}
{"v": 1	"t": 2035278	"P": 1815.25	"F": 5797}
{"v": 1	"t": 2035299	"P": 1811.75	"F": 5806}
{"v": 1	"t": 2035319	"P": 1813.25	"F": 5693}
{"v": 1	"t": 2035339	"P": 1805.75	"F": 5758}
{"v": 1	"t": 2035360	"P": 1794.75	"F": 5649}
{"v": 1	"t": 2035380	"P": 1807.0	"F": 5846}
{"v": 1	"t": 2035401	"P": 1795.25	"F": 5640}
{"v": 1	"t": 2035421	"P": 1795.5	"F": 5834}
{"v": 1	"t": 2035441	"P": 1801.25	"F": 5671}
{"v": 1	"t": 2035461	"P": 1787.5	"F": 5785}
{"v": 1	"t": 2035482	"P": 1792.5	"F": 5480}
{"v": 1	"t": 2035502	"P": 1787.5	"F": 5647}
{"v": 1	"t": 2035522	"P": 1797.75	"F": 5902}
{"v": 1	"t": 2035543	"P": 1795.25	"F": 5672}
{"v": 1	"t": 2035563	"P": 1787.25	"F": 5817}
{"v": 1	"t": 2035583	"P": 1794.75	"F": 5837}
{"v": 1	"t": 2035603	"P": 1807.0	"F": 5896}
{"v": 1	"t": 2035624	"P": 1799.0	"F": 5745}
{"v": 1	"t": 2035644	"P": 1796.0	"F": 5854}
{"v": 1	"t": 2035664	"P": 1794.5	"F": 5700}
{"v": 1	"t": 2035685	"P": 1803.0	"F": 5575}
{"v": 1	"t": 2035705	"P": 1803.0	"F": 5584}
{"v": 1	"t": 2035725	"P": 1798.25	"F": 5683}
{"v": 1	"t": 2035746	"P": 1808.0	"F": 5595}
{"v": 1	"t": 2035766	"P": 1809.75	"F": 5741}
{"v": 1	"t": 2035786	"P": 1805.25	"F": 5969}
{"v": 1	"t": 2035807	"P": 1812.75	"F": 5811}
{"v": 1	"t": 2035827	"P": 1818.0	"F": 5709}
{"v": 1	"t": 2035847	"P": 1836.0	"F": 5462}
{"v": 1	"t": 2035868	"P": 1821.75	"F": 5776}
{"v": 1	"t": 2035888	"P": 1838.5	"F": 5771}
{"v": 1	"t": 2035909	"P": 1850.0	"F": 5830}
{"v": 1	"t": 2035929	"P": 1855.25	"F": 5545}
{"v": 1	"t": 2035949	"P": 1854.25	"F": 5665}
{"v": 1	"t": 2035970	"P": 1855.25	"F": 5873}
{"v": 1	"t": 2035990	"P": 1878.75	"F": 5575}
{"v": 1	"t": 2036010	"P": 1871.5	"F": 5597	"C": 44.69	"D": 3144	"sn": 54091779688249	"file": "/data/device_log/data0000.out"}
{"v": 1	"t": 2036030	"P": 1874.0	"F": 5854}
{"v": 1	"t": 2036051	"P": 1901.0	"F": 5746}
{"v": 1	"t": 2036071	"P": 1895.0	"F": 5556}
{"v": 1	"t": 2036091	"P": 1905.25	"F": 5668}
{"v": 1	"t": 2036112	"P": 1894.75	"F": 5649}
{"v": 1	"t": 2036132	"P": 1910.75	"F": 5710}
{"v": 1	"t": 2036152	"P": 1919.0	"F": 5570}
{"v": 1	"t": 2036173	"P": 1913.75	"F": 5775}
{"v": 1	"t": 2036193	"P": 1923.25	"F": 5693}
{"v": 1	"t": 2036213	"P": 1925.0	"F": 5522}
{"v": 1	"t": 2036234	"P": 1925.75	"F": 5686}
{"v": 1	"t": 2036254	"P": 1929.5	"F": 5626}
{"v": 1	"t": 2036274	"P": 1934.25	"F": 5756}
{"v": 1	"t": 2036295	"P": 1941.5	"F": 5518}
{"v": 1	"t": 2036315	"P": 1951.0	"F": 5782}
{"v": 1	"t": 2036335	"P": 1941.75	"F": 5689}
{"v": 1	"t": 2036355	"P": 1949.5	"F": 5818}
{"v": 1	"t": 2036376	"P": 1944.0	"F": 5776}
{"v": 1	"t": 2036396	"P": 1940.0	"F": 5748}
{"v": 1	"t": 2036416	"P": 1950.0	"F": 5790}
{"v": 1	"t": 2036437	"P": 1942.5	"F": 5516}
{"v": 1	"t": 2036457	"P": 1956.75	"F": 5781}
{"v": 1	"t": 2036478	"P": 1947.0	"F": 5945}
{"v": 1	"t": 2036498	"P": 1953.75	"F": 5709}
{"v": 1	"t": 2036518	"P": 1942.75	"F": 5725}
{"v": 1	"t": 2036539	"P": 1958.75	"F": 5767}
{"v": 1	"t": 2036559	"P": 1945.25	"F": 5604}
{"v": 1	"t": 2036579	"P": 1945.75	"F": 5681}
{"v": 1	"t": 2036600	"P": 1944.75	"F": 5761}
{"v": 1	"t": 2036620	"P": 1955.0	"F": 5655}
{"v": 1	"t": 2036640	"P": 1947.5	"F": 5584}
{"v": 1	"t": 2036661	"P": 1946.75	"F": 5697}
{"v": 1	"t": 2036681	"P": 1950.0	"F": 5762}
{"v": 1	"t": 2036701	"P": 1939.5	"F": 5707}
{"v": 1	"t": 2036722	"P": 1944.75	"F": 5779}
{"v": 1	"t": 2036742	"P": 1944.5	"F": 5993}
{"v": 1	"t": 2036762	"P": 1954.5	"F": 5914}
{"v": 1	"t": 2036782	"P": 1940.75	"F": 5790}
{"v": 1	"t": 2036803	"P": 1938.5	"F": 5634}
{"v": 1	"t": 2036823	"P": 1957.0	"F": 5411}
{"v": 1	"t": 2036843	"P": 1952.25	"F": 5411}
{"v": 1	"t": 2036864	"P": 1960.0	"F": 5816}
{"v": 1	"t": 2036884	"P": 1946.0	"F": 5793}
{"v": 1	"t": 2036904	"P": 1943.75	"F": 5702}
{"v": 1	"t": 2036925	"P": 1958.0	"F": 5549}
{"v": 1	"t": 2036945	"P": 1944.75	"F": 5670}
{"v": 1	"t": 2036965	"P": 1952.0	"F": 5706}
{"v": 1	"t": 2036986	"P": 1945.25	"F": 5813}
{"v": 1	"t": 2037006	"P": 1955.5	"F": 5864}
{"v": 1	"t": 2037027	"P": 1955.25	"F": 5683	"C": 44.71	"D": 3144	"sn": 54091779688249	"file": "/data/device_log/data0000.out"}
{"v": 1	"t": 2037047	"P": 1953.25	"F": 5738}
{"v": 1	"t": 2037068	"P": 1957.25	"F": 5826}
{"v": 1	"t": 2037088	"P": 1946.5	"F": 5716}
{"v": 1	"t": 2037109	"P": 1946.25	"F": 5596}
{"v": 1	"t": 2037129	"P": 1940.75	"F": 5579}
{"v": 1	"t": 2037149	"P": 1944.75	"F": 5736}
{"v": 1	"t": 2037170	"P": 1950.75	"F": 5528}
{"v": 1	"t": 2037190	"P": 1942.75	"F": 5614}
{"v": 1	"t": 2037211	"P": 1946.5	"F": 5786}
{"v": 1	"t": 2037231	"P": 1941.5	"F": 5500}
{"v": 1	"t": 2037252	"P": 1945.25	"F": 5932}
{"v": 1	"t": 2037272	"P": 1937.75	"F": 5619}
{"v": 1	"t": 2037292	"P": 1940.75	"F": 5861}
{"v": 1	"t": 2037313	"P": 1938.75	"F": 6040}
{"v": 1	"t": 2037333	"P": 1924.5	"F": 5727}
{"v": 1	"t": 2037353	"P": 1932.75	"F": 5585}
{"v": 1	"t": 2037374	"P": 1931.0	"F": 5876}
{"v": 1	"t": 2037394	"P": 1915.75	"F": 5759}
{"v": 1	"t": 2037414	"P": 1905.5	"F": 5639}
{"v": 1	"t": 2037434	"P": 1908.75	"F": 5891}
{"v": 1	"t": 2037455	"P": 1894.75	"F": 5858}
{"v": 1	"t": 2037475	"P": 1892.5	"F": 5747}
{"v": 1	"t": 2037495	"P": 1879.25	"F": 5895}
{"v": 1	"t": 2037516	"P": 1871.5	"F": 5781}
{"v": 1	"t": 2037536	"P": 1869.25	"F": 5684}
{"v": 1	"t": 2037556	"P": 1857.5	"F": 5806}
{"v": 1	"t": 2037577	"P": 1846.0	"F": 5848}
{"v": 1	"t": 2037597	"P": 1847.0	"F": 5781}
{"v": 1	"t": 2037617	"P": 1839.75	"F": 5936}
{"v": 1	"t": 2037638	"P": 1833.75	"F": 5764}
{"v": 1	"t": 2037658	"P": 1834.75	"F": 5884}
{"v": 1	"t": 2037678	"P": 1824.25	"F": 5695}
{"v": 1	"t": 2037698	"P": 1823.75	"F": 5669}
{"v": 1	"t": 2037719	"P": 1808.0	"F": 5857}
{"v": 1	"t": 2037739	"P": 1805.75	"F": 5753}
{"v": 1	"t": 2037759	"P": 1811.75	"F": 5715}
{"v": 1	"t": 2037780	"P": 1790.5	"F": 5676}
{"v": 1	"t": 2037800	"P": 1804.25	"F": 5752}
{"v": 1	"t": 2037821	"P": 1796.0	"F": 5600}
{"v": 1	"t": 2037841	"P": 1797.5	"F": 5599}
{"v": 1	"t": 2037861	"P": 1784.75	"F": 5581}
{"v": 1	"t": 2037882	"P": 1794.25	"F": 5807}
{"v": 1	"t": 2037902	"P": 1794.25	"F": 5447}
{"v": 1	"t": 2037922	"P": 1790.75	"F": 5655}
{"v": 1	"t": 2037943	"P": 1790.75	"F": 5328}
{"v": 1	"t": 2037963	"P": 1780.5	"F": 5690}
{"v": 1	"t": 2037983	"P": 1780.75	"F": 5716}
{"v": 1	"t": 2038004	"P": 1792.0	"F": 5932}
{"v": 1	"t": 2038024	"P": 1791.75	"F": 5618}
{"v": 1	"t": 2038044	"P": 1792.5	"F": 5594	"C": 44.73	"D": 3144	"sn": 54091779688249	"file": "/data/device_log/data0000.out"}
{"v": 1	"t": 2038064	"P": 1800.5	"F": 5677}
{"v": 1	"t": 2038085	"P": 1799.75	"F": 5678}
{"v": 1	"t": 2038105	"P": 1798.25	"F": 5862}
{"v": 1	"t": 2038125	"P": 1800.0	"F": 5839}
{"v": 1	"t": 2038146	"P": 1799.25	"F": 5561}
{"v": 1	"t": 2038166	"P": 1812.5	"F": 5710}
{"v": 1	"t": 2038186	"P": 1805.25	"F": 5683}
{"v": 1	"t": 2038207	"P": 1811.25	"F": 5640}
{"v": 1	"t": 2038227	"P": 1823.75	"F": 5532}
{"v": 1	"t": 2038247	"P": 1827.25	"F": 5667}
{"v": 1	"t": 2038268	"P": 1837.75	"F": 5714}
{"v": 1	"t": 2038288	"P": 1837.5	"F": 5525}
{"v": 1	"t": 2038308	"P": 1845.0	"F": 5311}
{"v": 1	"t": 2038329	"P": 1855.75	"F": 5492}
{"v": 1	"t": 2038349	"P": 1867.5	"F": 5891}
{"v": 1	"t": 2038370	"P": 1872.25	"F": 5534}
{"v": 1	"t": 2038390	"P": 1883.0	"F": 5681}
{"v": 1	"t": 2038410	"P": 1885.25	"F": 5518}
{"v": 1	"t": 2038431	"P": 1888.25	"F": 5649}
{"v": 1	"t": 2038451	"P": 1893.75	"F": 5838}
{"v": 1	"t": 2038471	"P": 1912.25	"F": 5460}
{"v": 1	"t": 2038491	"P": 1907.5	"F": 5623}
{"v": 1	"t": 2038512	"P": 1905.0	"F": 5714}
{"v": 1	"t": 2038532	"P": 1917.25	"F": 5754}
{"v": 1	"t": 2038552	"P": 1926.25	"F": 5552}
{"v": 1	"t": 2038573	"P": 1917.5	"F": 5756}
{"v": 1	"t": 2038593	"P": 1927.0	"F": 5473}
{"v": 1	"t": 2038613	"P": 1928.75	"F": 5605}
{"v": 1	"t": 2038634	"P": 1928.0	"F": 5605}
{"v": 1	"t": 2038654	"P": 1937.25	"F": 5660}
{"v": 1	"t": 2038674	"P": 1935.25	"F": 5609}
{"v": 1	"t": 2038695	"P": 1938.75	"F": 5576}
{"v": 1	"t": 2038715	"P": 1946.5	"F": 5742}
{"v": 1	"t": 2038735	"P": 1936.5	"F": 5331}
{"v": 1	"t": 2038755	"P": 1944.25	"F": 5698}
{"v": 1	"t": 2038776	"P": 1949.0	"F": 5658}
{"v": 1	"t": 2038796	"P": 1950.5	"F": 5548}
{"v": 1	"t": 2038816	"P": 1955.25	"F": 5688}
{"v": 1	"t": 2038837	"P": 1946.5	"F": 5873}
{"v": 1	"t": 2038857	"P": 1944.75	"F": 5638}
{"v": 1	"t": 2038877	"P": 1948.25	"F": 5718}
{"v": 1	"t": 2038898	"P": 1943.5	"F": 5606}
{"v": 1	"t": 2038918	"P": 1952.5	"F": 5479}
{"v": 1	"t": 2038939	"P": 1955.75	"F": 5748}
{"v": 1	"t": 2038959	"P": 1948.0	"F": 5685}
{"v": 1	"t": 2038979	"P": 1953.5	"F": 5743}
{"v": 1	"t": 2039000	"P": 1965.5	"F": 5596}
{"v": 1	"t": 2039020	"P": 1960.75	"F": 5571}
{"v": 1	"t": 2039040	"P": 1959.0	"F": 5803}
{"v": 1	"t": 2039060	"P": 1961.5	"F": 5866	"C": 44.665	"D": 3144	"sn": 54091779688249	"file": "/data/device_log/data0000.out"}
{"v": 1	"t": 2039081	"P": 1950.25	"F": 5679}
{"v": 1	"t": 2039101	"P": 1969.25	"F": 5820}
{"v": 1	"t": 2039121	"P": 1956.75	"F": 5831}
{"v": 1	"t": 2039142	"P": 1950.25	"F": 5634}
{"v": 1	"t": 2039162	"P": 1964.5	"F": 5666}
{"v": 1	"t": 2039182	"P": 1954.5	"F": 5631}
{"v": 1	"t": 2039203	"P": 1957.5	"F": 5540}
{"v": 1	"t": 2039223	"P": 1952.75	"F": 5668}
{"v": 1	"t": 2039243	"P": 1963.5	"F": 5855}
{"v": 1	"t": 2039264	"P": 1957.0	"F": 5829}
{"v": 1	"t": 2039284	"P": 1945.75	"F": 5812}
{"v": 1	"t": 2039304	"P": 1956.25	"F": 5601}
{"v": 1	"t": 2039324	"P": 1952.0	"F": 5624}
{"v": 1	"t": 2039345	"P": 1956.0	"F": 5896}
{"v": 1	"t": 2039365	"P": 1944.5	"F": 5737}
{"v": 1	"t": 2039385	"P": 1936.25	"F": 5613}
{"v": 1	"t": 2039406	"P": 1945.5	"F": 5801}
{"v": 1	"t": 2039426	"P": 1954.5	"F": 5653}
{"v": 1	"t": 2039447	"P": 1940.75	"F": 5800}
{"v": 1	"t": 2039467	"P": 1951.75	"F": 5578}
{"v": 1	"t": 2039488	"P": 1942.25	"F": 5707}
{"v": 1	"t": 2039508	"P": 1938.0	"F": 5672}
{"v": 1	"t": 2039528	"P": 1940.0	"F": 5716}
{"v": 1	"t": 2039549	"P": 1938.0	"F": 5639}
{"v": 1	"t": 2039569	"P": 1942.0	"F": 5888}
{"v": 1	"t": 2039589	"P": 1928.0	"F": 5497}
{"v": 1	"t": 2039609	"P": 1932.0	"F": 5671}
{"v": 1	"t": 2039630	"P": 1924.5	"F": 5815}
{"v": 1	"t": 2039650	"P": 1923.75	"F": 5766}
{"v": 1	"t": 2039670	"P": 1913.5	"F": 5962}
{"v": 1	"t": 2039691	"P": 1914.5	"F": 5685}
{"v": 1	"t": 2039711	"P": 1908.25	"F": 5930}
{"v": 1	"t": 2039731	"P": 1905.25	"F": 5664}
{"v": 1	"t": 2039752	"P": 1892.75	"F": 5651}
{"v": 1	"t": 2039772	"P": 1887.25	"F": 5602}
{"v": 1	"t": 2039792	"P": 1885.25	"F": 5858}
{"v": 1	"t": 2039813	"P": 1872.5	"F": 5820}
{"v": 1	"t": 2039833	"P": 1862.5	"F": 5934}
{"v": 1	"t": 2039853	"P": 1853.5	"F": 5861}
{"v": 1	"t": 2039874	"P": 1847.25	"F": 5556}
{"v": 1	"t": 2039894	"P": 1849.0	"F": 5905}
{"v": 1	"t": 2039914	"P": 1825.5	"F": 5773}
{"v": 1	"t": 2039934	"P": 1822.0	"F": 6002}
{"v": 1	"t": 2039955	"P": 1816.25	"F": 5772}
{"v": 1	"t": 2039975	"P": 1821.5	"F": 5675}
{"v": 1	"t": 2039995	"P": 1822.0	"F": 5591}
{"v": 1	"t": 2040016	"P": 1808.75	"F": 5841}
{"v": 1	"t": 2040036	"P": 1810.5	"F": 5916}
{"v": 1	"t": 2040057	"P": 1801.75	"F": 5697}
{"v": 1	"t": 2040077	"P": 1792.25	"F": 5759	"C": 44.71	"D": 3144	"sn": 54091779688249	"file": "/data/device_log/data0000.out"}
{"v": 1	"t": 2040097	"P": 1792.5	"F": 5813}
{"v": 1	"t": 2040118	"P": 1792.0	"F": 5793}
{"v": 1	"t": 2040138	"P": 1794.0	"F": 5631}
{"v": 1	"t": 2040158	"P": 1786.75	"F": 5831}
{"v": 1	"t": 2040179	"P": 1791.75	"F": 5796}
{"v": 1	"t": 2040199	"P": 1786.5	"F": 5709}
{"v": 1	"t": 2040219	"P": 1788.0	"F": 5769}
{"v": 1	"t": 2040239	"P": 1770.75	"F": 5563}
{"v": 1	"t": 2040260	"P": 1787.25	"F": 5567}
{"v": 1	"t": 2040280	"P": 1789.0	"F": 5809}
{"v": 1	"t": 2040300	"P": 1785.75	"F": 5760}
{"v": 1	"t": 2040321	"P": 1784.75	"F": 5817}
{"v": 1	"t": 2040341	"P": 1791.0	"F": 5798}
{"v": 1	"t": 2040361	"P": 1789.0	"F": 5847}
{"v": 1	"t": 2040382	"P": 1782.75	"F": 5734}
{"v": 1	"t": 2040402	"P": 1787.0	"F": 5600}
{"v": 1	"t": 2040422	"P": 1792.25	"F": 5743}
{"v": 1	"t": 2040443	"P": 1791.0	"F": 5515}
{"v": 1	"t": 2040463	"P": 1795.75	"F": 5782}
{"v": 1	"t": 2040483	"P": 1798.5	"F": 5707}
{"v": 1	"t": 2040503	"P": 1807.5	"F": 5787}
{"v": 1	"t": 2040524	"P": 1812.25	"F": 5298}
{"v": 1	"t": 2040544	"P": 1826.5	"F": 5700}
{"v": 1	"t": 2040565	"P": 1830.25	"F": 5691}
{"v": 1	"t": 2040585	"P": 1846.0	"F": 5776}
{"v": 1	"t": 2040606	"P": 1842.75	"F": 5500}
{"v": 1	"t": 2040626	"P": 1849.75	"F": 5655}
{"v": 1	"t": 2040647	"P": 1862.0	"F": 5612}
{"v": 1	"t": 2040667	"P": 1869.0	"F": 5764}
{"v": 1	"t": 2040688	"P": 1883.5	"F": 5871}
{"v": 1	"t": 2040708	"P": 1881.0	"F": 5704}
{"v": 1	"t": 2040729	"P": 1896.75	"F": 5812}
{"v": 1	"t": 2040749	"P": 1894.5	"F": 5566}
{"v": 1	"t": 2040769	"P": 1898.0	"F": 5450}
{"v": 1	"t": 2040790	"P": 1905.25	"F": 5832}
{"v": 1	"t": 2040810	"P": 1907.75	"F": 5530}
{"v": 1	"t": 2040831	"P": 1911.25	"F": 5681}
{"v": 1	"t": 2040851	"P": 1917.75	"F": 5464}
{"v": 1	"t": 2040872	"P": 1929.5	"F": 5772}
{"v": 1	"t": 2040892	"P": 1918.0	"F": 5774}
{"v": 1	"t": 2040912	"P": 1932.0	"F": 5754}
{"v": 1	"t": 2040933	"P": 1942.25	"F": 5913}
{"v": 1	"t": 2040953	"P": 1938.25	"F": 5451}
{"v": 1	"t": 2040973	"P": 1937.75	"F": 5547}
{"v": 1	"t": 2040993	"P": 1950.0	"F": 5819}
{"v": 1	"t": 2041014	"P": 1952.75	"F": 5558}
{"v": 1	"t": 2041034	"P": 1932.75	"F": 5641}
{"v": 1	"t": 2041054	"P": 1950.75	"F": 5668}
{"v": 1	"t": 2041075	"P": 1953.25	"F": 5718}
{"v": 1	"t": 2041095	"P": 1957.75	"F": 5666	"C": 44.69	"D": 3144	"sn": 54091779688249	"file": "/data/device_log/data0000.out"}
{"v": 1	"t": 2041115	"P": 1948.0	"F": 5402}
{"v": 1	"t": 2041136	"P": 1952.75	"F": 5922}
{"v": 1	"t": 2041156	"P": 1950.25	"F": 5783}
{"v": 1	"t": 2041176	"P": 1948.0	"F": 5884}
{"v": 1	"t": 2041197	"P": 1962.0	"F": 5844}
{"v": 1	"t": 2041217	"P": 1955.25	"F": 5731}
{"v": 1	"t": 2041237	"P": 1953.5	"F": 5746}
{"v": 1	"t": 2041257	"P": 1953.25	"F": 5427}
{"v": 1	"t": 2041278	"P": 1955.0	"F": 5842}
{"v": 1	"t": 2041298	"P": 1959.0	"F": 5730}
{"v": 1	"t": 2041318	"P": 1961.0	"F": 5871}
{"v": 1	"t": 2041339	"P": 1958.5	"F": 5585}
{"v": 1	"t": 2041359	"P": 1958.0	"F": 5566}
{"v": 1	"t": 2041379	"P": 1964.25	"F": 5402}
{"v": 1	"t": 2041400	"P": 1957.75	"F": 5593}
{"v": 1	"t": 2041420	"P": 1954.75	"F": 5523}
{"v": 1	"t": 2041441	"P": 1956.75	"F": 5784}
{"v": 1	"t": 2041461	"P": 1954.75	"F": 5581}
{"v": 1	"t": 2041481	"P": 1956.25	"F": 5403}
{"v": 1	"t": 2041502	"P": 1944.25	"F": 5711}
{"v": 1	"t": 2041522	"P": 1961.0	"F": 5776}
{"v": 1	"t": 2041542	"P": 1953.75	"F": 5677}
{"v": 1	"t": 2041563	"P": 1958.75	"F": 5368}
{"v": 1	"t": 2041583	"P": 1952.0	"F": 5164}
{"v": 1	"t": 2041603	"P": 1948.25	"F": 5533}
{"v": 1	"t": 2041623	"P": 1959.25	"F": 5940}
{"v": 1	"t": 2041644	"P": 1951.75	"F": 5835}
{"v": 1	"t": 2041664	"P": 1949.75	"F": 5710}
{"v": 1	"t": 2041684	"P": 1950.0	"F": 5724}
{"v": 1	"t": 2041705	"P": 1951.5	"F": 5745}
{"v": 1	"t": 2041725	"P": 1951.25	"F": 5710}
{"v": 1	"t": 2041745	"P": 1953.75	"F": 5696}
{"v": 1	"t": 2041766	"P": 1945.75	"F": 5542}
{"v": 1	"t": 2041786	"P": 1952.0	"F": 5373}
{"v": 1	"t": 2041806	"P": 1940.75	"F": 5638}
{"v": 1	"t": 2041827	"P": 1945.25	"F": 5747}
{"v": 1	"t": 2041847	"P": 1932.25	"F": 5849}
{"v": 1	"t": 2041867	"P": 1943.25	"F": 5615}
{"v": 1	"t": 2041888	"P": 1943.25	"F": 5620}
{"v": 1	"t": 2041908	"P": 1925.5	"F": 5816}
{"v": 1	"t": 2041928	"P": 1928.0	"F": 5724}
{"v": 1	"t": 2041949	"P": 1920.5	"F": 5746}
{"v": 1	"t": 2041969	"P": 1923.0	"F": 5784}
{"v": 1	"t": 2041989	"P": 1919.0	"F": 5515}
{"v": 1	"t": 2042010	"P": 1918.5	"F": 5924}
{"v": 1	"t": 2042030	"P": 1907.0	"F": 5635}
{"v": 1	"t": 2042050	"P": 1901.25	"F": 5508}
{"v": 1	"t": 2042071	"P": 1892.0	"F": 5769}
{"v": 1	"t": 2042091	"P": 1893.75	"F": 5918}
{"v": 1	"t": 2042111	"P": 1891.5	"F": 5854	"C": 44.71	"D": 3144	"sn": 54091779688249	"file": "/data/device_log/data0000.out"}
{"v": 1	"t": 2042132	"P": 1883.75	"F": 5904}
{"v": 1	"t": 2042152	"P": 1871.0	"F": 5661}
{"v": 1	"t": 2042172	"P": 1869.5	"F": 5782}
{"v": 1	"t": 2042193	"P": 1862.0	"F": 5654}
{"v": 1	"t": 2042213	"P": 1856.75	"F": 5959}
{"v": 1	"t": 2042233	"P": 1841.75	"F": 5693}
{"v": 1	"t": 2042254	"P": 1854.25	"F": 5874}
{"v": 1	"t": 2042274	"P": 1834.0	"F": 5636}
{"v": 1	"t": 2042294	"P": 1821.5	"F": 5483}
{"v": 1	"t": 2042314	"P": 1815.5	"F": 5819}
{"v": 1	"t": 2042335	"P": 1821.75	"F": 5734}
{"v": 1	"t": 2042355	"P": 1812.75	"F": 5657}
{"v": 1	"t": 2042375	"P": 1807.0	"F": 5665}
{"v": 1	"t": 2042396	"P": 1800.0	"F": 5464}
{"v": 1	"t": 2042416	"P": 1807.75	"F": 5585}
{"v": 1	"t": 2042436	"P": 1806.5	"F": 5723}
{"v": 1	"t": 2042457	"P": 1800.5	"F": 5756}
{"v": 1	"t": 2042477	"P": 1798.0	"F": 5868}
{"v": 1	"t": 2042498	"P": 1791.0	"F": 5725}
{"v": 1	"t": 2042518	"P": 1802.25	"F": 5800}
{"v": 1	"t": 2042538	"P": 1795.0	"F": 5710}
{"v": 1	"t": 2042559	"P": 1793.75	"F": 5788}
{"v": 1	"t": 2042579	"P": 1800.0	"F": 5891}
{"v": 1	"t": 2042599	"P": 1792.25	"F": 5683}
{"v": 1	"t": 2042619	"P": 1796.5	"F": 5754}
{"v": 1	"t": 2042640	"P": 1793.0	"F": 5601}
{"v": 1	"t": 2042660	"P": 1796.75	"F": 5759}
{"v": 1	"t": 2042680	"P": 1794.75	"F": 5655}
{"v": 1	"t": 2042701	"P": 1795.5	"F": 5721}
{"v": 1	"t": 2042721	"P": 1796.0	"F": 5619}
{"v": 1	"t": 2042741	"P": 1790.75	"F": 5751}
{"v": 1	"t": 2042762	"P": 1801.5	"F": 5739}
{"v": 1	"t": 2042782	"P": 1800.75	"F": 5613}
{"v": 1	"t": 2042802	"P": 1808.5	"F": 5671}
{"v": 1	"t": 2042823	"P": 1812.75	"F": 5771}
{"v": 1	"t": 2042843	"P": 1808.25	"F": 5783}
{"v": 1	"t": 2042863	"P": 1812.5	"F": 5543}
{"v": 1	"t": 2042884	"P": 1816.0	"F": 5658}
{"v": 1	"t": 2042904	"P": 1827.0	"F": 5520}
{"v": 1	"t": 2042924	"P": 1836.0	"F": 5568}
{"v": 1	"t": 2042944	"P": 1832.5	"F": 5619}
{"v": 1	"t": 2042965	"P": 1849.5	"F": 5720}
{"v": 1	"t": 2042985	"P": 1865.25	"F": 5745}
{"v": 1	"t": 2043005	"P": 1863.5	"F": 5800}
{"v": 1	"t": 2043026	"P": 1873.75	"F": 5748}
{"v": 1	"t": 2043046	"P": 1882.5	"F": 5612}
{"v": 1	"t": 2043067	"P": 1888.5	"F": 5659}
{"v": 1	"t": 2043087	"P": 1885.75	"F": 5700}
{"v": 1	"t": 2043107	"P": 1906.25	"F": 5678}
{"v": 1	"t": 2043128	"P": 1900.25	"F": 5755	"C": 44.71	"D": 3144	"sn": 54091779688249	"file": "/data/device_log/data0000.out"}
{"v": 1	"t": 2043148	"P": 1902.75	"F": 5675}
{"v": 1	"t": 2043168	"P": 1918.25	"F": 5600}
{"v": 1	"t": 2043189	"P": 1912.5	"F": 5703}
{"v": 1	"t": 2043209	"P": 1916.75	"F": 5650}
{"v": 1	"t": 2043229	"P": 1924.5	"F": 5681}
{"v": 1	"t": 2043250	"P": 1928.25	"F": 5655}
{"v": 1	"t": 2043270	"P": 1935.25	"F": 5606}
{"v": 1	"t": 2043290	"P": 1937.25	"F": 5541}
{"v": 1	"t": 2043310	"P": 1931.5	"F": 5621}
{"v": 1	"t": 2043331	"P": 1933.5	"F": 5633}
{"v": 1	"t": 2043351	"P": 1941.25	"F": 5782}
{"v": 1	"t": 2043371	"P": 1944.0	"F": 5670}
{"v": 1	"t": 2043392	"P": 1942.75	"F": 5802}
{"v": 1	"t": 2043412	"P": 1945.0	"F": 6047}
{"v": 1	"t": 2043432	"P": 1946.5	"F": 5802}
{"v": 1	"t": 2043453	"P": 1939.25	"F": 5695}
{"v": 1	"t": 2043473	"P": 1949.75	"F": 5846}
{"v": 1	"t": 2043493	"P": 1945.0	"F": 5616}
{"v": 1	"t": 2043514	"P": 1960.0	"F": 5810}
{"v": 1	"t": 2043534	"P": 1949.25	"F": 5875}
{"v": 1	"t": 2043554	"P": 1946.5	"F": 5528}
{"v": 1	"t": 2043575	"P": 1945.75	"F": 5832}
{"v": 1	"t": 2043595	"P": 1951.25	"F": 5600}
{"v": 1	"t": 2043616	"P": 1950.0	"F": 5863}
{"v": 1	"t": 2043636	"P": 1961.0	"F": 5790}
{"v": 1	"t": 2043656	"P": 1946.25	"F": 5801}
{"v": 1	"t": 2043677	"P": 1950.5	"F": 5752}
{"v": 1	"t": 2043697	"P": 1955.0	"F": 5738}
{"v": 1	"t": 2043717	"P": 1956.75	"F": 5472}
{"v": 1	"t": 2043737	"P": 1951.0	"F": 5642}
{"v": 1	"t": 2043758	"P": 1956.0	"F": 5669}
{"v": 1	"t": 2043778	"P": 1959.0	"F": 5655}
{"v": 1	"t": 2043798	"P": 1958.25	"F": 6073}
{"v": 1	"t": 2043819	"P": 1954.75	"F": 5791}
{"v": 1	"t": 2043839	"P": 1962.75	"F": 5771}
{"v": 1	"t": 2043859	"P": 1962.75	"F": 5721}
{"v": 1	"t": 2043880	"P": 1960.25	"F": 5733}
{"v": 1	"t": 2043900	"P": 1960.75	"F": 5608}
{"v": 1	"t": 2043920	"P": 1956.25	"F": 5497}
{"v": 1	"t": 2043940	"P": 1947.5	"F": 5509}
{"v": 1	"t": 2043961	"P": 1954.5	"F": 5976}
{"v": 1	"t": 2043981	"P": 1948.5	"F": 5709}
{"v": 1	"t": 2044001	"P": 1953.25	"F": 5467}
{"v": 1	"t": 2044022	"P": 1949.5	"F": 5747}
{"v": 1	"t": 2044042	"P": 1945.75	"F": 5477}
{"v": 1	"t": 2044062	"P": 1950.25	"F": 5802}
{"v": 1	"t": 2044083	"P": 1942.0	"F": 5458}
{"v": 1	"t": 2044103	"P": 1953.25	"F": 5864}
{"v": 1	"t": 2044123	"P": 1942.0	"F": 5709}
{"v": 1	"t": 2044144	"P": 1939.0	"F": 5695	"C": 44.685	"D": 3144	"sn": 54091779688249	"file": "/data/device_log/data0000.out"}
{"v": 1	"t": 2044164	"P": 1943.0	"F": 5905}
{"v": 1	"t": 2044185	"P": 1938.0	"F": 5840}
{"v": 1	"t": 2044205	"P": 1941.0	"F": 5769}
{"v": 1	"t": 2044226	"P": 1941.5	"F": 5701}
{"v": 1	"t": 2044246	"P": 1938.5	"F": 5490}
{"v": 1	"t": 2044267	"P": 1938.0	"F": 5892}
{"v": 1	"t": 2044287	"P": 1940.5	"F": 5804}
{"v": 1	"t": 2044308	"P": 1934.0	"F": 5810}
{"v": 1	"t": 2044328	"P": 1929.0	"F": 5685}
{"v": 1	"t": 2044348	"P": 1924.0	"F": 5576}
{"v": 1	"t": 2044369	"P": 1934.0	"F": 5752}
{"v": 1	"t": 2044389	"P": 1920.0	"F": 5660}
{"v": 1	"t": 2044409	"P": 1914.0	"F": 5734}
{"v": 1	"t": 2044429	"P": 1911.5	"F": 5777}
{"v": 1	"t": 2044450	"P": 1905.5	"F": 5726}
{"v": 1	"t": 2044470	"P": 1898.75	"F": 5602}
{"v": 1	"t": 2044490	"P": 1894.0	"F": 5843}
{"v": 1	"t": 2044511	"P": 1884.75	"F": 5601}
{"v": 1	"t": 2044531	"P": 1883.5	"F": 5543}
{"v": 1	"t": 2044551	"P": 1875.5	"F": 5574}
{"v": 1	"t": 2044572	"P": 1864.0	"F": 6023}
{"v": 1	"t": 2044592	"P": 1857.75	"F": 5862}
{"v": 1	"t": 2044612	"P": 1861.75	"F": 5374}
{"v": 1	"t": 2044633	"P": 1841.0	"F": 5707}
{"v": 1	"t": 2044653	"P": 1844.0	"F": 5484}
{"v": 1	"t": 2044673	"P": 1839.75	"F": 5767}
{"v": 1	"t": 2044693	"P": 1839.25	"F": 5678}
{"v": 1	"t": 2044714	"P": 1829.0	"F": 5704}
{"v": 1	"t": 2044734	"P": 1820.0	"F": 5718}
{"v": 1	"t": 2044754	"P": 1816.75	"F": 5957}
{"v": 1	"t": 2044775	"P": 1815.25	"F": 5766}
{"v": 1	"t": 2044795	"P": 1817.75	"F": 5796}
{"v": 1	"t": 2044815	"P": 1811.0	"F": 5746}
{"v": 1	"t": 2044836	"P": 1798.25	"F": 5906}
{"v": 1	"t": 2044856	"P": 1807.75	"F": 5903}
{"v": 1	"t": 2044877	"P": 1804.25	"F": 5788}
{"v": 1	"t": 2044897	"P": 1804.25	"F": 5804}
{"v": 1	"t": 2044917	"P": 1797.0	"F": 5520}
{"v": 1	"t": 2044938	"P": 1791.75	"F": 5651}
{"v": 1	"t": 2044958	"P": 1794.25	"F": 5829}
{"v": 1	"t": 2044978	"P": 1797.0	"F": 5810}
{"v": 1	"t": 2044999	"P": 1796.75	"F": 5708}
{"v": 1	"t": 2045019	"P": 1786.25	"F": 5720}
{"v": 1	"t": 2045040	"P": 1794.75	"F": 5677}
{"v": 1	"t": 2045060	"P": 1794.25	"F": 5731}
{"v": 1	"t": 2045080	"P": 1795.5	"F": 5710}
{"v": 1	"t": 2045101	"P": 1793.5	"F": 5801}
{"v": 1	"t": 2045121	"P": 1803.25	"F": 5828}
{"v": 1	"t": 2045142	"P": 1797.75	"F": 5579}
{"v": 1	"t": 2045162	"P": 1797.0	"F": 5604	"C": 44.67	"D": 3144	"sn": 54091779688249	"file": "/data/device_log/data0000.out"}
{"v": 1	"t": 2045182	"P": 1801.0	"F": 5627}
{"v": 1	"t": 2045203	"P": 1805.5	"F": 5682}
{"v": 1	"t": 2045223	"P": 1803.0	"F": 5477}
{"v": 1	"t": 2045243	"P": 1812.75	"F": 5901}
{"v": 1	"t": 2045263	"P": 1799.0	"F": 5805}
{"v": 1	"t": 2045284	"P": 1805.0	"F": 5534}
{"v": 1	"t": 2045304	"P": 1811.75	"F": 5532}
{"v": 1	"t": 2045324	"P": 1807.0	"F": 5421}
{"v": 1	"t": 2045345	"P": 1820.75	"F": 5719}
{"v": 1	"t": 2045365	"P": 1821.5	"F": 5878}
{"v": 1	"t": 2045386	"P": 1819.25	"F": 5613}
{"v": 1	"t": 2045406	"P": 1834.5	"F": 5411}
{"v": 1	"t": 2045427	"P": 1845.25	"F": 5618}
{"v": 1	"t": 2045447	"P": 1849.75	"F": 5771}
{"v": 1	"t": 2045467	"P": 1850.75	"F": 5618}
{"v": 1	"t": 2045488	"P": 1851.25	"F": 5546}
{"v": 1	"t": 2045508	"P": 1869.0	"F": 5579}
{"v": 1	"t": 2045528	"P": 1867.75	"F": 5852}
{"v": 1	"t": 2045548	"P": 1881.0	"F": 5696}
{"v": 1	"t": 2045569	"P": 1891.25	"F": 5843}
{"v": 1	"t": 2045589	"P": 1879.0	"F": 5561}
{"v": 1	"t": 2045609	"P": 1899.25	"F": 5498}
{"v": 1	"t": 2045630	"P": 1904.5	"F": 5628}
{"v": 1	"t": 2045650	"P": 1909.0	"F": 5663}
{"v": 1	"t": 2045670	"P": 1915.25	"F": 5638}
{"v": 1	"t": 2045691	"P": 1923.25	"F": 5672}
{"v": 1	"t": 2045711	"P": 1925.25	"F": 5293}
{"v": 1	"t": 2045731	"P": 1933.0	"F": 5710}
{"v": 1	"t": 2045752	"P": 1946.0	"F": 5625}
{"v": 1	"t": 2045772	"P": 1934.0	"F": 5808}
{"v": 1	"t": 2045792	"P": 1948.5	"F": 5626}
{"v": 1	"t": 2045812	"P": 1935.25	"F": 5486}
{"v": 1	"t": 2045833	"P": 1940.5	"F": 5736}
{"v": 1	"t": 2045853	"P": 1951.0	"F": 5508}
{"v": 1	"t": 2045873	"P": 1948.5	"F": 5641}
{"v": 1	"t": 2045894	"P": 1952.0	"F": 5817}
{"v": 1	"t": 2045914	"P": 1945.25	"F": 5868}
{"v": 1	"t": 2045934	"P": 1953.25	"F": 5694}
{"v": 1	"t": 2045955	"P": 1952.5	"F": 5653}
{"v": 1	"t": 2045975	"P": 1954.0	"F": 5765}
{"v": 1	"t": 2045996	"P": 1952.25	"F": 5436}
{"v": 1	"t": 2046016	"P": 1950.75	"F": 5425}
{"v": 1	"t": 2046036	"P": 1954.0	"F": 5755}
{"v": 1	"t": 2046057	"P": 1951.0	"F": 5633}
{"v": 1	"t": 2046077	"P": 1955.75	"F": 5541}
{"v": 1	"t": 2046097	"P": 1956.25	"F": 5803}
{"v": 1	"t": 2046118	"P": 1955.75	"F": 5566}
{"v": 1	"t": 2046138	"P": 1958.0	"F": 5519}
{"v": 1	"t": 2046158	"P": 1961.25	"F": 5832}
{"v": 1	"t": 2046178	"P": 1959.0	"F": 5629	"C": 44.72	"D": 3144	"sn": 54091779688249	"file": "/data/device_log/data0000.out"}
{"v": 1	"t": 2046199	"P": 1956.0	"F": 5649}
{"v": 1	"t": 2046219	"P": 1960.0	"F": 5702}
{"v": 1	"t": 2046239	"P": 1957.5	"F": 5622}
{"v": 1	"t": 2046260	"P": 1961.0	"F": 5767}
{"v": 1	"t": 2046280	"P": 1962.75	"F": 5912}
{"v": 1	"t": 2046300	"P": 1958.75	"F": 5857}
{"v": 1	"t": 2046321	"P": 1958.75	"F": 5663}
{"v": 1	"t": 2046341	"P": 1965.0	"F": 5609}
{"v": 1	"t": 2046361	"P": 1963.25	"F": 5689}
{"v": 1	"t": 2046382	"P": 1958.0	"F": 5672}
{"v": 1	"t": 2046402	"P": 1961.0	"F": 5871}
{"v": 1	"t": 2046422	"P": 1964.75	"F": 5764}
{"v": 1	"t": 2046442	"P": 1960.0	"F": 5728}
{"v": 1	"t": 2046463	"P": 1958.5	"F": 5829}
{"v": 1	"t": 2046483	"P": 1962.5	"F": 5521}
{"v": 1	"t": 2046504	"P": 1959.5	"F": 5672}
{"v": 1	"t": 2046524	"P": 1955.0	"F": 5497}
{"v": 1	"t": 2046545	"P": 1953.75	"F": 5808}
{"v": 1	"t": 2046565	"P": 1955.5	"F": 5620}
{"v": 1	"t": 2046585	"P": 1958.5	"F": 6022}
{"v": 1	"t": 2046605	"P": 1936.75	"F": 5750}
{"v": 1	"t": 2046626	"P": 1947.25	"F": 5843}
{"v": 1	"t": 2046646	"P": 1945.25	"F": 5607}
{"v": 1	"t": 2046666	"P": 1943.75	"F": 5694}
{"v": 1	"t": 2046687	"P": 1937.25	"F": 5743}
{"v": 1	"t": 2046707	"P": 1933.25	"F": 5742}
{"v": 1	"t": 2046727	"P": 1938.0	"F": 5797}
{"v": 1	"t": 2046748	"P": 1930.0	"F": 5678}
{"v": 1	"t": 2046768	"P": 1921.5	"F": 5527}
{"v": 1	"t": 2046788	"P": 1906.5	"F": 5378}
{"v": 1	"t": 2046808	"P": 1914.25	"F": 5881}
{"v": 1	"t": 2046829	"P": 1908.75	"F": 5644}
{"v": 1	"t": 2046849	"P": 1892.75	"F": 6016}
{"v": 1	"t": 2046869	"P": 1886.25	"F": 5811}
{"v": 1	"t": 2046890	"P": 1873.25	"F": 5679}
{"v": 1	"t": 2046910	"P": 1873.75	"F": 5636}
{"v": 1	"t": 2046930	"P": 1856.75	"F": 5633}
{"v": 1	"t": 2046951	"P": 1846.5	"F": 5554}
{"v": 1	"t": 2046971	"P": 1847.25	"F": 5845}
{"v": 1	"t": 2046991	"P": 1834.75	"F": 5778}
{"v": 1	"t": 2047012	"P": 1820.5	"F": 5654}
{"v": 1	"t": 2047032	"P": 1814.25	"F": 5774}
{"v": 1	"t": 2047052	"P": 1814.5	"F": 5783}
{"v": 1	"t": 2047073	"P": 1805.25	"F": 5794}
{"v": 1	"t": 2047093	"P": 1798.25	"F": 5852}
{"v": 1	"t": 2047114	"P": 1800.25	"F": 5613}
{"v": 1	"t": 2047134	"P": 1794.75	"F": 5787}
{"v": 1	"t": 2047154	"P": 1794.5	"F": 5687}
{"v": 1	"t": 2047174	"P": 1778.5	"F": 5849}
{"v": 1	"t": 2047195	"P": 1792.0	"F": 5746	"C": 44.685	"D": 3144	"sn": 54091779688249	"file": "/data/device_log/data0000.out"}
{"v": 1	"t": 2047215	"P": 1789.75	"F": 5718}
{"v": 1	"t": 2047235	"P": 1777.5	"F": 5503}
{"v": 1	"t": 2047256	"P": 1780.25	"F": 5699}
{"v": 1	"t": 2047276	"P": 1788.25	"F": 5670}
{"v": 1	"t": 2047296	"P": 1786.25	"F": 5773}
{"v": 1	"t": 2047317	"P": 1783.25	"F": 5654}
{"v": 1	"t": 2047337	"P": 1787.25	"F": 5532}
{"v": 1	"t": 2047357	"P": 1790.75	"F": 5851}
{"v": 1	"t": 2047378	"P": 1799.5	"F": 5949}
{"v": 1	"t": 2047398	"P": 1796.25	"F": 5986}
{"v": 1	"t": 2047418	"P": 1788.0	"F": 5736}
{"v": 1	"t": 2047438	"P": 1795.5	"F": 5560}
{"v": 1	"t": 2047459	"P": 1801.5	"F": 5743}
{"v": 1	"t": 2047479	"P": 1788.0	"F": 5671}
{"v": 1	"t": 2047499	"P": 1802.5	"F": 5588}
{"v": 1	"t": 2047520	"P": 1802.5	"F": 5760}
{"v": 1	"t": 2047540	"P": 1813.0	"F": 5728}
{"v": 1	"t": 2047560	"P": 1817.0	"F": 5830}
{"v": 1	"t": 2047581	"P": 1811.5	"F": 5583}
{"v": 1	"t": 2047601	"P": 1824.5	"F": 5805}
{"v": 1	"t": 2047622	"P": 1823.0	"F": 5648}
{"v": 1	"t": 2047642	"P": 1836.5	"F": 5574}
{"v": 1	"t": 2047663	"P": 1839.75	"F": 5773}
{"v": 1	"t": 2047683	"P": 1847.5	"F": 5605}
{"v": 1	"t": 2047704	"P": 1861.5	"F": 5776}
{"v": 1	"t": 2047724	"P": 1857.0	"F": 5512}
{"v": 1	"t": 2047745	"P": 1865.0	"F": 5726}
{"v": 1	"t": 2047765	"P": 1871.25	"F": 5526}
{"v": 1	"t": 2047785	"P": 1860.75	"F": 5642}
{"v": 1	"t": 2047806	"P": 1880.5	"F": 5734}
{"v": 1	"t": 2047826	"P": 1887.75	"F": 5704}
{"v": 1	"t": 2047847	"P": 1893.75	"F": 5664}
{"v": 1	"t": 2047867	"P": 1900.0	"F": 5538}
{"v": 1	"t": 2047888	"P": 1902.5	"F": 5713}
{"v": 1	"t": 2047908	"P": 1912.5	"F": 5786}
{"v": 1	"t": 2047928	"P": 1900.75	"F": 5737}
{"v": 1	"t": 2047948	"P": 1924.75	"F": 5690}
{"v": 1	"t": 2047969	"P": 1932.0	"F": 5510}
{"v": 1	"t": 2047989	"P": 1925.5	"F": 5293}
{"v": 1	"t": 2048009	"P": 1944.75	"F": 5950}
{"v": 1	"t": 2048030	"P": 1937.0	"F": 5619}
{"v": 1	"t": 2048050	"P": 1939.25	"F": 5922}
{"v": 1	"t": 2048070	"P": 1944.5	"F": 5467}
{"v": 1	"t": 2048091	"P": 1956.0	"F": 5738}
{"v": 1	"t": 2048111	"P": 1945.0	"F": 5522}
{"v": 1	"t": 2048131	"P": 1958.5	"F": 5617}
{"v": 1	"t": 2048152	"P": 1954.75	"F": 5868}
{"v": 1	"t": 2048172	"P": 1956.0	"F": 5487}
{"v": 1	"t": 2048192	"P": 1971.0	"F": 5814}
{"v": 1	"t": 2048213	"P": 1968.75	"F": 5691	"C": 44.705	"D": 3144	"sn": 54091779688249	"file": "/data/device_log/data0000.out"}
{"v": 1	"t": 2048233	"P": 1965.25	"F": 5795}
{"v": 1	"t": 2048253	"P": 1965.0	"F": 5807}
{"v": 1	"t": 2048274	"P": 1964.75	"F": 5895}
{"v": 1	"t": 2048294	"P": 1964.75	"F": 5525}
{"v": 1	"t": 2048314	"P": 1966.5	"F": 5569}
{"v": 1	"t": 2048335	"P": 1968.25	"F": 5694}
{"v": 1	"t": 2048355	"P": 1978.75	"F": 5838}
{"v": 1	"t": 2048375	"P": 1970.25	"F": 5791}
{"v": 1	"t": 2048396	"P": 1969.5	"F": 5650}
{"v": 1	"t": 2048416	"P": 1974.75	"F": 5670}
{"v": 1	"t": 2048436	"P": 1964.5	"F": 5416}
{"v": 1	"t": 2048457	"P": 1975.5	"F": 5743}
{"v": 1	"t": 2048477	"P": 1969.25	"F": 5538}
{"v": 1	"t": 2048497	"P": 1975.75	"F": 5721}
{"v": 1	"t": 2048518	"P": 1967.0	"F": 5658}
{"v": 1	"t": 2048538	"P": 1960.75	"F": 5778}
{"v": 1	"t": 2048558	"P": 1963.5	"F": 5748}
{"v": 1	"t": 2048579	"P": 1967.75	"F": 5608}
{"v": 1	"t": 2048599	"P": 1969.25	"F": 5766}
{"v": 1	"t": 2048619	"P": 1956.0	"F": 5623}
{"v": 1	"t": 2048640	"P": 1968.0	"F": 5757}
{"v": 1	"t": 2048660	"P": 1968.0	"F": 5592}
{"v": 1	"t": 2048680	"P": 1972.0	"F": 5909}
{"v": 1	"t": 2048700	"P": 1966.75	"F": 5878}
{"v": 1	"t": 2048721	"P": 1951.75	"F": 5710}
{"v": 1	"t": 2048741	"P": 1973.0	"F": 5902}
{"v": 1	"t": 2048761	"P": 1961.25	"F": 5780}
{"v": 1	"t": 2048782	"P": 1956.5	"F": 5419}
{"v": 1	"t": 2048802	"P": 1962.0	"F": 5580}
{"v": 1	"t": 2048822	"P": 1960.25	"F": 5606}
{"v": 1	"t": 2048843	"P": 1956.0	"F": 5937}
{"v": 1	"t": 2048863	"P": 1950.25	"F": 5704}
{"v": 1	"t": 2048883	"P": 1945.25	"F": 5803}
{"v": 1	"t": 2048904	"P": 1954.0	"F": 5590}
{"v": 1	"t": 2048924	"P": 1942.0	"F": 5708}
{"v": 1	"t": 2048944	"P": 1943.75	"F": 5726}
{"v": 1	"t": 2048965	"P": 1927.75	"F": 5759}
{"v": 1	"t": 2048985	"P": 1934.75	"F": 5808}
{"v": 1	"t": 2049006	"P": 1912.0	"F": 5893}
{"v": 1	"t": 2049026	"P": 1905.0	"F": 5819}
{"v": 1	"t": 2049046	"P": 1900.0	"F": 5892}
{"v": 1	"t": 2049066	"P": 1877.5	"F": 5788}
{"v": 1	"t": 2049087	"P": 1869.5	"F": 5880}
{"v": 1	"t": 2049107	"P": 1864.75	"F": 5830}
{"v": 1	"t": 2049127	"P": 1852.75	"F": 5973}
{"v": 1	"t": 2049148	"P": 1845.25	"F": 5556}
{"v": 1	"t": 2049168	"P": 1830.75	"F": 5781}
{"v": 1	"t": 2049188	"P": 1828.25	"F": 5673}
{"v": 1	"t": 2049209	"P": 1828.25	"F": 5825}
{"v": 1	"t": 2049229	"P": 1818.0	"F": 5779	"C": 44.745	"D": 3144	"sn": 54091779688249	"file": "/data/device_log/data0000.out"}
{"v": 1	"t": 2049249	"P": 1813.5	"F": 5937}
{"v": 1	"t": 2049270	"P": 1806.75	"F": 5769}
{"v": 1	"t": 2049290	"P": 1810.0	"F": 5690}
{"v": 1	"t": 2049310	"P": 1798.5	"F": 5754}
{"v": 1	"t": 2049330	"P": 1798.0	"F": 5755}
{"v": 1	"t": 2049351	"P": 1786.5	"F": 5687}
{"v": 1	"t": 2049371	"P": 1787.0	"F": 5740}
{"v": 1	"t": 2049391	"P": 1797.0	"F": 5487}
{"v": 1	"t": 2049412	"P": 1784.25	"F": 5539}
{"v": 1	"t": 2049432	"P": 1793.5	"F": 5790}
{"v": 1	"t": 2049452	"P": 1789.0	"F": 5702}
{"v": 1	"t": 2049473	"P": 1784.0	"F": 5851}
{"v": 1	"t": 2049493	"P": 1784.25	"F": 5589}
{"v": 1	"t": 2049514	"P": 1794.25	"F": 5722}
{"v": 1	"t": 2049534	"P": 1787.5	"F": 5857}
{"v": 1	"t": 2049554	"P": 1784.0	"F": 5739}
{"v": 1	"t": 2049575	"P": 1787.0	"F": 5788}
{"v": 1	"t": 2049595	"P": 1787.5	"F": 5703}
{"v": 1	"t": 2049615	"P": 1788.5	"F": 5618}
{"v": 1	"t": 2049636	"P": 1790.0	"F": 5815}
{"v": 1	"t": 2049656	"P": 1798.5	"F": 5706}
{"v": 1	"t": 2049676	"P": 1799.0	"F": 5709}
{"v": 1	"t": 2049697	"P": 1806.25	"F": 5774}
{"v": 1	"t": 2049717	"P": 1813.75	"F": 5745}
{"v": 1	"t": 2049737	"P": 1813.75	"F": 5722}
{"v": 1	"t": 2049757	"P": 1825.5	"F": 5810}
{"v": 1	"t": 2049778	"P": 1839.75	"F": 5655}
{"v": 1	"t": 2049798	"P": 1833.0	"F": 5727}
{"v": 1	"t": 2049818	"P": 1859.75	"F": 5561}
{"v": 1	"t": 2049839	"P": 1861.5	"F": 5641}
{"v": 1	"t": 2049859	"P": 1870.0	"F": 5601}
{"v": 1	"t": 2049879	"P": 1880.25	"F": 5433}
{"v": 1	"t": 2049900	"P": 1890.0	"F": 5418}
{"v": 1	"t": 2049920	"P": 1898.5	"F": 5354}
{"v": 1	"t": 2049940	"P": 1894.5	"F": 5503}
{"v": 1	"t": 2049961	"P": 1909.5	"F": 5628}
{"v": 1	"t": 2049981	"P": 1918.75	"F": 5802}
{"v": 1	"t": 2050001	"P": 1908.75	"F": 5493}
{"v": 1	"t": 2050021	"P": 1931.75	"F": 5733}
{"v": 1	"t": 2050042	"P": 1922.5	"F": 5828}
{"v": 1	"t": 2050062	"P": 1933.25	"F": 5854}
{"v": 1	"t": 2050083	"P": 1931.25	"F": 5685}
{"v": 1	"t": 2050103	"P": 1937.0	"F": 5572}
{"v": 1	"t": 2050123	"P": 1947.5	"F": 5599}
{"v": 1	"t": 2050144	"P": 1943.0	"F": 5506}
{"v": 1	"t": 2050164	"P": 1947.0	"F": 5706}
{"v": 1	"t": 2050184	"P": 1939.75	"F": 5638}
{"v": 1	"t": 2050205	"P": 1961.5	"F": 5839}
{"v": 1	"t": 2050225	"P": 1957.0	"F": 5653}
{"v": 1	"t": 2050245	"P": 1951.25	"F": 5655	"C": 44.665	"D": 3144	"sn": 54091779688249	"file": "/data/device_log/data0000.out"}
{"v": 1	"t": 2050266	"P": 1948.0	"F": 5749}
{"v": 1	"t": 2050286	"P": 1956.25	"F": 5521}
{"v": 1	"t": 2050306	"P": 1957.0	"F": 5871}
{"v": 1	"t": 2050327	"P": 1951.25	"F": 5653}
{"v": 1	"t": 2050347	"P": 1954.0	"F": 5714}
{"v": 1	"t": 2050367	"P": 1959.0	"F": 5484}
{"v": 1	"t": 2050387	"P": 1943.75	"F": 5888}
{"v": 1	"t": 2050408	"P": 1957.5	"F": 5457}
{"v": 1	"t": 2050428	"P": 1953.75	"F": 5794}
{"v": 1	"t": 2050448	"P": 1958.25	"F": 5643}
{"v": 1	"t": 2050469	"P": 1959.5	"F": 5693}
{"v": 1	"t": 2050489	"P": 1960.75	"F": 5705}
{"v": 1	"t": 2050509	"P": 1954.5	"F": 5595}
{"v": 1	"t": 2050530	"P": 1967.0	"F": 5585}
{"v": 1	"t": 2050550	"P": 1962.5	"F": 5927}
{"v": 1	"t": 2050570	"P": 1963.75	"F": 5890}
{"v": 1	"t": 2050591	"P": 1955.25	"F": 5806}
{"v": 1	"t": 2050611	"P": 1969.5	"F": 5653}
{"v": 1	"t": 2050632	"P": 1955.25	"F": 5572}
{"v": 1	"t": 2050652	"P": 1953.25	"F": 5563}
{"v": 1	"t": 2050672	"P": 1962.25	"F": 5739}
{"v": 1	"t": 2050692	"P": 1958.5	"F": 5400}
{"v": 1	"t": 2050713	"P": 1957.25	"F": 5837}
{"v": 1	"t": 2050733	"P": 1951.5	"F": 5821}
{"v": 1	"t": 2050753	"P": 1962.25	"F": 5700}
{"v": 1	"t": 2050774	"P": 1957.75	"F": 5677}
{"v": 1	"t": 2050794	"P": 1953.25	"F": 5916}
{"v": 1	"t": 2050814	"P": 1951.25	"F": 5683}
{"v": 1	"t": 2050835	"P": 1958.0	"F": 5560}
{"v": 1	"t": 2050855	"P": 1953.5	"F": 5782}
{"v": 1	"t": 2050875	"P": 1953.0	"F": 5487}
{"v": 1	"t": 2050896	"P": 1941.25	"F": 5941}
{"v": 1	"t": 2050916	"P": 1947.5	"F": 5713}
{"v": 1	"t": 2050936	"P": 1954.0	"F": 5735}
{"v": 1	"t": 2050956	"P": 1943.0	"F": 5767}
{"v": 1	"t": 2050977	"P": 1940.25	"F": 5558}
{"v": 1	"t": 2050997	"P": 1934.75	"F": 5414}
{"v": 1	"t": 2051017	"P": 1945.5	"F": 5906}
{"v": 1	"t": 2051038	"P": 1930.75	"F": 5607}
{"v": 1	"t": 2051058	"P": 1924.75	"F": 5749}
{"v": 1	"t": 2051078	"P": 1917.75	"F": 5593}
{"v": 1	"t": 2051099	"P": 1917.5	"F": 5479}
{"v": 1	"t": 2051119	"P": 1904.75	"F": 5707}
{"v": 1	"t": 2051139	"P": 1894.5	"F": 5726}
{"v": 1	"t": 2051160	"P": 1887.75	"F": 5937}
{"v": 1	"t": 2051180	"P": 1865.25	"F": 5683}
{"v": 1	"t": 2051201	"P": 1871.5	"F": 5879}
{"v": 1	"t": 2051221	"P": 1861.0	"F": 5787}
{"v": 1	"t": 2051242	"P": 1847.5	"F": 5799}
{"v": 1	"t": 2051262	"P": 1845.25	"F": 5777	"C": 44.71	"D": 3144	"sn": 54091779688249	"file": "/data/device_log/data0000.out"}
{"v": 1	"t": 2051283	"P": 1837.75	"F": 5782}
{"v": 1	"t": 2051303	"P": 1831.0	"F": 5819}
{"v": 1	"t": 2051323	"P": 1826.25	"F": 5862}
{"v": 1	"t": 2051344	"P": 1821.5	"F": 5623}
{"v": 1	"t": 2051364	"P": 1814.25	"F": 5803}
{"v": 1	"t": 2051384	"P": 1808.5	"F": 5388}
{"v": 1	"t": 2051405	"P": 1814.5	"F": 5642}
{"v": 1	"t": 2051425	"P": 1806.0	"F": 5588}
{"v": 1	"t": 2051445	"P": 1790.25	"F": 5794}
{"v": 1	"t": 2051466	"P": 1804.75	"F": 5771}
{"v": 1	"t": 2051486	"P": 1785.25	"F": 5907}
{"v": 1	"t": 2051506	"P": 1791.75	"F": 5800}
{"v": 1	"t": 2051527	"P": 1782.25	"F": 5655}
{"v": 1	"t": 2051547	"P": 1800.0	"F": 5905}
{"v": 1	"t": 2051567	"P": 1784.75	"F": 5664}
{"v": 1	"t": 2051587	"P": 1785.0	"F": 5581}
{"v": 1	"t": 2051608	"P": 1782.25	"F": 5817}
{"v": 1	"t": 2051628	"P": 1786.25	"F": 5446}
{"v": 1	"t": 2051648	"P": 1790.0	"F": 5952}
{"v": 1	"t": 2051669	"P": 1791.5	"F": 5681}
{"v": 1	"t": 2051689	"P": 1783.5	"F": 5470}
{"v": 1	"t": 2051709	"P": 1787.75	"F": 5778}
{"v": 1	"t": 2051730	"P": 1787.75	"F": 5683}
{"v": 1	"t": 2051750	"P": 1782.5	"F": 5568}
{"v": 1	"t": 2051770	"P": 1788.5	"F": 5527}
{"v": 1	"t": 2051791	"P": 1786.0	"F": 5532}
{"v": 1	"t": 2051811	"P": 1808.75	"F": 5515}
{"v": 1	"t": 2051832	"P": 1801.0	"F": 5670}
{"v": 1	"t": 2051852	"P": 1791.75	"F": 5707}
{"v": 1	"t": 2051872	"P": 1815.0	"F": 5755}
{"v": 1	"t": 2051893	"P": 1811.25	"F": 5843}
{"v": 1	"t": 2051913	"P": 1814.0	"F": 5663}
{"v": 1	"t": 2051934	"P": 1829.75	"F": 5650}
{"v": 1	"t": 2051954	"P": 1832.5	"F": 5863}
{"v": 1	"t": 2051974	"P": 1837.0	"F": 5466}
{"v": 1	"t": 2051995	"P": 1848.0	"F": 5679}
{"v": 1	"t": 2052015	"P": 1855.75	"F": 5568}
{"v": 1	"t": 2052035	"P": 1855.75	"F": 5818}
{"v": 1	"t": 2052056	"P": 1863.75	"F": 5450}
{"v": 1	"t": 2052076	"P": 1879.25	"F": 5421}
{"v": 1	"t": 2052097	"P": 1886.0	"F": 5686}
{"v": 1	"t": 2052117	"P": 1883.75	"F": 5600}
{"v": 1	"t": 2052137	"P": 1898.0	"F": 5618}
{"v": 1	"t": 2052158	"P": 1902.75	"F": 5600}
{"v": 1	"t": 2052178	"P": 1908.5	"F": 5836}
{"v": 1	"t": 2052198	"P": 1911.0	"F": 5659}
{"v": 1	"t": 2052219	"P": 1918.5	"F": 5932}
{"v": 1	"t": 2052239	"P": 1925.0	"F": 5598}
{"v": 1	"t": 2052259	"P": 1933.75	"F": 5765}
{"v": 1	"t": 2052280	"P": 1933.0	"F": 5703	"C": 44.685	"D": 3144	"sn": 54091779688249	"file": "/data/device_log/data0000.out"}
{"v": 1	"t": 2052300	"P": 1937.75	"F": 5720}
{"v": 1	"t": 2052321	"P": 1943.75	"F": 5791}
{"v": 1	"t": 2052341	"P": 1944.0	"F": 5867}
{"v": 1	"t": 2052361	"P": 1949.5	"F": 5503}
{"v": 1	"t": 2052382	"P": 1940.25	"F": 5599}
{"v": 1	"t": 2052402	"P": 1946.0	"F": 5778}
{"v": 1	"t": 2052423	"P": 1951.5	"F": 5773}
{"v": 1	"t": 2052443	"P": 1953.5	"F": 5743}
{"v": 1	"t": 2052463	"P": 1955.0	"F": 5757}
{"v": 1	"t": 2052484	"P": 1956.25	"F": 5645}
{"v": 1	"t": 2052504	"P": 1962.0	"F": 5615}
{"v": 1	"t": 2052524	"P": 1963.25	"F": 5993}
{"v": 1	"t": 2052545	"P": 1961.25	"F": 5372}
{"v": 1	"t": 2052565	"P": 1961.0	"F": 5620}
{"v": 1	"t": 2052586	"P": 1965.0	"F": 5465}
{"v": 1	"t": 2052606	"P": 1973.25	"F": 5729}
{"v": 1	"t": 2052626	"P": 1964.25	"F": 5632}
{"v": 1	"t": 2052647	"P": 1961.5	"F": 5535}
{"v": 1	"t": 2052667	"P": 1968.0	"F": 5744}
{"v": 1	"t": 2052687	"P": 1972.25	"F": 5674}
{"v": 1	"t": 2052708	"P": 1965.5	"F": 5911}
{"v": 1	"t": 2052728	"P": 1955.5	"F": 5673}
{"v": 1	"t": 2052749	"P": 1972.0	"F": 5819}
{"v": 1	"t": 2052769	"P": 1957.0	"F": 5920}
{"v": 1	"t": 2052789	"P": 1967.75	"F": 5674}
{"v": 1	"t": 2052810	"P": 1967.75	"F": 5785}
{"v": 1	"t": 2052830	"P": 1970.25	"F": 5792}
{"v": 1	"t": 2052850	"P": 1963.5	"F": 5859}
{"v": 1	"t": 2052871	"P": 1966.25	"F": 5616}
{"v": 1	"t": 2052891	"P": 1962.75	"F": 5631}
{"v": 1	"t": 2052911	"P": 1958.5	"F": 5709}
{"v": 1	"t": 2052932	"P": 1961.25	"F": 5462}
{"v": 1	"t": 2052952	"P": 1968.0	"F": 5476}
{"v": 1	"t": 2052973	"P": 1963.0	"F": 5736}
{"v": 1	"t": 2052993	"P": 1952.5	"F": 5725}
{"v": 1	"t": 2053013	"P": 1968.0	"F": 5690}
{"v": 1	"t": 2053034	"P": 1960.0	"F": 5517}
{"v": 1	"t": 2053054	"P": 1957.0	"F": 5392}
{"v": 1	"t": 2053075	"P": 1956.0	"F": 5711}
{"v": 1	"t": 2053095	"P": 1959.5	"F": 5666}
{"v": 1	"t": 2053115	"P": 1955.5	"F": 5578}
{"v": 1	"t": 2053136	"P": 1955.0	"F": 5641}
{"v": 1	"t": 2053156	"P": 1959.25	"F": 5721}
{"v": 1	"t": 2053176	"P": 1943.0	"F": 5844}
{"v": 1	"t": 2053197	"P": 1948.75	"F": 5886}
{"v": 1	"t": 2053217	"P": 1946.5	"F": 5587}
{"v": 1	"t": 2053238	"P": 1942.75	"F": 5701}
{"v": 1	"t": 2053258	"P": 1927.75	"F": 5662}
{"v": 1	"t": 2053278	"P": 1938.25	"F": 5731}
{"v": 1	"t": 2053299	"P": 1932.75	"F": 5681	"C": 44.665	"D": 3144	"sn": 54091779688249	"file": "/data/device_log/data0000.out"}
{"v": 1	"t": 2053319	"P": 1926.0	"F": 5560}
{"v": 1	"t": 2053339	"P": 1920.25	"F": 5721}
{"v": 1	"t": 2053360	"P": 1912.75	"F": 5809}
{"v": 1	"t": 2053380	"P": 1912.25	"F": 5801}
{"v": 1	"t": 2053401	"P": 1902.0	"F": 5875}
{"v": 1	"t": 2053421	"P": 1888.75	"F": 5529}
{"v": 1	"t": 2053441	"P": 1888.25	"F": 5984}
{"v": 1	"t": 2053462	"P": 1868.5	"F": 5408}
{"v": 1	"t": 2053482	"P": 1861.75	"F": 5702}
{"v": 1	"t": 2053502	"P": 1861.25	"F": 5878}
{"v": 1	"t": 2053523	"P": 1847.5	"F": 5636}
{"v": 1	"t": 2053543	"P": 1837.25	"F": 5323}
{"v": 1	"t": 2053564	"P": 1824.75	"F": 5859}
{"v": 1	"t": 2053584	"P": 1828.25	"F": 5865}
{"v": 1	"t": 2053604	"P": 1817.5	"F": 5793}
{"v": 1	"t": 2053625	"P": 1807.5	"F": 5830}
{"v": 1	"t": 2053645	"P": 1798.75	"F": 5669}
{"v": 1	"t": 2053665	"P": 1800.5	"F": 5650}
{"v": 1	"t": 2053686	"P": 1795.25	"F": 5972}
{"v": 1	"t": 2053706	"P": 1793.0	"F": 5605}
{"v": 1	"t": 2053727	"P": 1789.0	"F": 5930}
{"v": 1	"t": 2053747	"P": 1793.0	"F": 5612}
{"v": 1	"t": 2053767	"P": 1784.5	"F": 5695}
{"v": 1	"t": 2053788	"P": 1782.25	"F": 5772}
{"v": 1	"t": 2053808	"P": 1777.0	"F": 5626}
{"v": 1	"t": 2053828	"P": 1792.5	"F": 5791}
{"v": 1	"t": 2053849	"P": 1789.5	"F": 5742}
{"v": 1	"t": 2053869	"P": 1786.75	"F": 5779}
{"v": 1	"t": 2053890	"P": 1778.5	"F": 5637}
{"v": 1	"t": 2053910	"P": 1788.25	"F": 5943}
{"v": 1	"t": 2053930	"P": 1789.75	"F": 5747}
{"v": 1	"t": 2053951	"P": 1784.0	"F": 5696}
{"v": 1	"t": 2053971	"P": 1784.75	"F": 5801}
{"v": 1	"t": 2053991	"P": 1794.5	"F": 5458}
{"v": 1	"t": 2054012	"P": 1791.25	"F": 5624}
{"v": 1	"t": 2054032	"P": 1800.75	"F": 5699}
{"v": 1	"t": 2054053	"P": 1788.0	"F": 5550}
{"v": 1	"t": 2054073	"P": 1788.0	"F": 5761}
{"v": 1	"t": 2054093	"P": 1795.25	"F": 5633}
{"v": 1	"t": 2054114	"P": 1800.25	"F": 5447}
{"v": 1	"t": 2054134	"P": 1797.5	"F": 5553}
{"v": 1	"t": 2054154	"P": 1809.5	"F": 5771}
{"v": 1	"t": 2054175	"P": 1823.0	"F": 5784}
{"v": 1	"t": 2054195	"P": 1826.0	"F": 5589}
{"v": 1	"t": 2054215	"P": 1833.25	"F": 5654}
{"v": 1	"t": 2054236	"P": 1838.75	"F": 5778}
{"v": 1	"t": 2054256	"P": 1844.5	"F": 5516}
{"v": 1	"t": 2054277	"P": 1847.0	"F": 5608}
{"v": 1	"t": 2054297	"P": 1867.75	"F": 5664}
{"v": 1	"t": 2054318	"P": 1863.25	"F": 5623	"C": 44.68	"D": 3144	"sn": 54091779688249	"file": "/data/device_log/data0000.out"}
{"v": 1	"t": 2054338	"P": 1870.75	"F": 5525}
{"v": 1	"t": 2054359	"P": 1871.25	"F": 5470}
{"v": 1	"t": 2054379	"P": 1880.25	"F": 5633}
{"v": 1	"t": 2054399	"P": 1883.75	"F": 5607}
{"v": 1	"t": 2054420	"P": 1893.0	"F": 5748}
{"v": 1	"t": 2054440	"P": 1900.5	"F": 5462}
{"v": 1	"t": 2054460	"P": 1906.5	"F": 5576}
{"v": 1	"t": 2054481	"P": 1910.0	"F": 5611}
{"v": 1	"t": 2054501	"P": 1920.5	"F": 5657}
{"v": 1	"t": 2054522	"P": 1916.75	"F": 5664}
{"v": 1	"t": 2054542	"P": 1928.25	"F": 5575}
{"v": 1	"t": 2054562	"P": 1927.75	"F": 5697}
{"v": 1	"t": 2054583	"P": 1935.25	"F": 5586}
{"v": 1	"t": 2054603	"P": 1941.25	"F": 5798}
{"v": 1	"t": 2054623	"P": 1942.75	"F": 5809}
{"v": 1	"t": 2054644	"P": 1951.5	"F": 5640}
{"v": 1	"t": 2054664	"P": 1947.25	"F": 5884}
{"v": 1	"t": 2054684	"P": 1951.75	"F": 5484}
{"v": 1	"t": 2054705	"P": 1959.25	"F": 5833}
{"v": 1	"t": 2054725	"P": 1958.5	"F": 5761}
{"v": 1	"t": 2054745	"P": 1961.25	"F": 5530}
{"v": 1	"t": 2054766	"P": 1966.25	"F": 5863}
{"v": 1	"t": 2054786	"P": 1967.75	"F": 5756}
{"v": 1	"t": 2054807	"P": 1971.25	"F": 5886}
{"v": 1	"t": 2054827	"P": 1965.75	"F": 5598}
{"v": 1	"t": 2054847	"P": 1973.0	"F": 5706}
{"v": 1	"t": 2054868	"P": 1976.0	"F": 5742}
{"v": 1	"t": 2054888	"P": 1971.75	"F": 5746}
{"v": 1	"t": 2054909	"P": 1978.5	"F": 5596}
{"v": 1	"t": 2054929	"P": 1972.25	"F": 5875}
{"v": 1	"t": 2054949	"P": 1979.0	"F": 5833}
{"v": 1	"t": 2054970	"P": 1984.75	"F": 6042}
{"v": 1	"t": 2054990	"P": 1969.75	"F": 5724}
{"v": 1	"t": 2055010	"P": 1969.0	"F": 5507}
{"v": 1	"t": 2055031	"P": 1977.75	"F": 5733}
{"v": 1	"t": 2055051	"P": 1971.5	"F": 5640}
{"v": 1	"t": 2055072	"P": 1969.25	"F": 5847}
{"v": 1	"t": 2055092	"P": 1972.25	"F": 5699}
{"v": 1	"t": 2055112	"P": 1970.25	"F": 5677}
{"v": 1	"t": 2055133	"P": 1981.5	"F": 5534}
{"v": 1	"t": 2055153	"P": 1969.5	"F": 5730}
{"v": 1	"t": 2055173	"P": 1963.5	"F": 5747}
{"v": 1	"t": 2055194	"P": 1974.75	"F": 5761}
{"v": 1	"t": 2055214	"P": 1975.5	"F": 5355}
{"v": 1	"t": 2055234	"P": 1959.0	"F": 5438}
{"v": 1	"t": 2055255	"P": 1981.0	"F": 5907}
{"v": 1	"t": 2055275	"P": 1968.25	"F": 5663}
{"v": 1	"t": 2055296	"P": 1957.0	"F": 5849}
{"v": 1	"t": 2055316	"P": 1959.0	"F": 5677}
{"v": 1	"t": 2055336	"P": 1962.5	"F": 5759	"C": 44.67	"D": 3144	"sn": 54091779688249	"file": "/data/device_log/data0000.out"}
{"v": 1	"t": 2055357	"P": 1960.5	"F": 5859}
{"v": 1	"t": 2055377	"P": 1962.25	"F": 5612}
{"v": 1	"t": 2055397	"P": 1960.25	"F": 5749}
{"v": 1	"t": 2055418	"P": 1957.75	"F": 5583}
{"v": 1	"t": 2055438	"P": 1952.75	"F": 5488}
{"v": 1	"t": 2055458	"P": 1957.25	"F": 5647}
{"v": 1	"t": 2055479	"P": 1948.75	"F": 5881}
{"v": 1	"t": 2055499	"P": 1936.5	"F": 5564}
{"v": 1	"t": 2055520	"P": 1937.0	"F": 5648}
{"v": 1	"t": 2055540	"P": 1935.25	"F": 5525}
{"v": 1	"t": 2055560	"P": 1927.0	"F": 5754}
{"v": 1	"t": 2055581	"P": 1910.25	"F": 5599}
{"v": 1	"t": 2055601	"P": 1904.75	"F": 5867}
{"v": 1	"t": 2055622	"P": 1887.25	"F": 5897}
{"v": 1	"t": 2055642	"P": 1889.5	"F": 5774}
{"v": 1	"t": 2055662	"P": 1877.25	"F": 5518}
{"v": 1	"t": 2055683	"P": 1874.25	"F": 5847}
{"v": 1	"t": 2055703	"P": 1861.0	"F": 5696}
{"v": 1	"t": 2055723	"P": 1859.5	"F": 5493}
{"v": 1	"t": 2055744	"P": 1853.0	"F": 5747}
{"v": 1	"t": 2055764	"P": 1836.75	"F": 5788}
{"v": 1	"t": 2055784	"P": 1831.25	"F": 5815}
{"v": 1	"t": 2055805	"P": 1829.5	"F": 5566}
{"v": 1	"t": 2055825	"P": 1820.0	"F": 5879}
{"v": 1	"t": 2055846	"P": 1808.75	"F": 5778}
{"v": 1	"t": 2055866	"P": 1816.75	"F": 5661}
{"v": 1	"t": 2055886	"P": 1801.75	"F": 5667}
{"v": 1	"t": 2055907	"P": 1791.5	"F": 5733}
{"v": 1	"t": 2055927	"P": 1792.0	"F": 5669}
{"v": 1	"t": 2055947	"P": 1791.75	"F": 5794}
{"v": 1	"t": 2055968	"P": 1788.5	"F": 5436}
{"v": 1	"t": 2055988	"P": 1784.25	"F": 5555}
{"v": 1	"t": 2056008	"P": 1791.0	"F": 5788}
{"v": 1	"t": 2056029	"P": 1778.75	"F": 5571}
{"v": 1	"t": 2056049	"P": 1786.0	"F": 5647}
{"v": 1	"t": 2056070	"P": 1790.75	"F": 5716}
{"v": 1	"t": 2056090	"P": 1779.0	"F": 5889}
{"v": 1	"t": 2056110	"P": 1785.75	"F": 5852}
{"v": 1	"t": 2056131	"P": 1778.75	"F": 5555}
{"v": 1	"t": 2056151	"P": 1784.5	"F": 5608}
{"v": 1	"t": 2056172	"P": 1783.75	"F": 5594}
{"v": 1	"t": 2056192	"P": 1783.75	"F": 5415}
{"v": 1	"t": 2056212	"P": 1788.75	"F": 5803}
{"v": 1	"t": 2056233	"P": 1786.0	"F": 5644}
{"v": 1	"t": 2056253	"P": 1784.75	"F": 5675}
{"v": 1	"t": 2056273	"P": 1792.5	"F": 5644}
{"v": 1	"t": 2056294	"P": 1785.75	"F": 5826}
{"v": 1	"t": 2056314	"P": 1797.25	"F": 5640}
{"v": 1	"t": 2056335	"P": 1799.5	"F": 5875}
{"v": 1	"t": 2056355	"P": 1810.5	"F": 5709	"C": 44.67	"D": 3144	"sn": 54091779688249	"file": "/data/device_log/data0000.out"}
{"v": 1	"t": 2056375	"P": 1802.5	"F": 5836}
{"v": 1	"t": 2056396	"P": 1821.5	"F": 5574}
{"v": 1	"t": 2056416	"P": 1828.75	"F": 5582}
{"v": 1	"t": 2056436	"P": 1838.0	"F": 5617}
{"v": 1	"t": 2056457	"P": 1839.5	"F": 5577}
{"v": 1	"t": 2056477	"P": 1863.0	"F": 5429}
{"v": 1	"t": 2056497	"P": 1868.5	"F": 5668}
{"v": 1	"t": 2056518	"P": 1867.75	"F": 5645}
{"v": 1	"t": 2056538	"P": 1873.5	"F": 5806}
{"v": 1	"t": 2056559	"P": 1884.75	"F": 5705}
{"v": 1	"t": 2056579	"P": 1890.5	"F": 5644}
{"v": 1	"t": 2056599	"P": 1890.5	"F": 5646}
{"v": 1	"t": 2056620	"P": 1899.5	"F": 5569}
{"v": 1	"t": 2056640	"P": 1902.0	"F": 5773}
{"v": 1	"t": 2056660	"P": 1902.75	"F": 5559}
{"v": 1	"t": 2056681	"P": 1914.5	"F": 5637}
{"v": 1	"t": 2056701	"P": 1920.0	"F": 5800}
{"v": 1	"t": 2056722	"P": 1916.75	"F": 5823}
{"v": 1	"t": 2056742	"P": 1926.5	"F": 5659}
{"v": 1	"t": 2056762	"P": 1917.75	"F": 5612}
{"v": 1	"t": 2056783	"P": 1926.25	"F": 5791}
{"v": 1	"t": 2056803	"P": 1933.75	"F": 5779}
{"v": 1	"t": 2056824	"P": 1943.25	"F": 5624}
{"v": 1	"t": 2056844	"P": 1938.0	"F": 5525}
{"v": 1	"t": 2056864	"P": 1935.0	"F": 5713}
{"v": 1	"t": 2056885	"P": 1949.0	"F": 5726}
{"v": 1	"t": 2056905	"P": 1946.5	"F": 5561}
{"v": 1	"t": 2056925	"P": 1952.75	"F": 5804}
{"v": 1	"t": 2056946	"P": 1944.0	"F": 5578}
{"v": 1	"t": 2056966	"P": 1959.25	"F": 5776}
{"v": 1	"t": 2056987	"P": 1954.0	"F": 5643}
{"v": 1	"t": 2057007	"P": 1946.75	"F": 5661}
{"v": 1	"t": 2057027	"P": 1955.25	"F": 5810}
{"v": 1	"t": 2057048	"P": 1950.5	"F": 5726}
{"v": 1	"t": 2057068	"P": 1950.25	"F": 5772}
{"v": 1	"t": 2057088	"P": 1958.0	"F": 5822}
{"v": 1	"t": 2057109	"P": 1951.5	"F": 5801}
{"v": 1	"t": 2057129	"P": 1957.75	"F": 5594}
{"v": 1	"t": 2057150	"P": 1956.5	"F": 5611}
{"v": 1	"t": 2057170	"P": 1965.0	"F": 5608}
{"v": 1	"t": 2057190	"P": 1962.25	"F": 5584}
{"v": 1	"t": 2057211	"P": 1965.25	"F": 5748}
{"v": 1	"t": 2057231	"P": 1967.25	"F": 5950}
{"v": 1	"t": 2057251	"P": 1960.5	"F": 5915}
{"v": 1	"t": 2057272	"P": 1959.75	"F": 5572}
{"v": 1	"t": 2057292	"P": 1972.75	"F": 5673}
{"v": 1	"t": 2057313	"P": 1965.5	"F": 5844}
{"v": 1	"t": 2057333	"P": 1964.25	"F": 5849}
{"v": 1	"t": 2057353	"P": 1970.75	"F": 5934}
{"v": 1	"t": 2057374	"P": 1961.25	"F": 5636	"C": 44.645	"D": 3144	"sn": 54091779688249	"file": "/data/device_log/data0000.out"}
{"v": 1	"t": 2057395	"P": 1965.0	"F": 5644}
{"v": 1	"t": 2057415	"P": 1957.5	"F": 5745}
{"v": 1	"t": 2057435	"P": 1962.0	"F": 5678}
{"v": 1	"t": 2057456	"P": 1956.5	"F": 5793}
{"v": 1	"t": 2057476	"P": 1963.25	"F": 5552}
{"v": 1	"t": 2057496	"P": 1962.5	"F": 5768}
{"v": 1	"t": 2057517	"P": 1949.75	"F": 5719}
{"v": 1	"t": 2057537	"P": 1954.75	"F": 5524}
{"v": 1	"t": 2057557	"P": 1953.25	"F": 5639}
{"v": 1	"t": 2057578	"P": 1953.75	"F": 5716}
{"v": 1	"t": 2057598	"P": 1952.0	"F": 5684}
{"v": 1	"t": 2057619	"P": 1950.0	"F": 5978}
{"v": 1	"t": 2057639	"P": 1953.25	"F": 5712}
{"v": 1	"t": 2057659	"P": 1940.0	"F": 5588}
{"v": 1	"t": 2057680	"P": 1938.75	"F": 5415}
{"v": 1	"t": 2057700	"P": 1940.25	"F": 5852}
{"v": 1	"t": 2057720	"P": 1932.75	"F": 5851}
{"v": 1	"t": 2057741	"P": 1918.0	"F": 5663}
{"v": 1	"t": 2057761	"P": 1925.5	"F": 5770}
{"v": 1	"t": 2057782	"P": 1903.75	"F": 6010}
{"v": 1	"t": 2057802	"P": 1893.25	"F": 5791}
{"v": 1	"t": 2057822	"P": 1889.25	"F": 5702}
{"v": 1	"t": 2057843	"P": 1869.75	"F": 5914}
{"v": 1	"t": 2057863	"P": 1862.5	"F": 5798}
{"v": 1	"t": 2057883	"P": 1851.5	"F": 5949}
{"v": 1	"t": 2057904	"P": 1849.5	"F": 5723}
{"v": 1	"t": 2057924	"P": 1828.25	"F": 5710}
{"v": 1	"t": 2057945	"P": 1834.25	"F": 5895}
{"v": 1	"t": 2057965	"P": 1829.25	"F": 5623}
{"v": 1	"t": 2057985	"P": 1819.75	"F": 5741}
{"v": 1	"t": 2058006	"P": 1816.5	"F": 5819}
{"v": 1	"t": 2058026	"P": 1825.25	"F": 5746}
{"v": 1	"t": 2058047	"P": 1813.0	"F": 5975}
{"v": 1	"t": 2058067	"P": 1804.75	"F": 5728}
{"v": 1	"t": 2058087	"P": 1794.5	"F": 6139}
{"v": 1	"t": 2058108	"P": 1804.25	"F": 6021}
{"v": 1	"t": 2058128	"P": 1788.75	"F": 5831}
{"v": 1	"t": 2058148	"P": 1793.25	"F": 5746}
{"v": 1	"t": 2058169	"P": 1787.25	"F": 5638}
{"v": 1	"t": 2058189	"P": 1790.25	"F": 5656}
{"v": 1	"t": 2058209	"P": 1794.5	"F": 5504}
{"v": 1	"t": 2058229	"P": 1783.5	"F": 5685}
{"v": 1	"t": 2058250	"P": 1791.75	"F": 5609}
{"v": 1	"t": 2058270	"P": 1788.25	"F": 5650}
{"v": 1	"t": 2058290	"P": 1786.75	"F": 5790}
{"v": 1	"t": 2058310	"P": 1783.5	"F": 5760}
{"v": 1	"t": 2058331	"P": 1788.25	"F": 5765}
{"v": 1	"t": 2058351	"P": 1793.75	"F": 5726}
{"v": 1	"t": 2058371	"P": 1792.25	"F": 5785}
{"v": 1	"t": 2058392	"P": 1797.5	"F": 5716	"C": 44.67	"D": 3144	"sn": 54091779688249	"file": "/data/device_log/data0000.out"}
{"v": 1	"t": 2058412	"P": 1786.5	"F": 5764}
{"v": 1	"t": 2058432	"P": 1790.75	"F": 5736}
{"v": 1	"t": 2058452	"P": 1803.75	"F": 5703}
{"v": 1	"t": 2058473	"P": 1795.75	"F": 5826}
{"v": 1	"t": 2058493	"P": 1794.0	"F": 5700}
{"v": 1	"t": 2058513	"P": 1802.25	"F": 5656}
{"v": 1	"t": 2058533	"P": 1808.25	"F": 5728}
{"v": 1	"t": 2058554	"P": 1820.25	"F": 5633}
{"v": 1	"t": 2058574	"P": 1823.5	"F": 5598}
{"v": 1	"t": 2058594	"P": 1820.0	"F": 5766}
{"v": 1	"t": 2058615	"P": 1838.75	"F": 5672}
{"v": 1	"t": 2058635	"P": 1844.0	"F": 5762}
{"v": 1	"t": 2058655	"P": 1852.25	"F": 5618}
{"v": 1	"t": 2058675	"P": 1861.75	"F": 5577}
{"v": 1	"t": 2058696	"P": 1866.75	"F": 5742}
{"v": 1	"t": 2058716	"P": 1868.5	"F": 5615}
{"v": 1	"t": 2058736	"P": 1877.0	"F": 5637}
{"v": 1	"t": 2058757	"P": 1880.75	"F": 5763}
{"v": 1	"t": 2058777	"P": 1887.75	"F": 5742}
{"v": 1	"t": 2058797	"P": 1904.25	"F": 5477}
{"v": 1	"t": 2058817	"P": 1900.75	"F": 5732}
{"v": 1	"t": 2058838	"P": 1904.75	"F": 5632}
{"v": 1	"t": 2058858	"P": 1912.25	"F": 5571}
{"v": 1	"t": 2058878	"P": 1912.0	"F": 5701}
{"v": 1	"t": 2058899	"P": 1924.25	"F": 5460}
{"v": 1	"t": 2058919	"P": 1917.0	"F": 5882}
{"v": 1	"t": 2058939	"P": 1930.0	"F": 5326}
{"v": 1	"t": 2058959	"P": 1929.25	"F": 5601}
{"v": 1	"t": 2058980	"P": 1937.0	"F": 5795}
{"v": 1	"t": 2059000	"P": 1935.75	"F": 5770}
{"v": 1	"t": 2059020	"P": 1934.75	"F": 5531}
{"v": 1	"t": 2059040	"P": 1931.0	"F": 5737}
{"v": 1	"t": 2059061	"P": 1945.0	"F": 5637}
{"v": 1	"t": 2059081	"P": 1948.75	"F": 5810}
{"v": 1	"t": 2059101	"P": 1949.5	"F": 5976}
{"v": 1	"t": 2059122	"P": 1949.5	"F": 5673}
{"v": 1	"t": 2059142	"P": 1950.75	"F": 5672}
{"v": 1	"t": 2059162	"P": 1961.0	"F": 5845}
{"v": 1	"t": 2059182	"P": 1962.5	"F": 5636}
{"v": 1	"t": 2059203	"P": 1956.5	"F": 5845}
{"v": 1	"t": 2059223	"P": 1956.0	"F": 5583}
{"v": 1	"t": 2059243	"P": 1961.0	"F": 5614}
{"v": 1	"t": 2059264	"P": 1969.5	"F": 5639}
{"v": 1	"t": 2059284	"P": 1963.75	"F": 5676}
{"v": 1	"t": 2059304	"P": 1969.75	"F": 5681}
{"v": 1	"t": 2059324	"P": 1967.75	"F": 5692}
{"v": 1	"t": 2059345	"P": 1960.5	"F": 5565}
{"v": 1	"t": 2059365	"P": 1960.5	"F": 5794}
{"v": 1	"t": 2059385	"P": 1966.75	"F": 5747}
{"v": 1	"t": 2059406	"P": 1966.25	"F": 5569	"C": 44.67	"D": 3144	"sn": 54091779688249	"file": "/data/device_log/data0000.out"}
{"v": 1	"t": 2059426	"P": 1976.5	"F": 5809}
{"v": 1	"t": 2059446	"P": 1969.75	"F": 5537}
{"v": 1	"t": 2059466	"P": 1965.75	"F": 5728}
{"v": 1	"t": 2059487	"P": 1974.0	"F": 5831}
{"v": 1	"t": 2059507	"P": 1973.0	"F": 5691}
{"v": 1	"t": 2059527	"P": 1971.75	"F": 5737}
{"v": 1	"t": 2059547	"P": 1973.25	"F": 5615}
{"v": 1	"t": 2059568	"P": 1968.75	"F": 5758}
{"v": 1	"t": 2059588	"P": 1974.5	"F": 5788}
{"v": 1	"t": 2059609	"P": 1967.5	"F": 5820}
{"v": 1	"t": 2059629	"P": 1968.25	"F": 5721}
{"v": 1	"t": 2059649	"P": 1965.5	"F": 5841}
{"v": 1	"t": 2059670	"P": 1962.75	"F": 5697}
{"v": 1	"t": 2059690	"P": 1977.25	"F": 5756}
{"v": 1	"t": 2059710	"P": 1960.25	"F": 5981}
{"v": 1	"t": 2059731	"P": 1956.5	"F": 5636}
{"v": 1	"t": 2059751	"P": 1965.5	"F": 5833}
{"v": 1	"t": 2059771	"P": 1965.75	"F": 5638}
{"v": 1	"t": 2059792	"P": 1957.5	"F": 5723}
{"v": 1	"t": 2059812	"P": 1970.5	"F": 5887}
{"v": 1	"t": 2059833	"P": 1956.0	"F": 5707}
{"v": 1	"t": 2059853	"P": 1958.75	"F": 5883}
{"v": 1	"t": 2059873	"P": 1960.25	"F": 5771}
{"v": 1	"t": 2059894	"P": 1950.5	"F": 5637}
{"v": 1	"t": 2059914	"P": 1950.0	"F": 5709}
{"v": 1	"t": 2059935	"P": 1953.5	"F": 5795}
{"v": 1	"t": 2059955	"P": 1936.0	"F": 5763}
{"v": 1	"t": 2059975	"P": 1948.0	"F": 5947}
{"v": 1	"t": 2059996	"P": 1937.75	"F": 5672}
{"v": 1	"t": 2060016	"P": 1939.5	"F": 5888}
{"v": 1	"t": 2060036	"P": 1926.0	"F": 5688}
{"v": 1	"t": 2060057	"P": 1926.0	"F": 5608}
{"v": 1	"t": 2060077	"P": 1916.0	"F": 5793}
{"v": 1	"t": 2060097	"P": 1906.0	"F": 5599}
{"v": 1	"t": 2060118	"P": 1903.5	"F": 5788}
{"v": 1	"t": 2060138	"P": 1882.5	"F": 5768}
{"v": 1	"t": 2060159	"P": 1882.0	"F": 6046}
{"v": 1	"t": 2060179	"P": 1857.75	"F": 5813}
{"v": 1	"t": 2060199	"P": 1852.25	"F": 5800}
{"v": 1	"t": 2060220	"P": 1850.25	"F": 5685}
{"v": 1	"t": 2060240	"P": 1841.0	"F": 5879}
{"v": 1	"t": 2060260	"P": 1833.0	"F": 5821}
{"v": 1	"t": 2060281	"P": 1821.75	"F": 5738}
{"v": 1	"t": 2060301	"P": 1823.25	"F": 5706}
{"v": 1	"t": 2060321	"P": 1814.0	"F": 5641}
{"v": 1	"t": 2060342	"P": 1805.75	"F": 5712}
{"v": 1	"t": 2060362	"P": 1796.25	"F": 5760}
{"v": 1	"t": 2060382	"P": 1809.5	"F": 5805}
{"v": 1	"t": 2060403	"P": 1798.0	"F": 5694}
{"v": 1	"t": 2060423	"P": 1798.0	"F": 5735	"C": 44.65	"D": 3144	"sn": 54091779688249	"file": "/data/device_log/data0000.out"}
{"v": 1	"t": 2060444	"P": 1796.5	"F": 5691}
{"v": 1	"t": 2060464	"P": 1791.0	"F": 5872}
{"v": 1	"t": 2060484	"P": 1795.25	"F": 5827}
{"v": 1	"t": 2060505	"P": 1795.25	"F": 5827}
{"v": 1	"t": 2060525	"P": 1789.5	"F": 5626}
{"v": 1	"t": 2060546	"P": 1785.0	"F": 5653}
{"v": 1	"t": 2060566	"P": 1800.75	"F": 5821}
{"v": 1	"t": 2060586	"P": 1789.0	"F": 5670}
{"v": 1	"t": 2060607	"P": 1795.25	"F": 5747}
{"v": 1	"t": 2060627	"P": 1793.25	"F": 5370}
{"v": 1	"t": 2060648	"P": 1789.25	"F": 5809}
{"v": 1	"t": 2060668	"P": 1798.5	"F": 5718}
{"v": 1	"t": 2060688	"P": 1791.75	"F": 5788}
{"v": 1	"t": 2060709	"P": 1795.75	"F": 5792}
{"v": 1	"t": 2060729	"P": 1796.75	"F": 5972}
{"v": 1	"t": 2060750	"P": 1802.25	"F": 5802}
{"v": 1	"t": 2060770	"P": 1799.5	"F": 5889}
{"v": 1	"t": 2060791	"P": 1798.75	"F": 5793}
{"v": 1	"t": 2060811	"P": 1810.0	"F": 5265}
{"v": 1	"t": 2060831	"P": 1810.75	"F": 5600}
{"v": 1	"t": 2060852	"P": 1813.0	"F": 5471}
{"v": 1	"t": 2060872	"P": 1819.25	"F": 5608}
{"v": 1	"t": 2060892	"P": 1831.5	"F": 5499}
{"v": 1	"t": 2060913	"P": 1839.5	"F": 5648}
{"v": 1	"t": 2060933	"P": 1832.5	"F": 5885}
{"v": 1	"t": 2060954	"P": 1855.75	"F": 5693}
{"v": 1	"t": 2060974	"P": 1850.0	"F": 5562}
{"v": 1	"t": 2060994	"P": 1865.5	"F": 5708}
{"v": 1	"t": 2061015	"P": 1867.75	"F": 5643}
{"v": 1	"t": 2061035	"P": 1870.75	"F": 5631}
{"v": 1	"t": 2061056	"P": 1876.25	"F": 5447}
{"v": 1	"t": 2061076	"P": 1885.5	"F": 5401}
{"v": 1	"t": 2061096	"P": 1898.75	"F": 5399}
{"v": 1	"t": 2061117	"P": 1892.5	"F": 5726}
{"v": 1	"t": 2061137	"P": 1909.25	"F": 5684}
{"v": 1	"t": 2061157	"P": 1908.25	"F": 5690}
{"v": 1	"t": 2061178	"P": 1911.25	"F": 5351}
{"v": 1	"t": 2061198	"P": 1915.5	"F": 5570}
{"v": 1	"t": 2061219	"P": 1928.75	"F": 5294}
{"v": 1	"t": 2061239	"P": 1928.0	"F": 5842}
{"v": 1	"t": 2061259	"P": 1919.5	"F": 5708}
{"v": 1	"t": 2061280	"P": 1930.25	"F": 5651}
{"v": 1	"t": 2061300	"P": 1932.75	"F": 5592}
{"v": 1	"t": 2061320	"P": 1941.75	"F": 5777}
{"v": 1	"t": 2061341	"P": 1945.5	"F": 5708}
{"v": 1	"t": 2061361	"P": 1941.75	"F": 5660}
{"v": 1	"t": 2061382	"P": 1946.0	"F": 5755}
{"v": 1	"t": 2061402	"P": 1939.75	"F": 5774}
{"v": 1	"t": 2061422	"P": 1953.25	"F": 5640}
{"v": 1	"t": 2061443	"P": 1944.75	"F": 5619	"C": 44.64	"D": 3144	"sn": 54091779688249	"file": "/data/device_log/data0000.out"}
{"v": 1	"t": 2061463	"P": 1948.75	"F": 5788}
{"v": 1	"t": 2061483	"P": 1953.5	"F": 5715}
{"v": 1	"t": 2061504	"P": 1958.25	"F": 5765}
{"v": 1	"t": 2061524	"P": 1944.25	"F": 5565}
{"v": 1	"t": 2061544	"P": 1956.5	"F": 5663}
{"v": 1	"t": 2061565	"P": 1949.75	"F": 5765}
{"v": 1	"t": 2061585	"P": 1958.25	"F": 5756}
{"v": 1	"t": 2061606	"P": 1948.75	"F": 5716}
{"v": 1	"t": 2061626	"P": 1954.75	"F": 5737}
{"v": 1	"t": 2061646	"P": 1955.75	"F": 5876}
{"v": 1	"t": 2061667	"P": 1949.75	"F": 5650}
{"v": 1	"t": 2061687	"P": 1954.0	"F": 5873}
{"v": 1	"t": 2061707	"P": 1960.75	"F": 5810}
{"v": 1	"t": 2061728	"P": 1947.0	"F": 5483}
{"v": 1	"t": 2061748	"P": 1954.75	"F": 5433}
{"v": 1	"t": 2061769	"P": 1958.75	"F": 5454}
{"v": 1	"t": 2061789	"P": 1949.25	"F": 5501}
{"v": 1	"t": 2061809	"P": 1948.25	"F": 5620}
{"v": 1	"t": 2061830	"P": 1955.5	"F": 5378}
{"v": 1	"t": 2061850	"P": 1954.25	"F": 5557}
{"v": 1	"t": 2061870	"P": 1953.0	"F": 5489}
{"v": 1	"t": 2061891	"P": 1963.5	"F": 5257}
{"v": 1	"t": 2061911	"P": 1962.5	"F": 5829}
{"v": 1	"t": 2061931	"P": 1954.75	"F": 5769}
{"v": 1	"t": 2061952	"P": 1946.5	"F": 5612}
{"v": 1	"t": 2061972	"P": 1952.5	"F": 5874}
{"v": 1	"t": 2061993	"P": 1956.25	"F": 5598}
{"v": 1	"t": 2062013	"P": 1955.5	"F": 5762}
{"v": 1	"t": 2062033	"P": 1950.25	"F": 5874}
{"v": 1	"t": 2062054	"P": 1947.5	"F": 5762}
{"v": 1	"t": 2062074	"P": 1949.0	"F": 5577}
{"v": 1	"t": 2062094	"P": 1951.25	"F": 5739}
{"v": 1	"t": 2062115	"P": 1948.5	"F": 5479}
{"v": 1	"t": 2062135	"P": 1948.0	"F": 5515}
{"v": 1	"t": 2062155	"P": 1947.0	"F": 5801}
{"v": 1	"t": 2062176	"P": 1943.0	"F": 5761}
{"v": 1	"t": 2062196	"P": 1949.75	"F": 5927}
{"v": 1	"t": 2062217	"P": 1937.75	"F": 5644}
{"v": 1	"t": 2062237	"P": 1944.5	"F": 5586}
{"v": 1	"t": 2062257	"P": 1940.5	"F": 5647}
{"v": 1	"t": 2062278	"P": 1938.5	"F": 5420}
{"v": 1	"t": 2062298	"P": 1939.0	"F": 5753}
{"v": 1	"t": 2062319	"P": 1947.75	"F": 5738}
{"v": 1	"t": 2062339	"P": 1935.25	"F": 5487}
{"v": 1	"t": 2062359	"P": 1936.0	"F": 5761}
{"v": 1	"t": 2062380	"P": 1924.25	"F": 5855}
{"v": 1	"t": 2062400	"P": 1929.5	"F": 5554}
{"v": 1	"t": 2062420	"P": 1917.75	"F": 5723}
{"v": 1	"t": 2062441	"P": 1920.75	"F": 5772}
{"v": 1	"t": 2062461	"P": 1896.5	"F": 5781	"C": 44.65	"D": 3144	"sn": 54091779688249	"file": "/data/device_log/data0000.out"}
{"v": 1	"t": 2062481	"P": 1904.25	"F": 5936}
{"v": 1	"t": 2062502	"P": 1887.75	"F": 5804}
{"v": 1	"t": 2062522	"P": 1874.75	"F": 5803}
{"v": 1	"t": 2062542	"P": 1864.5	"F": 5685}
{"v": 1	"t": 2062563	"P": 1859.75	"F": 5862}
{"v": 1	"t": 2062583	"P": 1851.25	"F": 5835}
{"v": 1	"t": 2062604	"P": 1845.25	"F": 5579}
{"v": 1	"t": 2062624	"P": 1837.25	"F": 5738}
{"v": 1	"t": 2062644	"P": 1826.0	"F": 5672}
{"v": 1	"t": 2062665	"P": 1824.75	"F": 5810}
{"v": 1	"t": 2062685	"P": 1820.5	"F": 5807}
{"v": 1	"t": 2062705	"P": 1812.25	"F": 5838}
{"v": 1	"t": 2062726	"P": 1809.75	"F": 5824}
{"v": 1	"t": 2062746	"P": 1813.0	"F": 5703}
{"v": 1	"t": 2062766	"P": 1802.75	"F": 5742}
{"v": 1	"t": 2062787	"P": 1794.5	"F": 5900}
{"v": 1	"t": 2062807	"P": 1804.5	"F": 5543}
{"v": 1	"t": 2062828	"P": 1789.25	"F": 5391}
{"v": 1	"t": 2062848	"P": 1796.0	"F": 5866}
{"v": 1	"t": 2062868	"P": 1795.5	"F": 5691}
{"v": 1	"t": 2062889	"P": 1791.75	"F": 5814}
{"v": 1	"t": 2062909	"P": 1787.0	"F": 5667}
{"v": 1	"t": 2062930	"P": 1784.25	"F": 5636}
{"v": 1	"t": 2062950	"P": 1795.5	"F": 5786}
{"v": 1	"t": 2062970	"P": 1785.75	"F": 5657}
{"v": 1	"t": 2062991	"P": 1785.5	"F": 5850}
{"v": 1	"t": 2063011	"P": 1789.5	"F": 5746}
{"v": 1	"t": 2063031	"P": 1794.25	"F": 5929}
{"v": 1	"t": 2063052	"P": 1796.5	"F": 5553}
{"v": 1	"t": 2063072	"P": 1799.0	"F": 5542}
{"v": 1	"t": 2063092	"P": 1798.25	"F": 5690}
{"v": 1	"t": 2063113	"P": 1794.75	"F": 5807}
{"v": 1	"t": 2063133	"P": 1811.25	"F": 5495}
{"v": 1	"t": 2063153	"P": 1805.75	"F": 5738}
{"v": 1	"t": 2063174	"P": 1800.75	"F": 5634}
{"v": 1	"t": 2063194	"P": 1801.75	"F": 5667}
{"v": 1	"t": 2063215	"P": 1815.25	"F": 5767}
{"v": 1	"t": 2063235	"P": 1811.0	"F": 6083}
{"v": 1	"t": 2063255	"P": 1825.5	"F": 5613}
{"v": 1	"t": 2063276	"P": 1829.75	"F": 5666}
{"v": 1	"t": 2063296	"P": 1833.25	"F": 5329}
{"v": 1	"t": 2063316	"P": 1839.0	"F": 5813}
{"v": 1	"t": 2063337	"P": 1848.75	"F": 5554}
{"v": 1	"t": 2063357	"P": 1856.0	"F": 5417}
{"v": 1	"t": 2063377	"P": 1865.75	"F": 5797}
{"v": 1	"t": 2063398	"P": 1859.25	"F": 5454}
{"v": 1	"t": 2063418	"P": 1875.0	"F": 5692}
{"v": 1	"t": 2063439	"P": 1885.0	"F": 5802}
{"v": 1	"t": 2063459	"P": 1887.0	"F": 5811}
{"v": 1	"t": 2063479	"P": 1889.75	"F": 5695	"C": 44.63	"D": 3144	"sn": 54091779688249	"file": "/data/device_log/data0000.out"}
{"v": 1	"t": 2063500	"P": 1906.5	"F": 5582}
{"v": 1	"t": 2063520	"P": 1903.75	"F": 5690}
{"v": 1	"t": 2063541	"P": 1900.5	"F": 5576}
{"v": 1	"t": 2063561	"P": 1912.25	"F": 5689}
{"v": 1	"t": 2063581	"P": 1916.25	"F": 5644}
{"v": 1	"t": 2063602	"P": 1919.25	"F": 5597}
{"v": 1	"t": 2063622	"P": 1934.0	"F": 5628}
{"v": 1	"t": 2063642	"P": 1927.0	"F": 5608}
{"v": 1	"t": 2063663	"P": 1929.75	"F": 5690}
{"v": 1	"t": 2063683	"P": 1930.5	"F": 5708}
{"v": 1	"t": 2063704	"P": 1936.25	"F": 5737}
{"v": 1	"t": 2063724	"P": 1946.5	"F": 5641}
{"v": 1	"t": 2063744	"P": 1941.25	"F": 5547}
{"v": 1	"t": 2063765	"P": 1945.0	"F": 5606}
{"v": 1	"t": 2063785	"P": 1943.5	"F": 5593}
{"v": 1	"t": 2063805	"P": 1940.5	"F": 5747}
{"v": 1	"t": 2063826	"P": 1940.75	"F": 5682}
{"v": 1	"t": 2063846	"P": 1947.25	"F": 5649}
{"v": 1	"t": 2063866	"P": 1952.25	"F": 5566}
{"v": 1	"t": 2063887	"P": 1946.25	"F": 5539}
{"v": 1	"t": 2063907	"P": 1951.25	"F": 5516}
{"v": 1	"t": 2063927	"P": 1953.0	"F": 5700}
{"v": 1	"t": 2063948	"P": 1956.75	"F": 5629}
{"v": 1	"t": 2063968	"P": 1940.5	"F": 5693}
{"v": 1	"t": 2063989	"P": 1958.25	"F": 5631}
{"v": 1	"t": 2064009	"P": 1949.0	"F": 5652}
{"v": 1	"t": 2064029	"P": 1948.5	"F": 5752}
{"v": 1	"t": 2064050	"P": 1951.0	"F": 5755}
{"v": 1	"t": 2064070	"P": 1951.75	"F": 5716}
{"v": 1	"t": 2064090	"P": 1940.75	"F": 5862}
{"v": 1	"t": 2064111	"P": 1948.5	"F": 5518}
{"v": 1	"t": 2064131	"P": 1947.25	"F": 5833}
{"v": 1	"t": 2064151	"P": 1944.25	"F": 5617}
{"v": 1	"t": 2064172	"P": 1947.5	"F": 5653}
{"v": 1	"t": 2064192	"P": 1948.0	"F": 5549}
{"v": 1	"t": 2064213	"P": 1937.5	"F": 5609}
{"v": 1	"t": 2064233	"P": 1936.0	"F": 5591}
{"v": 1	"t": 2064254	"P": 1941.25	"F": 5608}
{"v": 1	"t": 2064274	"P": 1943.5	"F": 5539}
{"v": 1	"t": 2064294	"P": 1931.0	"F": 5322}
{"v": 1	"t": 2064315	"P": 1939.25	"F": 5836}
{"v": 1	"t": 2064335	"P": 1934.5	"F": 5642}
{"v": 1	"t": 2064356	"P": 1927.5	"F": 5661}
{"v": 1	"t": 2064376	"P": 1929.5	"F": 5812}
{"v": 1	"t": 2064397	"P": 1926.25	"F": 5676}
{"v": 1	"t": 2064417	"P": 1920.25	"F": 5716}
{"v": 1	"t": 2064437	"P": 1923.75	"F": 5679}
{"v": 1	"t": 2064458	"P": 1917.0	"F": 5898}
{"v": 1	"t": 2064478	"P": 1929.0	"F": 5788}
{"v": 1	"t": 2064498	"P": 1927.5	"F": 5780	"C": 44.615	"D": 3144	"sn": 54091779688249	"file": "/data/device_log/data0000.out"}
{"v": 1	"t": 2064519	"P": 1931.5	"F": 5477}
{"v": 1	"t": 2064539	"P": 1926.0	"F": 5805}
{"v": 1	"t": 2064560	"P": 1913.25	"F": 5723}
{"v": 1	"t": 2064580	"P": 1919.5	"F": 5935}
{"v": 1	"t": 2064600	"P": 1912.0	"F": 5387}
{"v": 1	"t": 2064621	"P": 1911.25	"F": 5931}
{"v": 1	"t": 2064641	"P": 1907.5	"F": 5774}
{"v": 1	"t": 2064661	"P": 1903.5	"F": 5518}
{"v": 1	"t": 2064682	"P": 1886.25	"F": 5592}
{"v": 1	"t": 2064702	"P": 1886.0	"F": 5491}
{"v": 1	"t": 2064722	"P": 1871.75	"F": 5454}
{"v": 1	"t": 2064743	"P": 1859.5	"F": 5816}
{"v": 1	"t": 2064763	"P": 1849.0	"F": 5634}
{"v": 1	"t": 2064783	"P": 1837.75	"F": 5765}
{"v": 1	"t": 2064804	"P": 1827.0	"F": 5619}
{"v": 1	"t": 2064824	"P": 1817.5	"F": 5782}
{"v": 1	"t": 2064845	"P": 1810.0	"F": 5552}
{"v": 1	"t": 2064865	"P": 1815.75	"F": 5734}
{"v": 1	"t": 2064885	"P": 1817.0	"F": 5590}
{"v": 1	"t": 2064906	"P": 1829.25	"F": 5426}
{"v": 1	"t": 2064926	"P": 1846.0	"F": 5722}
{"v": 1	"t": 2064946	"P": 1843.0	"F": 5444}
{"v": 1	"t": 2064967	"P": 1840.75	"F": 5950}
{"v": 1	"t": 2064987	"P": 1846.25	"F": 5624}
{"v": 1	"t": 2065008	"P": 1835.25	"F": 5635}
{"v": 1	"t": 2065028	"P": 1831.0	"F": 5972}
{"v": 1	"t": 2065048	"P": 1828.75	"F": 5843}
{"v": 1	"t": 2065069	"P": 1833.25	"F": 5579}
{"v": 1	"t": 2065089	"P": 1853.75	"F": 5393}
{"v": 1	"t": 2065109	"P": 1866.75	"F": 5564}
{"v": 1	"t": 2065130	"P": 1873.0	"F": 5609}
{"v": 1	"t": 2065150	"P": 1881.75	"F": 5301}
{"v": 1	"t": 2065170	"P": 1870.25	"F": 5556}
{"v": 1	"t": 2065191	"P": 1878.75	"F": 5697}
{"v": 1	"t": 2065211	"P": 1877.0	"F": 5759}
{"v": 1	"t": 2065232	"P": 1876.0	"F": 5735}
{"v": 1	"t": 2065252	"P": 1869.75	"F": 5710}
{"v": 1	"t": 2065272	"P": 1869.25	"F": 5397}
{"v": 1	"t": 2065293	"P": 1862.0	"F": 5772}
{"v": 1	"t": 2065313	"P": 1850.25	"F": 5762}
{"v": 1	"t": 2065333	"P": 1859.75	"F": 5828}
{"v": 1	"t": 2065354	"P": 1857.0	"F": 5778}
{"v": 1	"t": 2065374	"P": 1867.75	"F": 5601}
{"v": 1	"t": 2065394	"P": 1882.75	"F": 5437}
{"v": 1	"t": 2065415	"P": 1899.5	"F": 5639}
{"v": 1	"t": 2065435	"P": 1895.5	"F": 5669}
{"v": 1	"t": 2065455	"P": 1888.75	"F": 5628}
{"v": 1	"t": 2065476	"P": 1895.0	"F": 5826}
{"v": 1	"t": 2065496	"P": 1888.25	"F": 5617}
{"v": 1	"t": 2065517	"P": 1878.5	"F": 5499	"C": 44.63	"D": 3144	"sn": 54091779688249	"file": "/data/device_log/data0000.out"}
{"v": 1	"t": 2065537	"P": 1875.75	"F": 5647}
{"v": 1	"t": 2065557	"P": 1875.5	"F": 5484}
{"v": 1	"t": 2065578	"P": 1890.0	"F": 5782}
{"v": 1	"t": 2065598	"P": 1910.75	"F": 5482}
{"v": 1	"t": 2065618	"P": 1936.25	"F": 5584}
{"v": 1	"t": 2065639	"P": 1933.75	"F": 5595}
{"v": 1	"t": 2065659	"P": 1926.75	"F": 5686}
{"v": 1	"t": 2065680	"P": 1935.25	"F": 5706}
{"v": 1	"t": 2065700	"P": 1900.0	"F": 5604}
{"v": 1	"t": 2065720	"P": 1910.5	"F": 5763}
{"v": 1	"t": 2065741	"P": 1911.25	"F": 5781}
{"v": 1	"t": 2065761	"P": 1920.0	"F": 5557}
{"v": 1	"t": 2065781	"P": 1933.75	"F": 5421}
{"v": 1	"t": 2065802	"P": 1936.0	"F": 5877}
{"v": 1	"t": 2065822	"P": 1937.5	"F": 5649}
{"v": 1	"t": 2065843	"P": 1936.5	"F": 5649}
{"v": 1	"t": 2065863	"P": 1940.5	"F": 5691}
{"v": 1	"t": 2065883	"P": 1925.25	"F": 5738}
{"v": 1	"t": 2065904	"P": 1927.0	"F": 5675}
{"v": 1	"t": 2065924	"P": 1914.75	"F": 5671}
{"v": 1	"t": 2065944	"P": 1910.75	"F": 5734}
{"v": 1	"t": 2065965	"P": 1903.5	"F": 5781}
{"v": 1	"t": 2065985	"P": 1888.5	"F": 5687}
{"v": 1	"t": 2066005	"P": 1875.0	"F": 5911}
{"v": 1	"t": 2066026	"P": 1874.5	"F": 5909}
{"v": 1	"t": 2066046	"P": 1855.75	"F": 5859}
{"v": 1	"t": 2066066	"P": 1856.25	"F": 5749}
{"v": 1	"t": 2066087	"P": 1835.0	"F": 5812}
{"v": 1	"t": 2066107	"P": 1830.5	"F": 5654}
{"v": 1	"t": 2066128	"P": 1819.0	"F": 5723}
{"v": 1	"t": 2066148	"P": 1809.25	"F": 5237}
{"v": 1	"t": 2066168	"P": 1808.0	"F": 5598}
{"v": 1	"t": 2066189	"P": 1805.0	"F": 5472}
{"v": 1	"t": 2066209	"P": 1801.5	"F": 5521}
{"v": 1	"t": 2066229	"P": 1796.5	"F": 5713}
{"v": 1	"t": 2066250	"P": 1809.5	"F": 5847}
{"v": 1	"t": 2066270	"P": 1796.5	"F": 5498}
{"v": 1	"t": 2066291	"P": 1785.25	"F": 5584}
{"v": 1	"t": 2066311	"P": 1786.75	"F": 5753}
{"v": 1	"t": 2066331	"P": 1786.0	"F": 5654}
{"v": 1	"t": 2066352	"P": 1776.5	"F": 5248}
{"v": 1	"t": 2066372	"P": 1779.25	"F": 5600}
{"v": 1	"t": 2066392	"P": 1774.75	"F": 5213}
{"v": 1	"t": 2066413	"P": 1786.75	"F": 5639}
{"v": 1	"t": 2066433	"P": 1776.25	"F": 5723}
{"v": 1	"t": 2066454	"P": 1784.5	"F": 5593}
{"v": 1	"t": 2066474	"P": 1784.75	"F": 5511}
{"v": 1	"t": 2066494	"P": 1784.0	"F": 5479}
{"v": 1	"t": 2066515	"P": 1787.0	"F": 5671}
{"v": 1	"t": 2066535	"P": 1797.5	"F": 5531	"C": 44.62	"D": 3144	"sn": 54091779688249	"file": "/data/device_log/data0000.out"}
{"v": 1	"t": 2066555	"P": 1808.25	"F": 5634}
{"v": 1	"t": 2066576	"P": 1808.75	"F": 5319}
{"v": 1	"t": 2066596	"P": 1815.25	"F": 5610}
{"v": 1	"t": 2066616	"P": 1829.0	"F": 5415}
{"v": 1	"t": 2066637	"P": 1835.0	"F": 5657}
{"v": 1	"t": 2066657	"P": 1851.25	"F": 5392}
{"v": 1	"t": 2066678	"P": 1852.0	"F": 5466}
{"v": 1	"t": 2066698	"P": 1860.75	"F": 5456}
{"v": 1	"t": 2066718	"P": 1873.25	"F": 5375}
{"v": 1	"t": 2066739	"P": 1879.5	"F": 5422}
{"v": 1	"t": 2066759	"P": 1888.25	"F": 5229}
{"v": 1	"t": 2066779	"P": 1878.5	"F": 5551}
{"v": 1	"t": 2066800	"P": 1886.5	"F": 5403}
{"v": 1	"t": 2066820	"P": 1881.25	"F": 5521}
{"v": 1	"t": 2066840	"P": 1884.75	"F": 5091}
{"v": 1	"t": 2066861	"P": 1897.75	"F": 5622}
{"v": 1	"t": 2066881	"P": 1894.25	"F": 5441}
{"v": 1	"t": 2066902	"P": 1886.5	"F": 5450}
{"v": 1	"t": 2066922	"P": 1889.5	"F": 5407}
{"v": 1	"t": 2066942	"P": 1899.25	"F": 5559}
{"v": 1	"t": 2066963	"P": 1898.0	"F": 5729}
{"v": 1	"t": 2066983	"P": 1897.5	"F": 5451}
{"v": 1	"t": 2067004	"P": 1907.0	"F": 5553}
{"v": 1	"t": 2067024	"P": 1903.0	"F": 5432}
{"v": 1	"t": 2067044	"P": 1903.0	"F": 5505}
{"v": 1	"t": 2067065	"P": 1902.5	"F": 5404}
{"v": 1	"t": 2067085	"P": 1908.75	"F": 5781}
{"v": 1	"t": 2067105	"P": 1904.75	"F": 5671}
{"v": 1	"t": 2067126	"P": 1919.0	"F": 5462}
{"v": 1	"t": 2067146	"P": 1917.25	"F": 5517}
{"v": 1	"t": 2067166	"P": 1910.5	"F": 5349}
{"v": 1	"t": 2067187	"P": 1922.75	"F": 5278}
{"v": 1	"t": 2067207	"P": 1936.0	"F": 5583}
{"v": 1	"t": 2067227	"P": 1939.0	"F": 5317}
{"v": 1	"t": 2067248	"P": 1937.5	"F": 5341}
{"v": 1	"t": 2067268	"P": 1943.75	"F": 5603}
{"v": 1	"t": 2067289	"P": 1939.5	"F": 5499}
{"v": 1	"t": 2067309	"P": 1952.75	"F": 5396}
{"v": 1	"t": 2067329	"P": 1940.25	"F": 5244}
{"v": 1	"t": 2067350	"P": 1955.0	"F": 5360}
{"v": 1	"t": 2067370	"P": 1955.75	"F": 5442}
{"v": 1	"t": 2067390	"P": 1955.25	"F": 5620}
{"v": 1	"t": 2067411	"P": 1960.0	"F": 5599}
{"v": 1	"t": 2067431	"P": 1967.0	"F": 5602}
{"v": 1	"t": 2067451	"P": 1954.0	"F": 5369}
{"v": 1	"t": 2067472	"P": 1961.5	"F": 5686}
{"v": 1	"t": 2067492	"P": 1959.75	"F": 5302}
{"v": 1	"t": 2067513	"P": 1964.0	"F": 5624}
{"v": 1	"t": 2067533	"P": 1957.5	"F": 5846}
{"v": 1	"t": 2067553	"P": 1964.5	"F": 5585	"C": 44.65	"D": 3144	"sn": 54091779688249	"file": "/data/device_log/data0000.out"}
{"v": 1	"t": 2067574	"P": 1946.25	"F": 5663}
{"v": 1	"t": 2067594	"P": 1946.5	"F": 5657}
{"v": 1	"t": 2067615	"P": 1956.25	"F": 5501}
{"v": 1	"t": 2067635	"P": 1952.75	"F": 5359}
{"v": 1	"t": 2067655	"P": 1951.75	"F": 5604}
{"v": 1	"t": 2067676	"P": 1954.0	"F": 5288}
{"v": 1	"t": 2067696	"P": 1958.0	"F": 5536}
{"v": 1	"t": 2067717	"P": 1950.5	"F": 5490}
{"v": 1	"t": 2067737	"P": 1961.0	"F": 5484}
{"v": 1	"t": 2067758	"P": 1962.0	"F": 5648}
{"v": 1	"t": 2067778	"P": 1964.25	"F": 5559}
{"v": 1	"t": 2067798	"P": 1963.0	"F": 5381}
{"v": 1	"t": 2067819	"P": 1958.0	"F": 5482}
{"v": 1	"t": 2067839	"P": 1958.5	"F": 5537}
{"v": 1	"t": 2067860	"P": 1961.5	"F": 5804}
{"v": 1	"t": 2067880	"P": 1965.5	"F": 5395}
{"v": 1	"t": 2067900	"P": 1965.75	"F": 5601}
{"v": 1	"t": 2067921	"P": 1958.5	"F": 5558}
{"v": 1	"t": 2067941	"P": 1964.5	"F": 5359}
{"v": 1	"t": 2067962	"P": 1959.75	"F": 5586}
{"v": 1	"t": 2067982	"P": 1959.5	"F": 5727}
{"v": 1	"t": 2068002	"P": 1960.25	"F": 5656}
{"v": 1	"t": 2068023	"P": 1960.25	"F": 5613}
{"v": 1	"t": 2068043	"P": 1947.75	"F": 5489}
{"v": 1	"t": 2068064	"P": 1961.0	"F": 5626}
{"v": 1	"t": 2068084	"P": 1957.0	"F": 5786}
{"v": 1	"t": 2068104	"P": 1957.0	"F": 5514}
{"v": 1	"t": 2068125	"P": 1958.75	"F": 5717}
{"v": 1	"t": 2068145	"P": 1954.5	"F": 5580}
{"v": 1	"t": 2068165	"P": 1952.0	"F": 5501}
{"v": 1	"t": 2068186	"P": 1944.5	"F": 5726}
{"v": 1	"t": 2068206	"P": 1928.5	"F": 5592}
{"v": 1	"t": 2068226	"P": 1918.0	"F": 5323}
{"v": 1	"t": 2068247	"P": 1907.75	"F": 5437}
{"v": 1	"t": 2068267	"P": 1900.25	"F": 5400}
{"v": 1	"t": 2068288	"P": 1894.25	"F": 5731}
{"v": 1	"t": 2068308	"P": 1868.25	"F": 5688}
{"v": 1	"t": 2068328	"P": 1867.75	"F": 5677}
{"v": 1	"t": 2068349	"P": 1862.75	"F": 5639}
{"v": 1	"t": 2068369	"P": 1845.75	"F": 5227}
{"v": 1	"t": 2068389	"P": 1837.0	"F": 5515}
{"v": 1	"t": 2068410	"P": 1840.0	"F": 5469}
{"v": 1	"t": 2068430	"P": 1824.0	"F": 5481}
{"v": 1	"t": 2068450	"P": 1816.75	"F": 5436}
{"v": 1	"t": 2068471	"P": 1810.75	"F": 5596}
{"v": 1	"t": 2068491	"P": 1819.75	"F": 5540}
{"v": 1	"t": 2068511	"P": 1806.25	"F": 5340}
{"v": 1	"t": 2068532	"P": 1795.25	"F": 5498}
{"v": 1	"t": 2068552	"P": 1795.75	"F": 5549}
{"v": 1	"t": 2068573	"P": 1787.25	"F": 5427	"C": 44.61	"D": 3144	"sn": 54091779688249	"file": "/data/device_log/data0000.out"}
{"v": 1	"t": 2068593	"P": 1779.75	"F": 5248}
{"v": 1	"t": 2068613	"P": 1781.75	"F": 5431}
{"v": 1	"t": 2068634	"P": 1783.5	"F": 5521}
{"v": 1	"t": 2068654	"P": 1775.5	"F": 5596}
{"v": 1	"t": 2068675	"P": 1775.25	"F": 5257}
{"v": 1	"t": 2068695	"P": 1782.25	"F": 5671}
{"v": 1	"t": 2068715	"P": 1773.0	"F": 5475}
{"v": 1	"t": 2068736	"P": 1782.5	"F": 5391}
{"v": 1	"t": 2068756	"P": 1783.5	"F": 5554}
{"v": 1	"t": 2068777	"P": 1776.25	"F": 5299}
{"v": 1	"t": 2068797	"P": 1771.25	"F": 5352}
{"v": 1	"t": 2068817	"P": 1787.75	"F": 5302}
{"v": 1	"t": 2068838	"P": 1775.25	"F": 5567}
{"v": 1	"t": 2068858	"P": 1778.25	"F": 5495}
{"v": 1	"t": 2068878	"P": 1780.75	"F": 5411}
{"v": 1	"t": 2068899	"P": 1786.25	"F": 5618}
{"v": 1	"t": 2068919	"P": 1782.0	"F": 5454}
{"v": 1	"t": 2068939	"P": 1806.75	"F": 5430}
{"v": 1	"t": 2068960	"P": 1807.5	"F": 5413}
{"v": 1	"t": 2068980	"P": 1812.25	"F": 5337}
{"v": 1	"t": 2069000	"P": 1820.75	"F": 5517}
{"v": 1	"t": 2069021	"P": 1830.5	"F": 5293}
{"v": 1	"t": 2069041	"P": 1844.0	"F": 5327}
{"v": 1	"t": 2069062	"P": 1851.75	"F": 5228}
{"v": 1	"t": 2069082	"P": 1874.0	"F": 5481}
{"v": 1	"t": 2069102	"P": 1867.0	"F": 5377}
{"v": 1	"t": 2069123	"P": 1882.0	"F": 5339}
{"v": 1	"t": 2069143	"P": 1888.75	"F": 5320}
{"v": 1	"t": 2069163	"P": 1892.75	"F": 5233}
{"v": 1	"t": 2069184	"P": 1913.25	"F": 5464}
{"v": 1	"t": 2069204	"P": 1906.75	"F": 5164}
{"v": 1	"t": 2069224	"P": 1908.5	"F": 5349}
{"v": 1	"t": 2069245	"P": 1922.75	"F": 5453}
{"v": 1	"t": 2069265	"P": 1911.25	"F": 5528}
{"v": 1	"t": 2069286	"P": 1917.25	"F": 5537}
{"v": 1	"t": 2069306	"P": 1920.25	"F": 5430}
{"v": 1	"t": 2069326	"P": 1931.75	"F": 5524}
{"v": 1	"t": 2069347	"P": 1927.5	"F": 5477}
{"v": 1	"t": 2069367	"P": 1938.75	"F": 5697}
{"v": 1	"t": 2069388	"P": 1935.5	"F": 5419}
{"v": 1	"t": 2069408	"P": 1944.5	"F": 5476}
{"v": 1	"t": 2069428	"P": 1964.5	"F": 5576}
{"v": 1	"t": 2069449	"P": 1950.75	"F": 5578}
{"v": 1	"t": 2069469	"P": 1959.75	"F": 5519}
{"v": 1	"t": 2069489	"P": 1954.5	"F": 5515}
{"v": 1	"t": 2069510	"P": 1947.75	"F": 5478}
{"v": 1	"t": 2069530	"P": 1944.75	"F": 5682}
{"v": 1	"t": 2069550	"P": 1951.75	"F": 5377}
{"v": 1	"t": 2069571	"P": 1949.0	"F": 5606}
{"v": 1	"t": 2069591	"P": 1944.0	"F": 5477	"C": 44.595	"D": 3144	"sn": 54091779688249	"file": "/data/device_log/data0000.out"}
{"v": 1	"t": 2069611	"P": 1945.75	"F": 5388}
{"v": 1	"t": 2069632	"P": 1956.5	"F": 4906}
{"v": 1	"t": 2069652	"P": 1960.25	"F": 5203}
{"v": 1	"t": 2069673	"P": 1963.75	"F": 5559}
{"v": 1	"t": 2069693	"P": 1964.25	"F": 5240}
{"v": 1	"t": 2069713	"P": 1956.75	"F": 5224}
{"v": 1	"t": 2069734	"P": 1970.0	"F": 5474}
{"v": 1	"t": 2069754	"P": 1965.0	"F": 5548}
{"v": 1	"t": 2069774	"P": 1959.25	"F": 5545}
{"v": 1	"t": 2069795	"P": 1953.5	"F": 5512}
{"v": 1	"t": 2069815	"P": 1954.5	"F": 5467}
{"v": 1	"t": 2069835	"P": 1939.0	"F": 5627}
{"v": 1	"t": 2069856	"P": 1948.5	"F": 5575}
{"v": 1	"t": 2069876	"P": 1942.75	"F": 5644}
{"v": 1	"t": 2069897	"P": 1939.75	"F": 5554}
{"v": 1	"t": 2069917	"P": 1943.25	"F": 5570}
{"v": 1	"t": 2069937	"P": 1944.0	"F": 5513}
{"v": 1	"t": 2069958	"P": 1943.75	"F": 5240}
{"v": 1	"t": 2069978	"P": 1954.25	"F": 5369}
{"v": 1	"t": 2069999	"P": 1956.75	"F": 5674}
{"v": 1	"t": 2070019	"P": 1957.25	"F": 5632}
{"v": 1	"t": 2070039	"P": 1957.5	"F": 5526}
{"v": 1	"t": 2070060	"P": 1969.0	"F": 5719}
{"v": 1	"t": 2070080	"P": 1965.5	"F": 5589}
{"v": 1	"t": 2070100	"P": 1955.0	"F": 5632}
{"v": 1	"t": 2070121	"P": 1960.5	"F": 5495}
{"v": 1	"t": 2070141	"P": 1960.5	"F": 5439}
{"v": 1	"t": 2070161	"P": 1957.25	"F": 5600}
{"v": 1	"t": 2070182	"P": 1958.25	"F": 5156}
{"v": 1	"t": 2070202	"P": 1962.5	"F": 5735}
{"v": 1	"t": 2070222	"P": 1947.5	"F": 5441}
{"v": 1	"t": 2070243	"P": 1959.75	"F": 5595}
{"v": 1	"t": 2070263	"P": 1932.75	"F": 5557}
{"v": 1	"t": 2070284	"P": 1942.0	"F": 5631}
{"v": 1	"t": 2070304	"P": 1938.75	"F": 5390}
{"v": 1	"t": 2070324	"P": 1913.5	"F": 5588}
{"v": 1	"t": 2070345	"P": 1901.0	"F": 5552}
{"v": 1	"t": 2070365	"P": 1888.25	"F": 5672}
{"v": 1	"t": 2070385	"P": 1869.75	"F": 5664}
{"v": 1	"t": 2070406	"P": 1861.0	"F": 5518}
{"v": 1	"t": 2070426	"P": 1852.0	"F": 5356}
{"v": 1	"t": 2070446	"P": 1842.0	"F": 5669}
{"v": 1	"t": 2070467	"P": 1832.25	"F": 5663}
{"v": 1	"t": 2070487	"P": 1824.0	"F": 5351}
{"v": 1	"t": 2070508	"P": 1814.25	"F": 5730}
{"v": 1	"t": 2070528	"P": 1801.5	"F": 5548}
{"v": 1	"t": 2070548	"P": 1805.5	"F": 5702}
{"v": 1	"t": 2070569	"P": 1796.0	"F": 5310}
{"v": 1	"t": 2070589	"P": 1782.25	"F": 5705}
{"v": 1	"t": 2070609	"P": 1784.25	"F": 5517	"C": 44.615	"D": 3144	"sn": 54091779688249	"file": "/data/device_log/data0000.out"}
{"v": 1	"t": 2070630	"P": 1769.0	"F": 5570}
{"v": 1	"t": 2070650	"P": 1772.75	"F": 5588}
{"v": 1	"t": 2070671	"P": 1760.5	"F": 5502}
{"v": 1	"t": 2070691	"P": 1767.0	"F": 5575}
{"v": 1	"t": 2070711	"P": 1766.5	"F": 5499}
{"v": 1	"t": 2070732	"P": 1767.25	"F": 5563}
{"v": 1	"t": 2070752	"P": 1768.0	"F": 5391}
{"v": 1	"t": 2070772	"P": 1772.25	"F": 5479}
{"v": 1	"t": 2070793	"P": 1763.5	"F": 5668}
{"v": 1	"t": 2070813	"P": 1763.25	"F": 5257}
{"v": 1	"t": 2070833	"P": 1760.25	"F": 5403}
{"v": 1	"t": 2070854	"P": 1764.25	"F": 5600}
{"v": 1	"t": 2070874	"P": 1767.0	"F": 5524}
{"v": 1	"t": 2070894	"P": 1767.75	"F": 5383}
{"v": 1	"t": 2070915	"P": 1775.0	"F": 5687}
{"v": 1	"t": 2070935	"P": 1788.0	"F": 5417}
{"v": 1	"t": 2070956	"P": 1800.75	"F": 5321}
{"v": 1	"t": 2070976	"P": 1807.5	"F": 5396}
{"v": 1	"t": 2070996	"P": 1831.75	"F": 5307}
{"v": 1	"t": 2071017	"P": 1835.75	"F": 5465}
{"v": 1	"t": 2071037	"P": 1846.75	"F": 5402}
{"v": 1	"t": 2071057	"P": 1865.25	"F": 5439}
{"v": 1	"t": 2071078	"P": 1874.75	"F": 5331}
{"v": 1	"t": 2071098	"P": 1879.0	"F": 5605}
{"v": 1	"t": 2071118	"P": 1900.75	"F": 5520}
{"v": 1	"t": 2071139	"P": 1891.25	"F": 5391}
{"v": 1	"t": 2071159	"P": 1905.5	"F": 5540}
{"v": 1	"t": 2071180	"P": 1918.5	"F": 5586}
{"v": 1	"t": 2071200	"P": 1919.0	"F": 5464}
{"v": 1	"t": 2071220	"P": 1920.75	"F": 5202}
{"v": 1	"t": 2071241	"P": 1927.75	"F": 5463}
{"v": 1	"t": 2071261	"P": 1931.75	"F": 5421}
{"v": 1	"t": 2071282	"P": 1934.75	"F": 5525}
{"v": 1	"t": 2071302	"P": 1940.75	"F": 5383}
{"v": 1	"t": 2071323	"P": 1938.0	"F": 5452}
{"v": 1	"t": 2071343	"P": 1936.0	"F": 5449}
{"v": 1	"t": 2071364	"P": 1942.25	"F": 5494}
{"v": 1	"t": 2071384	"P": 1942.0	"F": 5580}
{"v": 1	"t": 2071404	"P": 1941.5	"F": 5366}
{"v": 1	"t": 2071425	"P": 1953.0	"F": 5606}
{"v": 1	"t": 2071445	"P": 1944.5	"F": 5564}
{"v": 1	"t": 2071465	"P": 1944.5	"F": 5539}
{"v": 1	"t": 2071486	"P": 1956.75	"F": 5451}
{"v": 1	"t": 2071506	"P": 1957.0	"F": 5516}
{"v": 1	"t": 2071527	"P": 1945.0	"F": 5459}
{"v": 1	"t": 2071547	"P": 1952.0	"F": 5506}
{"v": 1	"t": 2071567	"P": 1952.75	"F": 5832}
{"v": 1	"t": 2071588	"P": 1962.25	"F": 5556}
{"v": 1	"t": 2071608	"P": 1946.75	"F": 5595}
{"v": 1	"t": 2071628	"P": 1959.5	"F": 5540	"C": 44.635	"D": 3144	"sn": 54091779688249	"file": "/data/device_log/data0000.out"}
{"v": 1	"t": 2071649	"P": 1951.5	"F": 5546}
{"v": 1	"t": 2071669	"P": 1953.5	"F": 5531}
{"v": 1	"t": 2071689	"P": 1948.75	"F": 5306}
{"v": 1	"t": 2071710	"P": 1954.75	"F": 5608}
{"v": 1	"t": 2071730	"P": 1952.5	"F": 5546}
{"v": 1	"t": 2071750	"P": 1955.25	"F": 5644}
{"v": 1	"t": 2071771	"P": 1963.0	"F": 5508}
{"v": 1	"t": 2071791	"P": 1964.25	"F": 5164}
{"v": 1	"t": 2071812	"P": 1958.5	"F": 5325}
{"v": 1	"t": 2071832	"P": 1963.75	"F": 5510}
{"v": 1	"t": 2071852	"P": 1961.5	"F": 5599}
{"v": 1	"t": 2071873	"P": 1965.75	"F": 5500}
{"v": 1	"t": 2071893	"P": 1958.0	"F": 5325}
{"v": 1	"t": 2071913	"P": 1962.5	"F": 5579}
{"v": 1	"t": 2071934	"P": 1959.5	"F": 5597}
{"v": 1	"t": 2071954	"P": 1956.75	"F": 5406}
{"v": 1	"t": 2071974	"P": 1960.75	"F": 5444}
{"v": 1	"t": 2071995	"P": 1945.0	"F": 5451}
{"v": 1	"t": 2072015	"P": 1951.5	"F": 5421}
{"v": 1	"t": 2072036	"P": 1954.0	"F": 5568}
{"v": 1	"t": 2072056	"P": 1943.0	"F": 5562}
{"v": 1	"t": 2072076	"P": 1947.0	"F": 5578}
{"v": 1	"t": 2072097	"P": 1945.75	"F": 5283}
{"v": 1	"t": 2072117	"P": 1949.75	"F": 5668}
{"v": 1	"t": 2072138	"P": 1940.75	"F": 5676}
{"v": 1	"t": 2072158	"P": 1937.5	"F": 5429}
{"v": 1	"t": 2072178	"P": 1939.25	"F": 5502}
{"v": 1	"t": 2072199	"P": 1940.0	"F": 5187}
{"v": 1	"t": 2072219	"P": 1932.5	"F": 5387}
{"v": 1	"t": 2072239	"P": 1934.75	"F": 5438}
{"v": 1	"t": 2072260	"P": 1935.0	"F": 5362}
{"v": 1	"t": 2072280	"P": 1914.5	"F": 5554}
{"v": 1	"t": 2072300	"P": 1905.25	"F": 5624}
{"v": 1	"t": 2072321	"P": 1894.75	"F": 5355}
{"v": 1	"t": 2072341	"P": 1883.5	"F": 5585}
{"v": 1	"t": 2072362	"P": 1878.5	"F": 5543}
{"v": 1	"t": 2072382	"P": 1870.75	"F": 5722}
{"v": 1	"t": 2072402	"P": 1867.0	"F": 5576}
{"v": 1	"t": 2072423	"P": 1854.25	"F": 5377}
{"v": 1	"t": 2072443	"P": 1839.25	"F": 5494}
{"v": 1	"t": 2072463	"P": 1832.75	"F": 5583}
{"v": 1	"t": 2072484	"P": 1836.25	"F": 5276}
{"v": 1	"t": 2072504	"P": 1819.25	"F": 5444}
{"v": 1	"t": 2072524	"P": 1823.0	"F": 5561}
{"v": 1	"t": 2072545	"P": 1823.25	"F": 5594}
{"v": 1	"t": 2072565	"P": 1813.25	"F": 5497}
{"v": 1	"t": 2072585	"P": 1800.0	"F": 5303}
{"v": 1	"t": 2072606	"P": 1794.75	"F": 5339}
{"v": 1	"t": 2072626	"P": 1799.75	"F": 5518}
{"v": 1	"t": 2072647	"P": 1796.75	"F": 5705	"C": 44.61	"D": 3144	"sn": 54091779688249	"file": "/data/device_log/data0000.out"}
{"v": 1	"t": 2072667	"P": 1789.5	"F": 5422}
{"v": 1	"t": 2072687	"P": 1785.5	"F": 5552}
{"v": 1	"t": 2072708	"P": 1788.75	"F": 5592}
{"v": 1	"t": 2072728	"P": 1792.25	"F": 5380}
{"v": 1	"t": 2072749	"P": 1788.5	"F": 5687}
{"v": 1	"t": 2072769	"P": 1784.5	"F": 5568}
{"v": 1	"t": 2072789	"P": 1781.25	"F": 5453}
{"v": 1	"t": 2072810	"P": 1774.75	"F": 5267}
{"v": 1	"t": 2072830	"P": 1794.0	"F": 5729}
{"v": 1	"t": 2072850	"P": 1781.5	"F": 5437}
{"v": 1	"t": 2072871	"P": 1776.5	"F": 5327}
{"v": 1	"t": 2072891	"P": 1789.5	"F": 5284}
{"v": 1	"t": 2072911	"P": 1784.75	"F": 5210}
{"v": 1	"t": 2072932	"P": 1792.75	"F": 5617}
{"v": 1	"t": 2072952	"P": 1791.5	"F": 5409}
{"v": 1	"t": 2072973	"P": 1798.5	"F": 5563}
{"v": 1	"t": 2072993	"P": 1795.25	"F": 5263}
{"v": 1	"t": 2073013	"P": 1813.75	"F": 5455}
{"v": 1	"t": 2073034	"P": 1818.25	"F": 5558}
{"v": 1	"t": 2073054	"P": 1819.75	"F": 5067}
{"v": 1	"t": 2073074	"P": 1828.5	"F": 5474}
{"v": 1	"t": 2073095	"P": 1827.75	"F": 5168}
{"v": 1	"t": 2073115	"P": 1830.25	"F": 5464}
{"v": 1	"t": 2073135	"P": 1840.75	"F": 5144}
{"v": 1	"t": 2073156	"P": 1848.75	"F": 5460}
{"v": 1	"t": 2073176	"P": 1864.25	"F": 5466}
{"v": 1	"t": 2073196	"P": 1885.25	"F": 5271}
{"v": 1	"t": 2073217	"P": 1888.5	"F": 5171}
{"v": 1	"t": 2073237	"P": 1904.0	"F": 5555}
{"v": 1	"t": 2073258	"P": 1912.0	"F": 5459}
{"v": 1	"t": 2073278	"P": 1909.0	"F": 5543}
{"v": 1	"t": 2073298	"P": 1922.25	"F": 5470}
{"v": 1	"t": 2073319	"P": 1920.25	"F": 5651}
{"v": 1	"t": 2073339	"P": 1921.5	"F": 5609}
{"v": 1	"t": 2073360	"P": 1932.25	"F": 5480}
{"v": 1	"t": 2073380	"P": 1935.75	"F": 5488}
{"v": 1	"t": 2073400	"P": 1935.75	"F": 5606}
{"v": 1	"t": 2073421	"P": 1941.75	"F": 5216}
{"v": 1	"t": 2073441	"P": 1935.5	"F": 5485}
{"v": 1	"t": 2073461	"P": 1942.0	"F": 5554}
{"v": 1	"t": 2073482	"P": 1952.5	"F": 5725}
{"v": 1	"t": 2073502	"P": 1938.75	"F": 5563}
{"v": 1	"t": 2073522	"P": 1947.75	"F": 5674}
{"v": 1	"t": 2073543	"P": 1942.75	"F": 5630}
{"v": 1	"t": 2073563	"P": 1942.75	"F": 5527}
{"v": 1	"t": 2073584	"P": 1942.25	"F": 5255}
{"v": 1	"t": 2073604	"P": 1948.25	"F": 5425}
{"v": 1	"t": 2073624	"P": 1946.5	"F": 5596}
{"v": 1	"t": 2073645	"P": 1941.25	"F": 5354}
{"v": 1	"t": 2073665	"P": 1946.5	"F": 5694	"C": 44.605	"D": 3144	"sn": 54091779688249	"file": "/data/device_log/data0000.out"}
{"v": 1	"t": 2073685	"P": 1941.5	"F": 5438}
{"v": 1	"t": 2073706	"P": 1929.0	"F": 5546}
{"v": 1	"t": 2073726	"P": 1935.25	"F": 5519}
{"v": 1	"t": 2073746	"P": 1935.0	"F": 5749}
{"v": 1	"t": 2073767	"P": 1931.75	"F": 5422}
{"v": 1	"t": 2073787	"P": 1935.25	"F": 5464}
{"v": 1	"t": 2073807	"P": 1931.0	"F": 5339}
{"v": 1	"t": 2073828	"P": 1936.5	"F": 5645}
{"v": 1	"t": 2073848	"P": 1927.5	"F": 5499}
{"v": 1	"t": 2073869	"P": 1940.25	"F": 5605}
{"v": 1	"t": 2073889	"P": 1937.5	"F": 5630}
{"v": 1	"t": 2073909	"P": 1929.75	"F": 5482}
{"v": 1	"t": 2073930	"P": 1941.5	"F": 5499}
{"v": 1	"t": 2073950	"P": 1932.0	"F": 5314}
{"v": 1	"t": 2073970	"P": 1948.25	"F": 5430}
{"v": 1	"t": 2073991	"P": 1930.75	"F": 5618}
{"v": 1	"t": 2074011	"P": 1936.25	"F": 5592}
{"v": 1	"t": 2074031	"P": 1926.25	"F": 5441}
{"v": 1	"t": 2074052	"P": 1930.5	"F": 5222}
{"v": 1	"t": 2074072	"P": 1931.0	"F": 5584}
{"v": 1	"t": 2074092	"P": 1936.75	"F": 5522}
{"v": 1	"t": 2074112	"P": 1943.75	"F": 5209}
{"v": 1	"t": 2074133	"P": 1932.5	"F": 5573}
{"v": 1	"t": 2074153	"P": 1939.25	"F": 5544}
{"v": 1	"t": 2074173	"P": 1943.75	"F": 5667}
{"v": 1	"t": 2074194	"P": 1936.0	"F": 5738}
{"v": 1	"t": 2074214	"P": 1934.75	"F": 5352}
{"v": 1	"t": 2074234	"P": 1935.0	"F": 5419}
{"v": 1	"t": 2074254	"P": 1935.25	"F": 5554}
{"v": 1	"t": 2074275	"P": 1936.25	"F": 5626}
{"v": 1	"t": 2074295	"P": 1938.25	"F": 5532}
{"v": 1	"t": 2074315	"P": 1939.25	"F": 5565}
{"v": 1	"t": 2074336	"P": 1930.5	"F": 5473}
{"v": 1	"t": 2074356	"P": 1938.25	"F": 5636}
{"v": 1	"t": 2074376	"P": 1939.0	"F": 5179}
{"v": 1	"t": 2074396	"P": 1930.75	"F": 5331}
{"v": 1	"t": 2074417	"P": 1924.5	"F": 5473}
{"v": 1	"t": 2074437	"P": 1931.25	"F": 5505}
{"v": 1	"t": 2074457	"P": 1930.75	"F": 5457}
{"v": 1	"t": 2074477	"P": 1929.25	"F": 5813}
{"v": 1	"t": 2074498	"P": 1924.5	"F": 5563}
{"v": 1	"t": 2074518	"P": 1918.0	"F": 5557}
{"v": 1	"t": 2074538	"P": 1930.0	"F": 5562}
{"v": 1	"t": 2074559	"P": 1938.0	"F": 5391}
{"v": 1	"t": 2074579	"P": 1924.25	"F": 5495}
{"v": 1	"t": 2074599	"P": 1916.75	"F": 5638}
{"v": 1	"t": 2074619	"P": 1922.25	"F": 5525}
{"v": 1	"t": 2074640	"P": 1910.25	"F": 5742}
{"v": 1	"t": 2074660	"P": 1899.25	"F": 5701}
{"v": 1	"t": 2074680	"P": 1893.5	"F": 5599	"C": 44.625	"D": 3144	"sn": 54091779688249	"file": "/data/device_log/data0000.out"}
{"v": 1	"t": 2074701	"P": 1883.0	"F": 5419}
{"v": 1	"t": 2074721	"P": 1878.0	"F": 5672}
{"v": 1	"t": 2074741	"P": 1866.5	"F": 5298}
{"v": 1	"t": 2074762	"P": 1857.0	"F": 5476}
{"v": 1	"t": 2074782	"P": 1849.0	"F": 5837}
{"v": 1	"t": 2074802	"P": 1840.75	"F": 5833}
{"v": 1	"t": 2074823	"P": 1833.25	"F": 5579}
{"v": 1	"t": 2074843	"P": 1818.0	"F": 5537}
{"v": 1	"t": 2074863	"P": 1820.25	"F": 5680}
{"v": 1	"t": 2074884	"P": 1816.75	"F": 5851}
{"v": 1	"t": 2074904	"P": 1810.0	"F": 5272}
{"v": 1	"t": 2074924	"P": 1809.5	"F": 5532}
{"v": 1	"t": 2074944	"P": 1803.25	"F": 5552}
{"v": 1	"t": 2074965	"P": 1803.5	"F": 5674}
{"v": 1	"t": 2074985	"P": 1801.25	"F": 5549}
{"v": 1	"t": 2075006	"P": 1799.0	"F": 5419}
{"v": 1	"t": 2075026	"P": 1801.75	"F": 5516}
{"v": 1	"t": 2075046	"P": 1797.0	"F": 5516}
{"v": 1	"t": 2075067	"P": 1798.5	"F": 5577}
{"v": 1	"t": 2075087	"P": 1795.0	"F": 5700}
{"v": 1	"t": 2075107	"P": 1783.75	"F": 5631}
{"v": 1	"t": 2075127	"P": 1792.0	"F": 5468}
{"v": 1	"t": 2075148	"P": 1795.75	"F": 5696}
{"v": 1	"t": 2075168	"P": 1789.25	"F": 5350}
{"v": 1	"t": 2075188	"P": 1805.0	"F": 5279}
{"v": 1	"t": 2075209	"P": 1802.75	"F": 5780}
{"v": 1	"t": 2075229	"P": 1801.75	"F": 5437}
{"v": 1	"t": 2075249	"P": 1794.25	"F": 5612}
{"v": 1	"t": 2075270	"P": 1819.0	"F": 5702}
{"v": 1	"t": 2075290	"P": 1809.75	"F": 5531}
{"v": 1	"t": 2075310	"P": 1815.75	"F": 5232}
{"v": 1	"t": 2075330	"P": 1817.0	"F": 5430}
{"v": 1	"t": 2075351	"P": 1837.25	"F": 5522}
{"v": 1	"t": 2075371	"P": 1836.5	"F": 5040}
{"v": 1	"t": 2075391	"P": 1845.25	"F": 5534}
{"v": 1	"t": 2075412	"P": 1848.75	"F": 5261}
{"v": 1	"t": 2075432	"P": 1863.75	"F": 5621}
{"v": 1	"t": 2075452	"P": 1877.0	"F": 5790}
{"v": 1	"t": 2075472	"P": 1869.5	"F": 5550}
{"v": 1	"t": 2075493	"P": 1874.75	"F": 5355}
{"v": 1	"t": 2075513	"P": 1874.75	"F": 5440}
{"v": 1	"t": 2075533	"P": 1879.75	"F": 5336}
{"v": 1	"t": 2075554	"P": 1894.75	"F": 5316}
{"v": 1	"t": 2075574	"P": 1886.25	"F": 5407}
{"v": 1	"t": 2075594	"P": 1899.5	"F": 5354}
{"v": 1	"t": 2075614	"P": 1904.25	"F": 5703}
{"v": 1	"t": 2075635	"P": 1906.25	"F": 5504}
{"v": 1	"t": 2075655	"P": 1918.5	"F": 5598}
{"v": 1	"t": 2075675	"P": 1914.5	"F": 5658}
{"v": 1	"t": 2075695	"P": 1917.0	"F": 5336	"C": 44.635	"D": 3144	"sn": 54091779688249	"file": "/data/device_log/data0000.out"}
{"v": 1	"t": 2075716	"P": 1924.0	"F": 5350}
{"v": 1	"t": 2075736	"P": 1928.0	"F": 5526}
{"v": 1	"t": 2075756	"P": 1929.5	"F": 5510}
{"v": 1	"t": 2075777	"P": 1922.25	"F": 5313}
{"v": 1	"t": 2075797	"P": 1934.5	"F": 5694}
{"v": 1	"t": 2075817	"P": 1940.75	"F": 5544}
{"v": 1	"t": 2075837	"P": 1928.5	"F": 5456}
{"v": 1	"t": 2075858	"P": 1936.25	"F": 5453}
{"v": 1	"t": 2075878	"P": 1944.75	"F": 5472}
{"v": 1	"t": 2075898	"P": 1943.75	"F": 5361}
{"v": 1	"t": 2075919	"P": 1941.5	"F": 5685}
{"v": 1	"t": 2075939	"P": 1941.75	"F": 5423}
{"v": 1	"t": 2075959	"P": 1942.75	"F": 5619}
{"v": 1	"t": 2075979	"P": 1938.25	"F": 5286}
{"v": 1	"t": 2076000	"P": 1948.5	"F": 5665}
{"v": 1	"t": 2076020	"P": 1945.0	"F": 5335}
{"v": 1	"t": 2076040	"P": 1940.5	"F": 5460}
{"v": 1	"t": 2076061	"P": 1946.0	"F": 5639}
{"v": 1	"t": 2076081	"P": 1938.0	"F": 5429}
{"v": 1	"t": 2076101	"P": 1938.5	"F": 5477}
{"v": 1	"t": 2076121	"P": 1949.5	"F": 5330}
{"v": 1	"t": 2076142	"P": 1932.5	"F": 5622}
{"v": 1	"t": 2076162	"P": 1942.5	"F": 5377}
{"v": 1	"t": 2076182	"P": 1942.75	"F": 5475}
{"v": 1	"t": 2076203	"P": 1944.75	"F": 5359}
{"v": 1	"t": 2076223	"P": 1938.25	"F": 5312}
{"v": 1	"t": 2076243	"P": 1936.5	"F": 5479}
{"v": 1	"t": 2076263	"P": 1942.0	"F": 5491}
{"v": 1	"t": 2076284	"P": 1950.0	"F": 5237}
{"v": 1	"t": 2076304	"P": 1934.5	"F": 5406}
{"v": 1	"t": 2076324	"P": 1937.75	"F": 5575}
{"v": 1	"t": 2076345	"P": 1943.5	"F": 5718}
{"v": 1	"t": 2076365	"P": 1949.5	"F": 5609}
{"v": 1	"t": 2076385	"P": 1945.75	"F": 5618}
{"v": 1	"t": 2076405	"P": 1938.5	"F": 5522}
{"v": 1	"t": 2076426	"P": 1945.25	"F": 5381}
{"v": 1	"t": 2076446	"P": 1952.5	"F": 5717}
{"v": 1	"t": 2076466	"P": 1950.25	"F": 5145}
{"v": 1	"t": 2076487	"P": 1955.25	"F": 5614}
{"v": 1	"t": 2076507	"P": 1949.75	"F": 5624}
{"v": 1	"t": 2076527	"P": 1949.25	"F": 5525}
{"v": 1	"t": 2076547	"P": 1945.75	"F": 5497}
{"v": 1	"t": 2076568	"P": 1954.5	"F": 5697}
{"v": 1	"t": 2076588	"P": 1937.5	"F": 5659}
{"v": 1	"t": 2076608	"P": 1953.5	"F": 5374}
{"v": 1	"t": 2076629	"P": 1946.0	"F": 5571}
{"v": 1	"t": 2076649	"P": 1942.25	"F": 5652}
{"v": 1	"t": 2076669	"P": 1933.25	"F": 5593}
{"v": 1	"t": 2076689	"P": 1919.75	"F": 5635}
{"v": 1	"t": 2076710	"P": 1919.75	"F": 5504	"C": 44.63	"D": 3144	"sn": 54091779688249	"file": "/data/device_log/data0000.out"}
{"v": 1	"t": 2076730	"P": 1921.75	"F": 5575}
{"v": 1	"t": 2076750	"P": 1900.25	"F": 5679}
{"v": 1	"t": 2076771	"P": 1902.0	"F": 5834}
{"v": 1	"t": 2076791	"P": 1893.0	"F": 5763}
{"v": 1	"t": 2076811	"P": 1877.75	"F": 5285}
{"v": 1	"t": 2076831	"P": 1872.25	"F": 5600}
{"v": 1	"t": 2076852	"P": 1862.25	"F": 5493}
{"v": 1	"t": 2076872	"P": 1854.25	"F": 5664}
{"v": 1	"t": 2076892	"P": 1848.5	"F": 5392}
{"v": 1	"t": 2076913	"P": 1843.25	"F": 5698}
{"v": 1	"t": 2076933	"P": 1841.75	"F": 5801}
{"v": 1	"t": 2076953	"P": 1826.25	"F": 5583}
{"v": 1	"t": 2076973	"P": 1814.25	"F": 5632}
{"v": 1	"t": 2076994	"P": 1821.0	"F": 5675}
{"v": 1	"t": 2077014	"P": 1811.0	"F": 5683}
{"v": 1	"t": 2077034	"P": 1805.25	"F": 5426}
{"v": 1	"t": 2077055	"P": 1804.0	"F": 5381}
{"v": 1	"t": 2077075	"P": 1799.0	"F": 5540}
{"v": 1	"t": 2077095	"P": 1788.25	"F": 5387}
{"v": 1	"t": 2077115	"P": 1789.5	"F": 5465}
{"v": 1	"t": 2077136	"P": 1783.25	"F": 5569}
{"v": 1	"t": 2077156	"P": 1788.5	"F": 5479}
{"v": 1	"t": 2077176	"P": 1783.25	"F": 5599}
{"v": 1	"t": 2077196	"P": 1780.25	"F": 5623}
{"v": 1	"t": 2077217	"P": 1781.0	"F": 5295}
{"v": 1	"t": 2077237	"P": 1782.75	"F": 5421}
{"v": 1	"t": 2077257	"P": 1776.25	"F": 5460}
{"v": 1	"t": 2077278	"P": 1780.0	"F": 5552}
{"v": 1	"t": 2077298	"P": 1773.0	"F": 5701}
{"v": 1	"t": 2077318	"P": 1786.5	"F": 5745}
{"v": 1	"t": 2077338	"P": 1786.0	"F": 5628}
{"v": 1	"t": 2077359	"P": 1788.75	"F": 5691}
{"v": 1	"t": 2077379	"P": 1787.25	"F": 5467}
{"v": 1	"t": 2077399	"P": 1808.0	"F": 5506}
{"v": 1	"t": 2077420	"P": 1818.0	"F": 5371}
{"v": 1	"t": 2077440	"P": 1830.5	"F": 5405}
{"v": 1	"t": 2077460	"P": 1834.75	"F": 5318}
{"v": 1	"t": 2077481	"P": 1843.25	"F": 5476}
{"v": 1	"t": 2077501	"P": 1855.0	"F": 5413}
{"v": 1	"t": 2077521	"P": 1858.0	"F": 5394}
{"v": 1	"t": 2077541	"P": 1856.0	"F": 5235}
{"v": 1	"t": 2077562	"P": 1860.5	"F": 5531}
{"v": 1	"t": 2077582	"P": 1868.0	"F": 5098}
{"v": 1	"t": 2077602	"P": 1868.5	"F": 5371}
{"v": 1	"t": 2077622	"P": 1871.25	"F": 5437}
{"v": 1	"t": 2077643	"P": 1873.5	"F": 5162}
{"v": 1	"t": 2077663	"P": 1875.25	"F": 5484}
{"v": 1	"t": 2077683	"P": 1874.5	"F": 5258}
{"v": 1	"t": 2077704	"P": 1883.0	"F": 5268}
{"v": 1	"t": 2077724	"P": 1874.0	"F": 5422	"C": 44.62	"D": 3144	"sn": 54091779688249	"file": "/data/device_log/data0000.out"}
{"v": 1	"t": 2077744	"P": 1875.75	"F": 5513}
{"v": 1	"t": 2077764	"P": 1880.0	"F": 5432}
{"v": 1	"t": 2077785	"P": 1877.75	"F": 5527}
{"v": 1	"t": 2077805	"P": 1883.0	"F": 5597}
{"v": 1	"t": 2077825	"P": 1887.5	"F": 5646}
{"v": 1	"t": 2077846	"P": 1876.5	"F": 5427}
{"v": 1	"t": 2077866	"P": 1893.0	"F": 5671}
{"v": 1	"t": 2077886	"P": 1902.5	"F": 5639}
{"v": 1	"t": 2077906	"P": 1899.75	"F": 5215}
{"v": 1	"t": 2077927	"P": 1913.5	"F": 5185}
{"v": 1	"t": 2077947	"P": 1913.25	"F": 5430}
{"v": 1	"t": 2077967	"P": 1932.0	"F": 5370}
{"v": 1	"t": 2077988	"P": 1935.0	"F": 5321}
{"v": 1	"t": 2078008	"P": 1943.75	"F": 5556}
{"v": 1	"t": 2078028	"P": 1941.75	"F": 5610}
{"v": 1	"t": 2078048	"P": 1949.75	"F": 5483}
{"v": 1	"t": 2078069	"P": 1947.5	"F": 5545}
{"v": 1	"t": 2078089	"P": 1944.25	"F": 5744}
{"v": 1	"t": 2078109	"P": 1942.5	"F": 5511}
{"v": 1	"t": 2078130	"P": 1954.5	"F": 5699}
{"v": 1	"t": 2078150	"P": 1940.5	"F": 5417}
{"v": 1	"t": 2078171	"P": 1950.25	"F": 5381}
{"v": 1	"t": 2078191	"P": 1941.75	"F": 5302}
{"v": 1	"t": 2078212	"P": 1949.75	"F": 5321}
{"v": 1	"t": 2078232	"P": 1955.0	"F": 5418}
{"v": 1	"t": 2078252	"P": 1957.5	"F": 5393}
{"v": 1	"t": 2078273	"P": 1955.75	"F": 5315}
{"v": 1	"t": 2078293	"P": 1940.5	"F": 5431}
{"v": 1	"t": 2078313	"P": 1962.75	"F": 5315}
{"v": 1	"t": 2078334	"P": 1965.5	"F": 5231}
{"v": 1	"t": 2078354	"P": 1955.25	"F": 5630}
{"v": 1	"t": 2078374	"P": 1961.75	"F": 5540}
{"v": 1	"t": 2078395	"P": 1969.0	"F": 5546}
{"v": 1	"t": 2078415	"P": 1966.75	"F": 5415}
{"v": 1	"t": 2078435	"P": 1959.5	"F": 5542}
{"v": 1	"t": 2078456	"P": 1964.5	"F": 5174}
{"v": 1	"t": 2078476	"P": 1950.0	"F": 5680}
{"v": 1	"t": 2078497	"P": 1951.75	"F": 5596}
{"v": 1	"t": 2078517	"P": 1962.75	"F": 5315}
{"v": 1	"t": 2078537	"P": 1961.25	"F": 5682}
{"v": 1	"t": 2078558	"P": 1958.75	"F": 5701}
{"v": 1	"t": 2078578	"P": 1957.5	"F": 5583}
{"v": 1	"t": 2078598	"P": 1957.75	"F": 5990}
{"v": 1	"t": 2078619	"P": 1945.5	"F": 5588}
{"v": 1	"t": 2078639	"P": 1929.5	"F": 5696}
{"v": 1	"t": 2078660	"P": 1904.5	"F": 5462}
{"v": 1	"t": 2078680	"P": 1886.5	"F": 5911}
{"v": 1	"t": 2078700	"P": 1872.0	"F": 5796}
{"v": 1	"t": 2078721	"P": 1869.0	"F": 5704}
{"v": 1	"t": 2078741	"P": 1858.25	"F": 5517	"C": 44.63	"D": 3144	"sn": 54091779688249	"file": "/data/device_log/data0000.out"}
{"v": 1	"t": 2078762	"P": 1871.5	"F": 5622}
{"v": 1	"t": 2078782	"P": 1869.0	"F": 5408}
{"v": 1	"t": 2078803	"P": 1857.75	"F": 5452}
{"v": 1	"t": 2078823	"P": 1851.25	"F": 5672}
{"v": 1	"t": 2078843	"P": 1829.75	"F": 5539}
{"v": 1	"t": 2078864	"P": 1822.0	"F": 5591}
{"v": 1	"t": 2078884	"P": 1803.75	"F": 5768}
{"v": 1	"t": 2078905	"P": 1798.75	"F": 5601}
{"v": 1	"t": 2078925	"P": 1806.75	"F": 5606}
{"v": 1	"t": 2078945	"P": 1804.0	"F": 5598}
{"v": 1	"t": 2078966	"P": 1813.5	"F": 5743}
{"v": 1	"t": 2078986	"P": 1813.0	"F": 5442}
{"v": 1	"t": 2079007	"P": 1811.5	"F": 5588}
{"v": 1	"t": 2079027	"P": 1801.75	"F": 5449}
{"v": 1	"t": 2079047	"P": 1810.5	"F": 5400}
{"v": 1	"t": 2079068	"P": 1818.25	"F": 5364}
{"v": 1	"t": 2079088	"P": 1814.5	"F": 5597}
{"v": 1	"t": 2079109	"P": 1829.5	"F": 5534}
{"v": 1	"t": 2079129	"P": 1825.75	"F": 5207}
{"v": 1	"t": 2079149	"P": 1824.0	"F": 5578}
{"v": 1	"t": 2079170	"P": 1830.25	"F": 5486}
{"v": 1	"t": 2079190	"P": 1840.25	"F": 5617}
{"v": 1	"t": 2079210	"P": 1834.25	"F": 5193}
{"v": 1	"t": 2079231	"P": 1839.75	"F": 5271}
{"v": 1	"t": 2079251	"P": 1840.75	"F": 5570}
{"v": 1	"t": 2079272	"P": 1841.0	"F": 5121}
{"v": 1	"t": 2079292	"P": 1838.75	"F": 5362}
{"v": 1	"t": 2079312	"P": 1832.0	"F": 5837}
{"v": 1	"t": 2079333	"P": 1807.0	"F": 5862}
{"v": 1	"t": 2079353	"P": 1799.0	"F": 5587}
{"v": 1	"t": 2079373	"P": 1822.5	"F": 5501}
{"v": 1	"t": 2079394	"P": 1835.75	"F": 5626}
{"v": 1	"t": 2079414	"P": 1823.5	"F": 5245}
{"v": 1	"t": 2079434	"P": 1828.25	"F": 5414}
{"v": 1	"t": 2079455	"P": 1813.5	"F": 5364}
{"v": 1	"t": 2079475	"P": 1821.25	"F": 5343}
{"v": 1	"t": 2079496	"P": 1823.0	"F": 5641}
{"v": 1	"t": 2079516	"P": 1840.25	"F": 5702}
{"v": 1	"t": 2079536	"P": 1845.75	"F": 5544}
{"v": 1	"t": 2079557	"P": 1856.25	"F": 5492}
{"v": 1	"t": 2079577	"P": 1860.0	"F": 5621}
{"v": 1	"t": 2079597	"P": 1881.75	"F": 5550}
{"v": 1	"t": 2079618	"P": 1882.0	"F": 5602}
{"v": 1	"t": 2079638	"P": 1861.75	"F": 5491}
{"v": 1	"t": 2079658	"P": 1878.25	"F": 5398}
{"v": 1	"t": 2079679	"P": 1858.0	"F": 5571}
{"v": 1	"t": 2079699	"P": 1864.25	"F": 5525}
{"v": 1	"t": 2079720	"P": 1857.25	"F": 5484}
{"v": 1	"t": 2079740	"P": 1856.25	"F": 5417}
{"v": 1	"t": 2079760	"P": 1845.75	"F": 5630	"C": 44.64	"D": 3144	"sn": 54091779688249	"file": "/data/device_log/data0000.out"}
{"v": 1	"t": 2079781	"P": 1838.25	"F": 5417}
{"v": 1	"t": 2079801	"P": 1845.75	"F": 5360}
{"v": 1	"t": 2079822	"P": 1834.75	"F": 5217}
{"v": 1	"t": 2079842	"P": 1838.0	"F": 5486}
{"v": 1	"t": 2079862	"P": 1825.75	"F": 5471}
{"v": 1	"t": 2079883	"P": 1831.5	"F": 5372}
{"v": 1	"t": 2079903	"P": 1821.5	"F": 5480}
{"v": 1	"t": 2079923	"P": 1829.75	"F": 5545}
{"v": 1	"t": 2079944	"P": 1826.5	"F": 5350}
{"v": 1	"t": 2079964	"P": 1827.25	"F": 5487}
{"v": 1	"t": 2079984	"P": 1844.25	"F": 5729}
{"v": 1	"t": 2080005	"P": 1846.5	"F": 5853}
{"v": 1	"t": 2080025	"P": 1845.0	"F": 5420}
{"v": 1	"t": 2080046	"P": 1839.0	"F": 5667}
{"v": 1	"t": 2080066	"P": 1839.0	"F": 5384}
{"v": 1	"t": 2080086	"P": 1843.0	"F": 5440}
{"v": 1	"t": 2080107	"P": 1860.5	"F": 5550}
{"v": 1	"t": 2080127	"P": 1861.0	"F": 5286}
{"v": 1	"t": 2080147	"P": 1889.25	"F": 5425}
{"v": 1	"t": 2080168	"P": 1880.75	"F": 5890}
{"v": 1	"t": 2080188	"P": 1879.25	"F": 5804}
{"v": 1	"t": 2080208	"P": 1883.0	"F": 5945}
{"v": 1	"t": 2080229	"P": 1879.5	"F": 5785}
{"v": 1	"t": 2080249	"P": 1889.25	"F": 5717}
{"v": 1	"t": 2080270	"P": 1901.0	"F": 5563}
{"v": 1	"t": 2080290	"P": 1901.0	"F": 5473}
{"v": 1	"t": 2080311	"P": 1883.75	"F": 5827}
{"v": 1	"t": 2080331	"P": 1875.0	"F": 5722}
{"v": 1	"t": 2080352	"P": 1885.75	"F": 5643}
{"v": 1	"t": 2080372	"P": 1901.5	"F": 5532}
{"v": 1	"t": 2080393	"P": 1906.25	"F": 5389}
{"v": 1	"t": 2080413	"P": 1902.75	"F": 5769}
{"v": 1	"t": 2080433	"P": 1893.25	"F": 5747}
{"v": 1	"t": 2080454	"P": 1885.5	"F": 5682}
{"v": 1	"t": 2080474	"P": 1897.5	"F": 5627}
{"v": 1	"t": 2080494	"P": 1900.25	"F": 5435}
{"v": 1	"t": 2080515	"P": 1920.75	"F": 5117}
{"v": 1	"t": 2080535	"P": 1912.25	"F": 5408}
{"v": 1	"t": 2080555	"P": 1904.0	"F": 5504}
{"v": 1	"t": 2080576	"P": 1901.5	"F": 5490}
{"v": 1	"t": 2080596	"P": 1901.75	"F": 5188}
{"v": 1	"t": 2080617	"P": 1899.0	"F": 5403}
{"v": 1	"t": 2080637	"P": 1912.0	"F": 5565}
{"v": 1	"t": 2080657	"P": 1921.5	"F": 5654}
{"v": 1	"t": 2080678	"P": 1925.75	"F": 5683}
{"v": 1	"t": 2080698	"P": 1933.0	"F": 5724}
{"v": 1	"t": 2080718	"P": 1923.0	"F": 5685}
{"v": 1	"t": 2080739	"P": 1945.25	"F": 5534}
{"v": 1	"t": 2080759	"P": 1929.25	"F": 5714}
{"v": 1	"t": 2080779	"P": 1928.25	"F": 5438	"C": 44.575	"D": 3144	"sn": 54091779688249	"file": "/data/device_log/data0000.out"}
{"v": 1	"t": 2080800	"P": 1945.75	"F": 5296}
{"v": 1	"t": 2080820	"P": 1948.5	"F": 5343}
{"v": 1	"t": 2080841	"P": 1952.0	"F": 5644}
{"v": 1	"t": 2080861	"P": 1959.0	"F": 5614}
{"v": 1	"t": 2080881	"P": 1961.25	"F": 5740}
{"v": 1	"t": 2080902	"P": 1950.5	"F": 5650}
{"v": 1	"t": 2080922	"P": 1964.75	"F": 5854}
{"v": 1	"t": 2080943	"P": 1973.25	"F": 5889}
{"v": 1	"t": 2080963	"P": 1975.0	"F": 5740}
{"v": 1	"t": 2080983	"P": 1977.75	"F": 5628}
{"v": 1	"t": 2081004	"P": 1975.5	"F": 5346}
{"v": 1	"t": 2081024	"P": 1977.75	"F": 5360}
{"v": 1	"t": 2081044	"P": 1975.0	"F": 5550}
{"v": 1	"t": 2081065	"P": 1969.75	"F": 5348}
{"v": 1	"t": 2081085	"P": 1960.5	"F": 5649}
{"v": 1	"t": 2081105	"P": 1952.25	"F": 5545}
{"v": 1	"t": 2081126	"P": 1929.5	"F": 5661}
{"v": 1	"t": 2081146	"P": 1910.25	"F": 5728}
{"v": 1	"t": 2081166	"P": 1899.5	"F": 5721}
{"v": 1	"t": 2081186	"P": 1879.0	"F": 5694}
{"v": 1	"t": 2081207	"P": 1881.0	"F": 5613}
{"v": 1	"t": 2081227	"P": 1881.0	"F": 5426}
{"v": 1	"t": 2081247	"P": 1886.0	"F": 5567}
{"v": 1	"t": 2081268	"P": 1887.0	"F": 5166}
{"v": 1	"t": 2081288	"P": 1885.75	"F": 5573}
{"v": 1	"t": 2081308	"P": 1871.75	"F": 5387}
{"v": 1	"t": 2081329	"P": 1877.75	"F": 5458}
{"v": 1	"t": 2081349	"P": 1878.25	"F": 5269}
{"v": 1	"t": 2081369	"P": 1882.0	"F": 5503}
{"v": 1	"t": 2081389	"P": 1887.25	"F": 5736}
{"v": 1	"t": 2081410	"P": 1898.5	"F": 5330}
{"v": 1	"t": 2081430	"P": 1885.75	"F": 5498}
{"v": 1	"t": 2081450	"P": 1887.75	"F": 5481}
{"v": 1	"t": 2081471	"P": 1902.25	"F": 5450}
{"v": 1	"t": 2081491	"P": 1895.75	"F": 5417}
{"v": 1	"t": 2081512	"P": 1891.0	"F": 5473}
{"v": 1	"t": 2081532	"P": 1888.75	"F": 5534}
{"v": 1	"t": 2081552	"P": 1889.5	"F": 5464}
{"v": 1	"t": 2081573	"P": 1895.5	"F": 5476}
{"v": 1	"t": 2081593	"P": 1903.5	"F": 5647}
{"v": 1	"t": 2081613	"P": 1907.75	"F": 5468}
{"v": 1	"t": 2081634	"P": 1909.5	"F": 5582}
{"v": 1	"t": 2081654	"P": 1921.75	"F": 5476}
{"v": 1	"t": 2081674	"P": 1926.5	"F": 5892}
{"v": 1	"t": 2081694	"P": 1911.75	"F": 5910}
{"v": 1	"t": 2081715	"P": 1917.75	"F": 5791}
{"v": 1	"t": 2081735	"P": 1915.25	"F": 5841}
{"v": 1	"t": 2081755	"P": 1910.25	"F": 5735}
{"v": 1	"t": 2081776	"P": 1914.25	"F": 5596}
{"v": 1	"t": 2081796	"P": 1912.0	"F": 5501	"C": 44.595	"D": 3144	"sn": 54091779688249	"file": "/data/device_log/data0000.out"}
{"v": 1	"t": 2081816	"P": 1911.25	"F": 5407}
{"v": 1	"t": 2081837	"P": 1907.75	"F": 5278}
{"v": 1	"t": 2081857	"P": 1922.25	"F": 5488}
{"v": 1	"t": 2081877	"P": 1901.75	"F": 5630}
{"v": 1	"t": 2081898	"P": 1908.75	"F": 5884}
{"v": 1	"t": 2081918	"P": 1893.75	"F": 5619}
{"v": 1	"t": 2081938	"P": 1892.75	"F": 5530}
{"v": 1	"t": 2081958	"P": 1902.0	"F": 5676}
{"v": 1	"t": 2081979	"P": 1912.5	"F": 5811}
{"v": 1	"t": 2081999	"P": 1915.5	"F": 5348}
{"v": 1	"t": 2082019	"P": 1935.75	"F": 5509}
{"v": 1	"t": 2082040	"P": 1949.5	"F": 5292}
{"v": 1	"t": 2082060	"P": 1938.5	"F": 5312}
{"v": 1	"t": 2082081	"P": 1952.75	"F": 5503}
{"v": 1	"t": 2082101	"P": 1951.25	"F": 5779}
{"v": 1	"t": 2082121	"P": 1943.25	"F": 5863}
{"v": 1	"t": 2082142	"P": 1918.25	"F": 6054}
{"v": 1	"t": 2082162	"P": 1900.5	"F": 5983}
{"v": 1	"t": 2082182	"P": 1903.25	"F": 6078}
{"v": 1	"t": 2082203	"P": 1902.25	"F": 6080}
{"v": 1	"t": 2082223	"P": 1899.5	"F": 5837}
{"v": 1	"t": 2082243	"P": 1905.75	"F": 5761}
{"v": 1	"t": 2082264	"P": 1901.25	"F": 5522}
{"v": 1	"t": 2082284	"P": 1894.0	"F": 5739}
{"v": 1	"t": 2082304	"P": 1898.0	"F": 5509}
{"v": 1	"t": 2082324	"P": 1908.5	"F": 5633}
{"v": 1	"t": 2082345	"P": 1930.0	"F": 5726}
{"v": 1	"t": 2082365	"P": 1898.5	"F": 5771}
{"v": 1	"t": 2082385	"P": 1882.5	"F": 6019}
{"v": 1	"t": 2082406	"P": 1874.5	"F": 5924}
{"v": 1	"t": 2082426	"P": 1865.5	"F": 5813}
{"v": 1	"t": 2082446	"P": 1851.25	"F": 5912}
{"v": 1	"t": 2082467	"P": 1852.75	"F": 5828}
{"v": 1	"t": 2082487	"P": 1842.25	"F": 5539}
{"v": 1	"t": 2082507	"P": 1869.25	"F": 5336}
{"v": 1	"t": 2082528	"P": 1912.75	"F": 5109}
{"v": 1	"t": 2082548	"P": 1958.25	"F": 5162}
{"v": 1	"t": 2082568	"P": 1970.0	"F": 5592}
{"v": 1	"t": 2082589	"P": 1955.25	"F": 5401}
{"v": 1	"t": 2082609	"P": 1932.5	"F": 5716}
{"v": 1	"t": 2082629	"P": 1910.5	"F": 5882}
{"v": 1	"t": 2082650	"P": 1908.0	"F": 5817}
{"v": 1	"t": 2082670	"P": 1868.75	"F": 5942}
{"v": 1	"t": 2082691	"P": 1874.0	"F": 5754}
{"v": 1	"t": 2082711	"P": 1869.0	"F": 5735}
{"v": 1	"t": 2082732	"P": 1901.0	"F": 5326}
{"v": 1	"t": 2082752	"P": 1929.0	"F": 5524}
{"v": 1	"t": 2082773	"P": 1942.25	"F": 5584}
{"v": 1	"t": 2082793	"P": 1934.25	"F": 5424}
{"v": 1	"t": 2082813	"P": 1932.25	"F": 5411	"C": 44.605	"D": 3144	"sn": 54091779688249	"file": "/data/device_log/data0000.out"}
{"v": 1	"t": 2082834	"P": 1929.25	"F": 5636}
{"v": 1	"t": 2082854	"P": 1910.5	"F": 5836}
{"v": 1	"t": 2082874	"P": 1899.75	"F": 5729}
{"v": 1	"t": 2082895	"P": 1898.5	"F": 5910}
{"v": 1	"t": 2082915	"P": 1903.0	"F": 5816}
{"v": 1	"t": 2082935	"P": 1933.0	"F": 5627}
{"v": 1	"t": 2082956	"P": 1954.0	"F": 5754}
{"v": 1	"t": 2082976	"P": 1977.5	"F": 5233}
{"v": 1	"t": 2082996	"P": 1980.0	"F": 5439}
{"v": 1	"t": 2083017	"P": 1965.0	"F": 5340}
{"v": 1	"t": 2083037	"P": 1961.5	"F": 5333}
{"v": 1	"t": 2083057	"P": 1950.5	"F": 5408}
{"v": 1	"t": 2083077	"P": 1917.75	"F": 5502}
{"v": 1	"t": 2083098	"P": 1911.75	"F": 5683}
{"v": 1	"t": 2083118	"P": 1904.75	"F": 5503}
{"v": 1	"t": 2083138	"P": 1948.5	"F": 5660}
{"v": 1	"t": 2083159	"P": 1968.5	"F": 5439}
{"v": 1	"t": 2083179	"P": 1971.5	"F": 5403}
{"v": 1	"t": 2083199	"P": 1961.75	"F": 5297}
{"v": 1	"t": 2083220	"P": 1956.0	"F": 5498}
{"v": 1	"t": 2083240	"P": 1949.75	"F": 5503}
{"v": 1	"t": 2083260	"P": 1934.25	"F": 5489}
{"v": 1	"t": 2083280	"P": 1934.75	"F": 5369}
{"v": 1	"t": 2083301	"P": 1928.5	"F": 5732}
{"v": 1	"t": 2083321	"P": 1942.75	"F": 5351}
{"v": 1	"t": 2083342	"P": 1960.5	"F": 5558}
{"v": 1	"t": 2083362	"P": 1963.75	"F": 5719}
{"v": 1	"t": 2083382	"P": 1969.25	"F": 5336}
{"v": 1	"t": 2083402	"P": 1952.0	"F": 5655}
{"v": 1	"t": 2083423	"P": 1954.0	"F": 5767}
{"v": 1	"t": 2083443	"P": 1932.75	"F": 5658}
{"v": 1	"t": 2083463	"P": 1928.0	"F": 5215}
{"v": 1	"t": 2083484	"P": 1899.75	"F": 5044}
{"v": 1	"t": 2083504	"P": 1910.25	"F": 5123}
{"v": 1	"t": 2083524	"P": 1919.75	"F": 5497}
{"v": 1	"t": 2083545	"P": 1946.25	"F": 5484}
{"v": 1	"t": 2083565	"P": 1964.75	"F": 5349}
{"v": 1	"t": 2083585	"P": 1950.5	"F": 5604}
{"v": 1	"t": 2083606	"P": 1938.75	"F": 5517}
{"v": 1	"t": 2083626	"P": 1919.75	"F": 5489}
{"v": 1	"t": 2083646	"P": 1915.0	"F": 5413}
{"v": 1	"t": 2083666	"P": 1895.75	"F": 5537}
{"v": 1	"t": 2083687	"P": 1900.75	"F": 5467}
{"v": 1	"t": 2083707	"P": 1901.5	"F": 5259}
{"v": 1	"t": 2083727	"P": 1926.25	"F": 4844}
{"v": 1	"t": 2083748	"P": 1932.0	"F": 5361}
{"v": 1	"t": 2083768	"P": 1924.5	"F": 5619}
{"v": 1	"t": 2083788	"P": 1925.5	"F": 5673}
{"v": 1	"t": 2083808	"P": 1926.75	"F": 5490}
{"v": 1	"t": 2083829	"P": 1924.25	"F": 5487	"C": 44.605	"D": 3144	"sn": 54091779688249	"file": "/data/device_log/data0000.out"}
{"v": 1	"t": 2083849	"P": 1922.5	"F": 5352}
{"v": 1	"t": 2083870	"P": 1920.5	"F": 5634}
{"v": 1	"t": 2083890	"P": 1912.0	"F": 5532}
{"v": 1	"t": 2083910	"P": 1910.5	"F": 5726}
{"v": 1	"t": 2083931	"P": 1898.0	"F": 5838}
{"v": 1	"t": 2083951	"P": 1886.0	"F": 5804}
{"v": 1	"t": 2083971	"P": 1858.75	"F": 5449}
{"v": 1	"t": 2083992	"P": 1839.75	"F": 5568}
{"v": 1	"t": 2084012	"P": 1804.0	"F": 5818}
{"v": 1	"t": 2084032	"P": 1806.0	"F": 5714}
{"v": 1	"t": 2084052	"P": 1775.25	"F": 5427}
{"v": 1	"t": 2084073	"P": 1770.75	"F": 5718}
{"v": 1	"t": 2084093	"P": 1750.0	"F": 5550}
{"v": 1	"t": 2084113	"P": 1750.0	"F": 5574}
{"v": 1	"t": 2084134	"P": 1723.0	"F": 5501}
{"v": 1	"t": 2084154	"P": 1696.5	"F": 5526}
{"v": 1	"t": 2084174	"P": 1670.0	"F": 5452}
{"v": 1	"t": 2084195	"P": 1667.0	"F": 5616}
{"v": 1	"t": 2084215	"P": 1670.5	"F": 5339}
{"v": 1	"t": 2084235	"P": 1689.25	"F": 5198}
{"v": 1	"t": 2084256	"P": 1723.75	"F": 4891}
{"v": 1	"t": 2084276	"P": 1776.75	"F": 4837}
{"v": 1	"t": 2084296	"P": 1776.75	"F": 5560}
{"v": 1	"t": 2084316	"P": 1759.75	"F": 5640}
{"v": 1	"t": 2084337	"P": 1768.5	"F": 5307}
{"v": 1	"t": 2084357	"P": 1788.75	"F": 5325}
{"v": 1	"t": 2084378	"P": 1797.0	"F": 5396}
{"v": 1	"t": 2084398	"P": 1806.75	"F": 5565}
{"v": 1	"t": 2084418	"P": 1842.75	"F": 5153}
{"v": 1	"t": 2084439	"P": 1917.5	"F": 5017}
{"v": 1	"t": 2084459	"P": 1994.0	"F": 4924}
{"v": 1	"t": 2084479	"P": 2070.25	"F": 4889}
{"v": 1	"t": 2084500	"P": 2109.5	"F": 5101}
{"v": 1	"t": 2084520	"P": 2134.25	"F": 5122}
{"v": 1	"t": 2084540	"P": 2140.0	"F": 4887}
{"v": 1	"t": 2084560	"P": 2135.5	"F": 5488}
{"v": 1	"t": 2084581	"P": 2133.75	"F": 5536}
{"v": 1	"t": 2084601	"P": 2120.75	"F": 5821}
{"v": 1	"t": 2084621	"P": 2110.0	"F": 5834}
{"v": 1	"t": 2084642	"P": 2118.75	"F": 5858}
{"v": 1	"t": 2084662	"P": 2119.75	"F": 5534}
{"v": 1	"t": 2084682	"P": 2119.0	"F": 5581}
{"v": 1	"t": 2084703	"P": 2112.0	"F": 5232}
{"v": 1	"t": 2084723	"P": 2092.0	"F": 5633}
{"v": 1	"t": 2084743	"P": 2089.25	"F": 5307}
{"v": 1	"t": 2084763	"P": 2078.5	"F": 5030}
{"v": 1	"t": 2084784	"P": 2074.25	"F": 5272}
{"v": 1	"t": 2084804	"P": 2069.25	"F": 5162}
{"v": 1	"t": 2084824	"P": 2072.5	"F": 5499}
{"v": 1	"t": 2084845	"P": 2084.0	"F": 5523	"C": 44.585	"D": 3144	"sn": 54091779688249	"file": "/data/device_log/data0000.out"}
{"v": 1	"t": 2084865	"P": 2089.75	"F": 5419}
{"v": 1	"t": 2084885	"P": 2101.75	"F": 5560}
{"v": 1	"t": 2084906	"P": 2091.0	"F": 5552}
{"v": 1	"t": 2084926	"P": 2082.75	"F": 5708}
{"v": 1	"t": 2084947	"P": 2040.5	"F": 5596}
{"v": 1	"t": 2084967	"P": 2020.5	"F": 5769}
{"v": 1	"t": 2084987	"P": 2013.75	"F": 5412}
{"v": 1	"t": 2085008	"P": 2028.75	"F": 5226}
{"v": 1	"t": 2085028	"P": 2097.0	"F": 4860}
{"v": 1	"t": 2085048	"P": 2184.75	"F": 5138}
{"v": 1	"t": 2085068	"P": 2239.75	"F": 5165}
{"v": 1	"t": 2085089	"P": 2252.25	"F": 5498}
{"v": 1	"t": 2085109	"P": 2224.75	"F": 5712}
{"v": 1	"t": 2085129	"P": 2182.5	"F": 5721}
{"v": 1	"t": 2085150	"P": 2148.5	"F": 5503}
{"v": 1	"t": 2085170	"P": 2146.75	"F": 5397}
{"v": 1	"t": 2085190	"P": 2153.0	"F": 5415}
{"v": 1	"t": 2085211	"P": 2153.5	"F": 5685}
{"v": 1	"t": 2085231	"P": 2152.5	"F": 5535}
{"v": 1	"t": 2085251	"P": 2138.25	"F": 5297}
{"v": 1	"t": 2085272	"P": 2133.5	"F": 5302}
{"v": 1	"t": 2085292	"P": 2164.5	"F": 5244}
{"v": 1	"t": 2085312	"P": 2204.5	"F": 5354}
{"v": 1	"t": 2085332	"P": 2234.25	"F": 5275}
{"v": 1	"t": 2085353	"P": 2226.75	"F": 5625}
{"v": 1	"t": 2085373	"P": 2205.0	"F": 5797}
{"v": 1	"t": 2085393	"P": 2157.25	"F": 5817}
{"v": 1	"t": 2085414	"P": 2161.75	"F": 6082}
{"v": 1	"t": 2085434	"P": 2137.0	"F": 5921}
{"v": 1	"t": 2085454	"P": 2132.5	"F": 6085}
{"v": 1	"t": 2085475	"P": 2108.75	"F": 6128}
{"v": 1	"t": 2085495	"P": 2099.5	"F": 5912}
{"v": 1	"t": 2085516	"P": 2091.0	"F": 5639}
{"v": 1	"t": 2085536	"P": 2114.5	"F": 5686}
{"v": 1	"t": 2085556	"P": 2120.5	"F": 5314}
{"v": 1	"t": 2085577	"P": 2111.75	"F": 4926}
{"v": 1	"t": 2085597	"P": 2115.5	"F": 5042}
{"v": 1	"t": 2085617	"P": 2139.75	"F": 5270}
{"v": 1	"t": 2085638	"P": 2170.75	"F": 5409}
{"v": 1	"t": 2085658	"P": 2159.75	"F": 5449}
{"v": 1	"t": 2085678	"P": 2135.75	"F": 5729}
{"v": 1	"t": 2085698	"P": 2096.5	"F": 5935}
{"v": 1	"t": 2085719	"P": 2025.75	"F": 5983}
{"v": 1	"t": 2085739	"P": 1976.5	"F": 5872}
{"v": 1	"t": 2085759	"P": 1919.0	"F": 5643}
{"v": 1	"t": 2085780	"P": 1866.5	"F": 5778}
{"v": 1	"t": 2085800	"P": 1818.25	"F": 5830}
{"v": 1	"t": 2085820	"P": 1790.25	"F": 5896}
{"v": 1	"t": 2085841	"P": 1751.25	"F": 5744}
{"v": 1	"t": 2085861	"P": 1742.0	"F": 5552	"C": 44.59	"D": 3144	"sn": 54091779688249	"file": "/data/device_log/data0000.out"}
{"v": 1	"t": 2085881	"P": 1741.25	"F": 5537}
{"v": 1	"t": 2085902	"P": 1733.0	"F": 5597}
{"v": 1	"t": 2085922	"P": 1737.75	"F": 5653}
{"v": 1	"t": 2085942	"P": 1748.25	"F": 5529}
{"v": 1	"t": 2085962	"P": 1729.75	"F": 5438}
{"v": 1	"t": 2085983	"P": 1762.25	"F": 5371}
{"v": 1	"t": 2086003	"P": 1800.25	"F": 5497}
{"v": 1	"t": 2086024	"P": 1836.75	"F": 5597}
{"v": 1	"t": 2086044	"P": 1834.25	"F": 5473}
{"v": 1	"t": 2086065	"P": 1856.5	"F": 5466}
{"v": 1	"t": 2086085	"P": 1874.5	"F": 5391}
{"v": 1	"t": 2086105	"P": 1886.75	"F": 5304}
{"v": 1	"t": 2086126	"P": 1872.5	"F": 5809}
{"v": 1	"t": 2086146	"P": 1854.5	"F": 5505}
{"v": 1	"t": 2086167	"P": 1839.5	"F": 5790}
{"v": 1	"t": 2086187	"P": 1834.0	"F": 5394}
{"v": 1	"t": 2086208	"P": 1823.0	"F": 5391}
{"v": 1	"t": 2086228	"P": 1814.0	"F": 5427}
{"v": 1	"t": 2086249	"P": 1820.25	"F": 5541}
{"v": 1	"t": 2086269	"P": 1832.75	"F": 5470}
{"v": 1	"t": 2086289	"P": 1835.5	"F": 5361}
{"v": 1	"t": 2086309	"P": 1854.0	"F": 5468}
{"v": 1	"t": 2086330	"P": 1874.75	"F": 5425}
{"v": 1	"t": 2086350	"P": 1868.75	"F": 5237}
{"v": 1	"t": 2086370	"P": 1847.25	"F": 5123}
{"v": 1	"t": 2086391	"P": 1825.75	"F": 5590}
{"v": 1	"t": 2086411	"P": 1806.5	"F": 5860}
{"v": 1	"t": 2086431	"P": 1778.75	"F": 5699}
{"v": 1	"t": 2086452	"P": 1737.25	"F": 6075}
{"v": 1	"t": 2086472	"P": 1728.0	"F": 6073}
{"v": 1	"t": 2086492	"P": 1712.0	"F": 6034}
{"v": 1	"t": 2086513	"P": 1697.0	"F": 5989}
{"v": 1	"t": 2086533	"P": 1672.25	"F": 5796}
{"v": 1	"t": 2086553	"P": 1668.0	"F": 5773}
{"v": 1	"t": 2086573	"P": 1668.0	"F": 5649}
{"v": 1	"t": 2086594	"P": 1670.75	"F": 5411}
{"v": 1	"t": 2086614	"P": 1681.25	"F": 5465}
{"v": 1	"t": 2086634	"P": 1694.0	"F": 5540}
{"v": 1	"t": 2086655	"P": 1717.5	"F": 5648}
{"v": 1	"t": 2086675	"P": 1730.0	"F": 5392}
{"v": 1	"t": 2086695	"P": 1758.25	"F": 5568}
{"v": 1	"t": 2086716	"P": 1780.25	"F": 5315}
{"v": 1	"t": 2086736	"P": 1795.5	"F": 5740}
{"v": 1	"t": 2086756	"P": 1822.25	"F": 5355}
{"v": 1	"t": 2086777	"P": 1820.75	"F": 5309}
{"v": 1	"t": 2086797	"P": 1837.5	"F": 5284}
{"v": 1	"t": 2086818	"P": 1852.5	"F": 5446}
{"v": 1	"t": 2086838	"P": 1859.5	"F": 5649}
{"v": 1	"t": 2086858	"P": 1875.5	"F": 5578}
{"v": 1	"t": 2086878	"P": 1875.75	"F": 5374	"C": 44.605	"D": 3144	"sn": 54091779688249	"file": "/data/device_log/data0000.out"}
{"v": 1	"t": 2086899	"P": 1875.25	"F": 5516}
{"v": 1	"t": 2086919	"P": 1886.0	"F": 5254}
{"v": 1	"t": 2086939	"P": 1875.25	"F": 5200}
{"v": 1	"t": 2086960	"P": 1881.25	"F": 5354}
{"v": 1	"t": 2086980	"P": 1881.25	"F": 5421}
{"v": 1	"t": 2087000	"P": 1878.0	"F": 5731}
{"v": 1	"t": 2087021	"P": 1884.25	"F": 5505}
{"v": 1	"t": 2087041	"P": 1893.75	"F": 5806}
{"v": 1	"t": 2087061	"P": 1889.0	"F": 5790}
{"v": 1	"t": 2087082	"P": 1886.0	"F": 5824}
{"v": 1	"t": 2087102	"P": 1873.75	"F": 5944}
{"v": 1	"t": 2087122	"P": 1874.0	"F": 5836}
{"v": 1	"t": 2087142	"P": 1871.75	"F": 5703}
{"v": 1	"t": 2087163	"P": 1864.25	"F": 5615}
{"v": 1	"t": 2087183	"P": 1862.0	"F": 5825}
{"v": 1	"t": 2087203	"P": 1876.25	"F": 5796}
{"v": 1	"t": 2087224	"P": 1885.25	"F": 5842}
{"v": 1	"t": 2087244	"P": 1872.25	"F": 5767}
{"v": 1	"t": 2087264	"P": 1880.25	"F": 5880}
{"v": 1	"t": 2087285	"P": 1872.5	"F": 5782}
{"v": 1	"t": 2087305	"P": 1874.0	"F": 5796}
{"v": 1	"t": 2087326	"P": 1874.25	"F": 5984}
{"v": 1	"t": 2087346	"P": 1882.75	"F": 5665}
{"v": 1	"t": 2087366	"P": 1884.0	"F": 5985}
{"v": 1	"t": 2087387	"P": 1881.75	"F": 5717}
{"v": 1	"t": 2087407	"P": 1882.5	"F": 5779}
{"v": 1	"t": 2087427	"P": 1887.25	"F": 5863}
{"v": 1	"t": 2087448	"P": 1888.0	"F": 5783}
{"v": 1	"t": 2087468	"P": 1881.5	"F": 5781}
{"v": 1	"t": 2087488	"P": 1879.75	"F": 5635}
{"v": 1	"t": 2087508	"P": 1879.25	"F": 5479}
{"v": 1	"t": 2087529	"P": 1873.5	"F": 5856}
{"v": 1	"t": 2087549	"P": 1864.25	"F": 6021}
{"v": 1	"t": 2087569	"P": 1864.0	"F": 5668}
{"v": 1	"t": 2087590	"P": 1878.25	"F": 5631}
{"v": 1	"t": 2087610	"P": 1867.75	"F": 5780}
{"v": 1	"t": 2087630	"P": 1865.0	"F": 5702}
{"v": 1	"t": 2087651	"P": 1867.75	"F": 5797}
{"v": 1	"t": 2087671	"P": 1844.75	"F": 5855}
{"v": 1	"t": 2087691	"P": 1824.0	"F": 5840}
{"v": 1	"t": 2087711	"P": 1809.25	"F": 5915}
{"v": 1	"t": 2087732	"P": 1784.25	"F": 5816}
{"v": 1	"t": 2087752	"P": 1792.75	"F": 5851}
{"v": 1	"t": 2087772	"P": 1789.75	"F": 5896}
{"v": 1	"t": 2087793	"P": 1815.0	"F": 6080}
{"v": 1	"t": 2087813	"P": 1813.75	"F": 5693}
{"v": 1	"t": 2087833	"P": 1842.0	"F": 5373}
{"v": 1	"t": 2087854	"P": 1851.5	"F": 5423}
{"v": 1	"t": 2087874	"P": 1833.0	"F": 5460}
{"v": 1	"t": 2087895	"P": 1837.0	"F": 5418	"C": 44.57	"D": 3144	"sn": 54091779688249	"file": "/data/device_log/data0000.out"}
{"v": 1	"t": 2087915	"P": 1844.25	"F": 5518}
{"v": 1	"t": 2087935	"P": 1854.25	"F": 5561}
{"v": 1	"t": 2087956	"P": 1846.75	"F": 5679}
{"v": 1	"t": 2087976	"P": 1865.75	"F": 5587}
{"v": 1	"t": 2087996	"P": 1885.25	"F": 5639}
{"v": 1	"t": 2088016	"P": 1904.75	"F": 5599}
{"v": 1	"t": 2088037	"P": 1898.5	"F": 5652}
{"v": 1	"t": 2088057	"P": 1883.5	"F": 5479}
{"v": 1	"t": 2088077	"P": 1880.5	"F": 5435}
{"v": 1	"t": 2088098	"P": 1871.75	"F": 5025}
{"v": 1	"t": 2088118	"P": 1875.75	"F": 5427}
{"v": 1	"t": 2088138	"P": 1877.0	"F": 5622}
{"v": 1	"t": 2088159	"P": 1897.25	"F": 5501}
{"v": 1	"t": 2088179	"P": 1897.75	"F": 5522}
{"v": 1	"t": 2088199	"P": 1889.75	"F": 5783}
{"v": 1	"t": 2088220	"P": 1907.5	"F": 5826}
{"v": 1	"t": 2088240	"P": 1910.0	"F": 5579}
{"v": 1	"t": 2088260	"P": 1897.75	"F": 5803}
{"v": 1	"t": 2088280	"P": 1892.25	"F": 5494}
{"v": 1	"t": 2088301	"P": 1882.25	"F": 5355}
{"v": 1	"t": 2088321	"P": 1896.5	"F": 5681}
{"v": 1	"t": 2088341	"P": 1888.0	"F": 5716}
{"v": 1	"t": 2088362	"P": 1897.75	"F": 5707}
{"v": 1	"t": 2088382	"P": 1903.25	"F": 5619}
{"v": 1	"t": 2088402	"P": 1906.0	"F": 5740}
{"v": 1	"t": 2088423	"P": 1912.75	"F": 5750}
{"v": 1	"t": 2088443	"P": 1915.0	"F": 5359}
{"v": 1	"t": 2088464	"P": 1922.5	"F": 5271}
{"v": 1	"t": 2088484	"P": 1923.0	"F": 5304}
{"v": 1	"t": 2088504	"P": 1920.25	"F": 5866}
{"v": 1	"t": 2088524	"P": 1918.5	"F": 5635}
{"v": 1	"t": 2088545	"P": 1898.0	"F": 5731}
{"v": 1	"t": 2088565	"P": 1878.25	"F": 5830}
{"v": 1	"t": 2088585	"P": 1823.75	"F": 5825}
{"v": 1	"t": 2088606	"P": 1805.0	"F": 5637}
{"v": 1	"t": 2088626	"P": 1788.75	"F": 5511}
{"v": 1	"t": 2088646	"P": 1762.25	"F": 5349}
{"v": 1	"t": 2088667	"P": 1759.5	"F": 5450}
{"v": 1	"t": 2088687	"P": 1740.75	"F": 5187}
{"v": 1	"t": 2088707	"P": 1747.25	"F": 5566}
{"v": 1	"t": 2088728	"P": 1735.0	"F": 5629}
{"v": 1	"t": 2088748	"P": 1732.5	"F": 5450}
{"v": 1	"t": 2088768	"P": 1731.75	"F": 5215}
{"v": 1	"t": 2088788	"P": 1728.25	"F": 5451}
{"v": 1	"t": 2088809	"P": 1742.75	"F": 5541}
{"v": 1	"t": 2088829	"P": 1752.0	"F": 5522}
{"v": 1	"t": 2088849	"P": 1775.75	"F": 5345}
{"v": 1	"t": 2088870	"P": 1802.5	"F": 5309}
{"v": 1	"t": 2088890	"P": 1813.25	"F": 5077}
{"v": 1	"t": 2088910	"P": 1822.75	"F": 5169	"C": 44.6	"D": 3144	"sn": 54091779688249	"file": "/data/device_log/data0000.out"}
{"v": 1	"t": 2088931	"P": 1836.0	"F": 5271}
{"v": 1	"t": 2088951	"P": 1843.75	"F": 5223}
{"v": 1	"t": 2088972	"P": 1854.5	"F": 5323}
{"v": 1	"t": 2088992	"P": 1867.0	"F": 5332}
{"v": 1	"t": 2089012	"P": 1869.0	"F": 5168}
{"v": 1	"t": 2089033	"P": 1867.25	"F": 5232}
{"v": 1	"t": 2089053	"P": 1858.75	"F": 4938}
{"v": 1	"t": 2089073	"P": 1869.5	"F": 5740}
{"v": 1	"t": 2089093	"P": 1866.75	"F": 5806}
{"v": 1	"t": 2089114	"P": 1865.25	"F": 5572}
{"v": 1	"t": 2089134	"P": 1868.5	"F": 5523}
{"v": 1	"t": 2089154	"P": 1869.25	"F": 5509}
{"v": 1	"t": 2089175	"P": 1881.0	"F": 5424}
{"v": 1	"t": 2089195	"P": 1878.5	"F": 5355}
{"v": 1	"t": 2089215	"P": 1865.25	"F": 5480}
{"v": 1	"t": 2089236	"P": 1860.25	"F": 5490}
{"v": 1	"t": 2089256	"P": 1855.5	"F": 5527}
{"v": 1	"t": 2089276	"P": 1860.0	"F": 5255}
{"v": 1	"t": 2089296	"P": 1843.75	"F": 5448}
{"v": 1	"t": 2089317	"P": 1842.0	"F": 5540}
{"v": 1	"t": 2089337	"P": 1841.0	"F": 5518}
{"v": 1	"t": 2089357	"P": 1857.25	"F": 5659}
{"v": 1	"t": 2089378	"P": 1862.25	"F": 5133}
{"v": 1	"t": 2089398	"P": 1876.5	"F": 5355}
{"v": 1	"t": 2089418	"P": 1878.25	"F": 5477}
{"v": 1	"t": 2089439	"P": 1896.5	"F": 5532}
{"v": 1	"t": 2089459	"P": 1903.25	"F": 5155}
{"v": 1	"t": 2089479	"P": 1906.5	"F": 5619}
{"v": 1	"t": 2089500	"P": 1929.75	"F": 5339}
{"v": 1	"t": 2089520	"P": 1929.5	"F": 5622}
{"v": 1	"t": 2089541	"P": 1930.0	"F": 5476}
{"v": 1	"t": 2089561	"P": 1925.25	"F": 5692}
{"v": 1	"t": 2089582	"P": 1919.75	"F": 5494}
{"v": 1	"t": 2089602	"P": 1906.25	"F": 5570}
{"v": 1	"t": 2089623	"P": 1910.0	"F": 5748}
{"v": 1	"t": 2089643	"P": 1893.0	"F": 5699}
{"v": 1	"t": 2089664	"P": 1896.75	"F": 5529}
{"v": 1	"t": 2089684	"P": 1898.25	"F": 5128}
{"v": 1	"t": 2089704	"P": 1904.75	"F": 5591}
{"v": 1	"t": 2089725	"P": 1895.75	"F": 5485}
{"v": 1	"t": 2089745	"P": 1906.0	"F": 5588}
{"v": 1	"t": 2089765	"P": 1896.25	"F": 5495}
{"v": 1	"t": 2089786	"P": 1894.0	"F": 5107}
{"v": 1	"t": 2089806	"P": 1914.5	"F": 5341}
{"v": 1	"t": 2089826	"P": 1914.25	"F": 5585}
{"v": 1	"t": 2089846	"P": 1902.0	"F": 5500}
{"v": 1	"t": 2089867	"P": 1900.5	"F": 5864}
{"v": 1	"t": 2089887	"P": 1863.0	"F": 5789}
{"v": 1	"t": 2089907	"P": 1839.75	"F": 5914}
{"v": 1	"t": 2089928	"P": 1831.25	"F": 5760	"C": 44.605	"D": 3144	"sn": 54091779688249	"file": "/data/device_log/data0000.out"}
{"v": 1	"t": 2089948	"P": 1817.0	"F": 5544}
{"v": 1	"t": 2089968	"P": 1837.75	"F": 5560}
{"v": 1	"t": 2089989	"P": 1854.75	"F": 5358}
{"v": 1	"t": 2090009	"P": 1861.25	"F": 5643}
{"v": 1	"t": 2090029	"P": 1880.75	"F": 5549}
{"v": 1	"t": 2090050	"P": 1890.5	"F": 5755}
{"v": 1	"t": 2090070	"P": 1892.0	"F": 5710}
{"v": 1	"t": 2090090	"P": 1894.75	"F": 5684}
{"v": 1	"t": 2090110	"P": 1896.0	"F": 5573}
{"v": 1	"t": 2090131	"P": 1892.5	"F": 5486}
{"v": 1	"t": 2090151	"P": 1894.0	"F": 5536}
{"v": 1	"t": 2090171	"P": 1886.5	"F": 5825}
{"v": 1	"t": 2090192	"P": 1896.5	"F": 5843}
{"v": 1	"t": 2090212	"P": 1906.75	"F": 5833}
{"v": 1	"t": 2090233	"P": 1899.5	"F": 5837}
{"v": 1	"t": 2090253	"P": 1891.0	"F": 5536}
{"v": 1	"t": 2090273	"P": 1888.75	"F": 5513}
{"v": 1	"t": 2090294	"P": 1901.5	"F": 5588}
{"v": 1	"t": 2090314	"P": 1902.75	"F": 5723}
{"v": 1	"t": 2090334	"P": 1899.75	"F": 5448}
{"v": 1	"t": 2090355	"P": 1905.75	"F": 5704}
{"v": 1	"t": 2090375	"P": 1913.0	"F": 5536}
{"v": 1	"t": 2090395	"P": 1916.0	"F": 5576}
{"v": 1	"t": 2090415	"P": 1923.0	"F": 5835}
{"v": 1	"t": 2090436	"P": 1927.75	"F": 5470}
{"v": 1	"t": 2090456	"P": 1936.0	"F": 5729}
{"v": 1	"t": 2090476	"P": 1937.75	"F": 5492}
{"v": 1	"t": 2090497	"P": 1928.25	"F": 5578}
{"v": 1	"t": 2090517	"P": 1926.75	"F": 5762}
{"v": 1	"t": 2090537	"P": 1920.5	"F": 5614}
{"v": 1	"t": 2090558	"P": 1921.25	"F": 5388}
{"v": 1	"t": 2090578	"P": 1920.25	"F": 5795}
{"v": 1	"t": 2090598	"P": 1924.25	"F": 5242}
{"v": 1	"t": 2090619	"P": 1922.75	"F": 5670}
{"v": 1	"t": 2090639	"P": 1934.25	"F": 5790}
{"v": 1	"t": 2090659	"P": 1930.5	"F": 5623}
{"v": 1	"t": 2090679	"P": 1944.5	"F": 5663}
{"v": 1	"t": 2090700	"P": 1926.75	"F": 5585}
{"v": 1	"t": 2090720	"P": 1925.25	"F": 5574}
{"v": 1	"t": 2090740	"P": 1925.5	"F": 5549}
{"v": 1	"t": 2090761	"P": 1926.75	"F": 5646}
{"v": 1	"t": 2090781	"P": 1921.25	"F": 5690}
{"v": 1	"t": 2090802	"P": 1926.25	"F": 5355}
{"v": 1	"t": 2090822	"P": 1935.0	"F": 5567}
{"v": 1	"t": 2090842	"P": 1924.0	"F": 5729}
{"v": 1	"t": 2090863	"P": 1928.25	"F": 5485}
{"v": 1	"t": 2090883	"P": 1922.5	"F": 5735}
{"v": 1	"t": 2090903	"P": 1926.25	"F": 5768}
{"v": 1	"t": 2090923	"P": 1918.5	"F": 5480}
{"v": 1	"t": 2090944	"P": 1927.0	"F": 5642	"C": 44.585	"D": 3144	"sn": 54091779688249	"file": "/data/device_log/data0000.out"}
{"v": 1	"t": 2090964	"P": 1918.25	"F": 5839}
{"v": 1	"t": 2090984	"P": 1907.75	"F": 5660}
{"v": 1	"t": 2091005	"P": 1914.0	"F": 5443}
{"v": 1	"t": 2091025	"P": 1913.0	"F": 5175}
{"v": 1	"t": 2091045	"P": 1916.25	"F": 5751}
{"v": 1	"t": 2091066	"P": 1917.75	"F": 5784}
{"v": 1	"t": 2091086	"P": 1914.25	"F": 5482}
{"v": 1	"t": 2091106	"P": 1921.5	"F": 5385}
{"v": 1	"t": 2091126	"P": 1924.0	"F": 5572}
{"v": 1	"t": 2091147	"P": 1931.25	"F": 5754}
{"v": 1	"t": 2091167	"P": 1924.0	"F": 5424}
{"v": 1	"t": 2091187	"P": 1936.0	"F": 5410}
{"v": 1	"t": 2091208	"P": 1940.75	"F": 5462}
{"v": 1	"t": 2091228	"P": 1932.25	"F": 5499}
{"v": 1	"t": 2091248	"P": 1951.75	"F": 5826}
{"v": 1	"t": 2091269	"P": 1950.5	"F": 5185}
{"v": 1	"t": 2091289	"P": 1957.25	"F": 5602}
{"v": 1	"t": 2091309	"P": 1955.5	"F": 5701}
{"v": 1	"t": 2091330	"P": 1962.0	"F": 5556}
{"v": 1	"t": 2091350	"P": 1943.75	"F": 5641}
{"v": 1	"t": 2091371	"P": 1934.75	"F": 5737}
{"v": 1	"t": 2091391	"P": 1921.75	"F": 5910}
{"v": 1	"t": 2091411	"P": 1891.75	"F": 5721}
{"v": 1	"t": 2091432	"P": 1865.75	"F": 6133}
{"v": 1	"t": 2091452	"P": 1850.25	"F": 5880}
{"v": 1	"t": 2091472	"P": 1836.0	"F": 5774}
{"v": 1	"t": 2091493	"P": 1817.75	"F": 5782}
{"v": 1	"t": 2091513	"P": 1800.5	"F": 5870}
{"v": 1	"t": 2091533	"P": 1780.75	"F": 5842}
{"v": 1	"t": 2091553	"P": 1787.25	"F": 5595}
{"v": 1	"t": 2091574	"P": 1767.25	"F": 5779}
{"v": 1	"t": 2091594	"P": 1762.0	"F": 5447}
{"v": 1	"t": 2091614	"P": 1766.25	"F": 5746}
{"v": 1	"t": 2091635	"P": 1761.25	"F": 5616}
{"v": 1	"t": 2091655	"P": 1752.0	"F": 5531}
{"v": 1	"t": 2091675	"P": 1769.5	"F": 5867}
{"v": 1	"t": 2091696	"P": 1765.75	"F": 5714}
{"v": 1	"t": 2091716	"P": 1773.25	"F": 5663}
{"v": 1	"t": 2091736	"P": 1776.75	"F": 5483}
{"v": 1	"t": 2091756	"P": 1778.5	"F": 5431}
{"v": 1	"t": 2091777	"P": 1766.0	"F": 5249}
{"v": 1	"t": 2091797	"P": 1778.0	"F": 5795}
{"v": 1	"t": 2091817	"P": 1784.5	"F": 5657}
{"v": 1	"t": 2091838	"P": 1791.0	"F": 5691}
{"v": 1	"t": 2091858	"P": 1786.25	"F": 5633}
{"v": 1	"t": 2091878	"P": 1787.0	"F": 5533}
{"v": 1	"t": 2091899	"P": 1794.5	"F": 5651}
{"v": 1	"t": 2091919	"P": 1790.75	"F": 5408}
{"v": 1	"t": 2091940	"P": 1804.25	"F": 5692}
{"v": 1	"t": 2091960	"P": 1814.5	"F": 5770	"C": 44.61	"D": 3144	"sn": 54091779688249	"file": "/data/device_log/data0000.out"}
{"v": 1	"t": 2091980	"P": 1822.75	"F": 5398}
{"v": 1	"t": 2092001	"P": 1839.25	"F": 5530}
{"v": 1	"t": 2092021	"P": 1847.0	"F": 5600}
{"v": 1	"t": 2092041	"P": 1846.75	"F": 5605}
{"v": 1	"t": 2092062	"P": 1842.5	"F": 5346}
{"v": 1	"t": 2092082	"P": 1851.25	"F": 5552}
{"v": 1	"t": 2092102	"P": 1869.0	"F": 5793}
{"v": 1	"t": 2092123	"P": 1852.75	"F": 5561}
{"v": 1	"t": 2092143	"P": 1856.75	"F": 5815}
{"v": 1	"t": 2092163	"P": 1853.5	"F": 5491}
{"v": 1	"t": 2092183	"P": 1862.5	"F": 5578}
{"v": 1	"t": 2092204	"P": 1869.75	"F": 5515}
{"v": 1	"t": 2092224	"P": 1867.5	"F": 5792}
{"v": 1	"t": 2092244	"P": 1872.75	"F": 5813}
{"v": 1	"t": 2092265	"P": 1872.75	"F": 5714}
{"v": 1	"t": 2092285	"P": 1880.75	"F": 5768}
{"v": 1	"t": 2092305	"P": 1876.0	"F": 5445}
{"v": 1	"t": 2092326	"P": 1880.25	"F": 5642}
{"v": 1	"t": 2092346	"P": 1898.25	"F": 5537}
{"v": 1	"t": 2092366	"P": 1894.25	"F": 5590}
{"v": 1	"t": 2092387	"P": 1890.0	"F": 5941}
{"v": 1	"t": 2092407	"P": 1887.25	"F": 5451}
{"v": 1	"t": 2092427	"P": 1892.5	"F": 5702}
{"v": 1	"t": 2092448	"P": 1892.25	"F": 5708}
{"v": 1	"t": 2092468	"P": 1891.75	"F": 5893}
{"v": 1	"t": 2092488	"P": 1895.75	"F": 5793}
{"v": 1	"t": 2092509	"P": 1894.75	"F": 5818}
{"v": 1	"t": 2092529	"P": 1885.25	"F": 5641}
{"v": 1	"t": 2092549	"P": 1890.0	"F": 5691}
{"v": 1	"t": 2092570	"P": 1880.75	"F": 5798}
{"v": 1	"t": 2092590	"P": 1882.75	"F": 5553}
{"v": 1	"t": 2092610	"P": 1879.0	"F": 5709}
{"v": 1	"t": 2092631	"P": 1882.5	"F": 5712}
{"v": 1	"t": 2092651	"P": 1877.25	"F": 5846}
{"v": 1	"t": 2092671	"P": 1883.5	"F": 5536}
{"v": 1	"t": 2092691	"P": 1884.5	"F": 5831}
{"v": 1	"t": 2092712	"P": 1870.5	"F": 5862}
{"v": 1	"t": 2092732	"P": 1881.25	"F": 5637}
{"v": 1	"t": 2092752	"P": 1877.0	"F": 5766}
{"v": 1	"t": 2092773	"P": 1883.25	"F": 5810}
{"v": 1	"t": 2092793	"P": 1883.25	"F": 5826}
{"v": 1	"t": 2092813	"P": 1877.0	"F": 5751}
{"v": 1	"t": 2092834	"P": 1881.75	"F": 5412}
{"v": 1	"t": 2092854	"P": 1884.25	"F": 5824}
{"v": 1	"t": 2092874	"P": 1882.75	"F": 5386}
{"v": 1	"t": 2092895	"P": 1890.25	"F": 5757}
{"v": 1	"t": 2092915	"P": 1894.5	"F": 5684}
{"v": 1	"t": 2092935	"P": 1881.25	"F": 5731}
{"v": 1	"t": 2092956	"P": 1885.75	"F": 5737}
{"v": 1	"t": 2092976	"P": 1898.5	"F": 5537	"C": 44.59	"D": 3144	"sn": 54091779688249	"file": "/data/device_log/data0000.out"}
{"v": 1	"t": 2092996	"P": 1895.0	"F": 5744}
{"v": 1	"t": 2093017	"P": 1909.25	"F": 5636}
{"v": 1	"t": 2093037	"P": 1915.5	"F": 5753}
{"v": 1	"t": 2093058	"P": 1918.25	"F": 5767}
{"v": 1	"t": 2093078	"P": 1926.5	"F": 5466}
{"v": 1	"t": 2093099	"P": 1923.0	"F": 5543}
{"v": 1	"t": 2093119	"P": 1927.5	"F": 5799}
{"v": 1	"t": 2093140	"P": 1924.0	"F": 5662}
{"v": 1	"t": 2093160	"P": 1931.5	"F": 5632}
{"v": 1	"t": 2093181	"P": 1938.25	"F": 5623}
{"v": 1	"t": 2093201	"P": 1943.75	"F": 5500}
{"v": 1	"t": 2093221	"P": 1945.5	"F": 5716}
{"v": 1	"t": 2093242	"P": 1932.5	"F": 5634}
{"v": 1	"t": 2093262	"P": 1941.5	"F": 5733}
{"v": 1	"t": 2093282	"P": 1940.25	"F": 5690}
{"v": 1	"t": 2093303	"P": 1936.25	"F": 5692}
{"v": 1	"t": 2093323	"P": 1936.25	"F": 5826}
{"v": 1	"t": 2093343	"P": 1934.75	"F": 5658}
{"v": 1	"t": 2093364	"P": 1942.0	"F": 5769}
{"v": 1	"t": 2093384	"P": 1936.75	"F": 5733}
{"v": 1	"t": 2093404	"P": 1930.0	"F": 5735}
{"v": 1	"t": 2093424	"P": 1932.5	"F": 5700}
{"v": 1	"t": 2093445	"P": 1945.0	"F": 5646}
{"v": 1	"t": 2093465	"P": 1956.5	"F": 5603}
{"v": 1	"t": 2093485	"P": 1961.0	"F": 5665}
{"v": 1	"t": 2093506	"P": 1967.75	"F": 5662}
{"v": 1	"t": 2093526	"P": 1987.25	"F": 5734}
{"v": 1	"t": 2093546	"P": 1992.0	"F": 5675}
{"v": 1	"t": 2093567	"P": 1995.75	"F": 5367}
{"v": 1	"t": 2093587	"P": 2000.75	"F": 5820}
{"v": 1	"t": 2093607	"P": 2003.25	"F": 5731}
{"v": 1	"t": 2093627	"P": 2003.25	"F": 5609}
{"v": 1	"t": 2093648	"P": 1996.5	"F": 5780}
{"v": 1	"t": 2093668	"P": 1995.0	"F": 5805}
{"v": 1	"t": 2093688	"P": 1976.75	"F": 5859}
{"v": 1	"t": 2093709	"P": 1968.25	"F": 6018}
{"v": 1	"t": 2093729	"P": 1956.5	"F": 5772}
{"v": 1	"t": 2093750	"P": 1926.75	"F": 5901}
{"v": 1	"t": 2093770	"P": 1915.75	"F": 5998}
{"v": 1	"t": 2093790	"P": 1893.25	"F": 5703}
{"v": 1	"t": 2093811	"P": 1886.5	"F": 5625}
{"v": 1	"t": 2093831	"P": 1864.25	"F": 5754}
{"v": 1	"t": 2093851	"P": 1848.25	"F": 5642}
{"v": 1	"t": 2093872	"P": 1829.75	"F": 5709}
{"v": 1	"t": 2093892	"P": 1825.25	"F": 5763}
{"v": 1	"t": 2093913	"P": 1799.25	"F": 5449}
{"v": 1	"t": 2093933	"P": 1801.25	"F": 5878}
{"v": 1	"t": 2093953	"P": 1777.25	"F": 5721}
{"v": 1	"t": 2093974	"P": 1778.75	"F": 5822}
{"v": 1	"t": 2093994	"P": 1769.25	"F": 5751	"C": 44.61	"D": 3144	"sn": 54091779688249	"file": "/data/device_log/data0000.out"}
{"v": 1	"t": 2094014	"P": 1765.0	"F": 5712}
{"v": 1	"t": 2094035	"P": 1759.5	"F": 5403}
{"v": 1	"t": 2094055	"P": 1765.0	"F": 5832}
{"v": 1	"t": 2094075	"P": 1760.75	"F": 5515}
{"v": 1	"t": 2094096	"P": 1774.25	"F": 5397}
{"v": 1	"t": 2094116	"P": 1785.5	"F": 5804}
{"v": 1	"t": 2094137	"P": 1782.5	"F": 5553}
{"v": 1	"t": 2094157	"P": 1783.75	"F": 5795}
{"v": 1	"t": 2094177	"P": 1798.0	"F": 5660}
{"v": 1	"t": 2094198	"P": 1800.25	"F": 5625}
{"v": 1	"t": 2094218	"P": 1799.75	"F": 5484}
{"v": 1	"t": 2094238	"P": 1813.5	"F": 5535}
{"v": 1	"t": 2094259	"P": 1820.25	"F": 5724}
{"v": 1	"t": 2094280	"P": 1828.75	"F": 5524}
{"v": 1	"t": 2094299	"P": 1829.75	"F": 5664}
{"v": 1	"t": 2094320	"P": 1842.75	"F": 5655}
{"v": 1	"t": 2094340	"P": 1840.25	"F": 5598}
{"v": 1	"t": 2094361	"P": 1847.5	"F": 5738}
{"v": 1	"t": 2094381	"P": 1855.0	"F": 5651}
{"v": 1	"t": 2094401	"P": 1854.5	"F": 5668}
{"v": 1	"t": 2094422	"P": 1855.75	"F": 5704}
{"v": 1	"t": 2094442	"P": 1864.5	"F": 5645}
{"v": 1	"t": 2094463	"P": 1861.25	"F": 5596}
{"v": 1	"t": 2094483	"P": 1869.5	"F": 5600}
{"v": 1	"t": 2094503	"P": 1876.25	"F": 5725}
{"v": 1	"t": 2094524	"P": 1885.0	"F": 5783}
{"v": 1	"t": 2094544	"P": 1878.5	"F": 5530}
{"v": 1	"t": 2094564	"P": 1882.5	"F": 5650}
{"v": 1	"t": 2094585	"P": 1888.0	"F": 5517}
{"v": 1	"t": 2094605	"P": 1891.0	"F": 5735}
{"v": 1	"t": 2094625	"P": 1882.75	"F": 5601}
{"v": 1	"t": 2094646	"P": 1884.25	"F": 5630}
{"v": 1	"t": 2094666	"P": 1884.0	"F": 5820}
{"v": 1	"t": 2094687	"P": 1884.0	"F": 5801}
{"v": 1	"t": 2094707	"P": 1887.0	"F": 5740}
{"v": 1	"t": 2094727	"P": 1899.0	"F": 5731}
{"v": 1	"t": 2094748	"P": 1898.75	"F": 5556}
{"v": 1	"t": 2094768	"P": 1888.5	"F": 5663}
{"v": 1	"t": 2094788	"P": 1895.75	"F": 5798}
{"v": 1	"t": 2094809	"P": 1896.0	"F": 5643}
{"v": 1	"t": 2094829	"P": 1892.5	"F": 5816}
{"v": 1	"t": 2094849	"P": 1888.75	"F": 5464}
{"v": 1	"t": 2094870	"P": 1884.5	"F": 5789}
{"v": 1	"t": 2094890	"P": 1898.5	"F": 5726}
{"v": 1	"t": 2094911	"P": 1883.75	"F": 5642}
{"v": 1	"t": 2094931	"P": 1888.5	"F": 5909}
{"v": 1	"t": 2094951	"P": 1887.5	"F": 5831}
{"v": 1	"t": 2094972	"P": 1880.75	"F": 5528}
{"v": 1	"t": 2094992	"P": 1891.5	"F": 5773}
{"v": 1	"t": 2095013	"P": 1883.0	"F": 5461	"C": 44.59	"D": 3144	"sn": 54091779688249	"file": "/data/device_log/data0000.out"}
{"v": 1	"t": 2095033	"P": 1879.25	"F": 5667}
{"v": 1	"t": 2095053	"P": 1879.75	"F": 5287}
{"v": 1	"t": 2095074	"P": 1879.25	"F": 5805}
{"v": 1	"t": 2095094	"P": 1886.0	"F": 5748}
{"v": 1	"t": 2095114	"P": 1882.75	"F": 5732}
{"v": 1	"t": 2095135	"P": 1896.75	"F": 5762}
{"v": 1	"t": 2095155	"P": 1883.5	"F": 5598}
{"v": 1	"t": 2095175	"P": 1882.0	"F": 5617}
{"v": 1	"t": 2095196	"P": 1879.75	"F": 5598}
{"v": 1	"t": 2095216	"P": 1884.75	"F": 5767}
{"v": 1	"t": 2095237	"P": 1875.0	"F": 5740}
{"v": 1	"t": 2095257	"P": 1876.5	"F": 5600}
{"v": 1	"t": 2095277	"P": 1881.75	"F": 5459}
{"v": 1	"t": 2095298	"P": 1886.75	"F": 5441}
{"v": 1	"t": 2095318	"P": 1871.0	"F": 5669}
{"v": 1	"t": 2095338	"P": 1876.0	"F": 5665}
{"v": 1	"t": 2095359	"P": 1876.0	"F": 5741}
{"v": 1	"t": 2095379	"P": 1891.75	"F": 5805}
{"v": 1	"t": 2095399	"P": 1910.25	"F": 5475}
{"v": 1	"t": 2095420	"P": 1906.0	"F": 5718}
{"v": 1	"t": 2095440	"P": 1915.25	"F": 5715}
{"v": 1	"t": 2095461	"P": 1907.0	"F": 5613}
{"v": 1	"t": 2095481	"P": 1913.0	"F": 5895}
{"v": 1	"t": 2095501	"P": 1915.5	"F": 5398}
{"v": 1	"t": 2095522	"P": 1920.5	"F": 5778}
{"v": 1	"t": 2095542	"P": 1916.75	"F": 5647}
{"v": 1	"t": 2095562	"P": 1917.5	"F": 5824}
{"v": 1	"t": 2095583	"P": 1920.0	"F": 5721}
{"v": 1	"t": 2095603	"P": 1929.75	"F": 5786}
{"v": 1	"t": 2095624	"P": 1915.75	"F": 5575}
{"v": 1	"t": 2095644	"P": 1923.5	"F": 5196}
{"v": 1	"t": 2095664	"P": 1924.25	"F": 5641}
{"v": 1	"t": 2095685	"P": 1930.0	"F": 5726}
{"v": 1	"t": 2095705	"P": 1916.25	"F": 5643}
{"v": 1	"t": 2095725	"P": 1917.25	"F": 5802}
{"v": 1	"t": 2095746	"P": 1923.0	"F": 5587}
{"v": 1	"t": 2095766	"P": 1923.0	"F": 5585}
{"v": 1	"t": 2095787	"P": 1919.75	"F": 5566}
{"v": 1	"t": 2095807	"P": 1918.75	"F": 5732}
{"v": 1	"t": 2095827	"P": 1919.25	"F": 5664}
{"v": 1	"t": 2095848	"P": 1903.5	"F": 5596}
{"v": 1	"t": 2095868	"P": 1918.5	"F": 5460}
{"v": 1	"t": 2095888	"P": 1911.5	"F": 5769}
{"v": 1	"t": 2095909	"P": 1910.0	"F": 5801}
{"v": 1	"t": 2095929	"P": 1901.25	"F": 5859}
{"v": 1	"t": 2095949	"P": 1890.75	"F": 5791}
{"v": 1	"t": 2095970	"P": 1906.0	"F": 5273}
{"v": 1	"t": 2095990	"P": 1890.5	"F": 5467}
{"v": 1	"t": 2096011	"P": 1886.75	"F": 5407}
{"v": 1	"t": 2096031	"P": 1894.5	"F": 5288	"C": 44.57	"D": 3144	"sn": 54091779688249	"file": "/data/device_log/data0000.out"}
{"v": 1	"t": 2096051	"P": 1896.75	"F": 5321}
{"v": 1	"t": 2096072	"P": 1895.25	"F": 5372}
{"v": 1	"t": 2096092	"P": 1888.25	"F": 5503}
{"v": 1	"t": 2096112	"P": 1890.0	"F": 5338}
{"v": 1	"t": 2096133	"P": 1886.0	"F": 5626}
{"v": 1	"t": 2096153	"P": 1894.0	"F": 5612}
{"v": 1	"t": 2096173	"P": 1896.75	"F": 5324}
{"v": 1	"t": 2096194	"P": 1886.0	"F": 5757}
{"v": 1	"t": 2096214	"P": 1891.0	"F": 5573}
{"v": 1	"t": 2096235	"P": 1900.75	"F": 5633}
{"v": 1	"t": 2096255	"P": 1892.5	"F": 5591}
{"v": 1	"t": 2096276	"P": 1895.25	"F": 5609}
{"v": 1	"t": 2096296	"P": 1900.25	"F": 5411}
{"v": 1	"t": 2096316	"P": 1922.75	"F": 5373}
{"v": 1	"t": 2096337	"P": 1917.75	"F": 5310}
{"v": 1	"t": 2096357	"P": 1918.75	"F": 5727}
{"v": 1	"t": 2096378	"P": 1910.75	"F": 5668}
{"v": 1	"t": 2096398	"P": 1912.75	"F": 5733}
{"v": 1	"t": 2096418	"P": 1904.75	"F": 5597}
{"v": 1	"t": 2096439	"P": 1901.25	"F": 5722}
{"v": 1	"t": 2096459	"P": 1897.75	"F": 5493}
{"v": 1	"t": 2096480	"P": 1902.75	"F": 5737}
{"v": 1	"t": 2096500	"P": 1896.75	"F": 5928}
{"v": 1	"t": 2096521	"P": 1899.25	"F": 5610}
{"v": 1	"t": 2096541	"P": 1910.5	"F": 5837}
{"v": 1	"t": 2096561	"P": 1903.5	"F": 5627}
{"v": 1	"t": 2096582	"P": 1909.25	"F": 5745}
{"v": 1	"t": 2096602	"P": 1895.5	"F": 5710}
{"v": 1	"t": 2096622	"P": 1892.5	"F": 5380}
{"v": 1	"t": 2096643	"P": 1874.5	"F": 5598}
{"v": 1	"t": 2096663	"P": 1857.0	"F": 5526}
{"v": 1	"t": 2096683	"P": 1821.0	"F": 5574}
{"v": 1	"t": 2096704	"P": 1804.5	"F": 5484}
{"v": 1	"t": 2096724	"P": 1773.5	"F": 5855}
{"v": 1	"t": 2096745	"P": 1752.5	"F": 5622}
{"v": 1	"t": 2096765	"P": 1756.75	"F": 5755}
{"v": 1	"t": 2096785	"P": 1738.0	"F": 5272}
{"v": 1	"t": 2096806	"P": 1738.0	"F": 5766}
{"v": 1	"t": 2096826	"P": 1748.75	"F": 5399}
{"v": 1	"t": 2096846	"P": 1750.25	"F": 5381}
{"v": 1	"t": 2096867	"P": 1767.5	"F": 5013}
{"v": 1	"t": 2096887	"P": 1786.25	"F": 5369}
{"v": 1	"t": 2096907	"P": 1788.0	"F": 5210}
{"v": 1	"t": 2096928	"P": 1788.5	"F": 5482}
{"v": 1	"t": 2096948	"P": 1804.5	"F": 5288}
{"v": 1	"t": 2096969	"P": 1818.75	"F": 5401}
{"v": 1	"t": 2096989	"P": 1834.5	"F": 5428}
{"v": 1	"t": 2097009	"P": 1834.5	"F": 5479}
{"v": 1	"t": 2097030	"P": 1841.25	"F": 5739}
{"v": 1	"t": 2097050	"P": 1856.25	"F": 5546	"C": 44.6	"D": 3144	"sn": 54091779688249	"file": "/data/device_log/data0000.out"}
{"v": 1	"t": 2097071	"P": 1859.75	"F": 5728}
{"v": 1	"t": 2097091	"P": 1864.0	"F": 5769}
{"v": 1	"t": 2097111	"P": 1861.5	"F": 5555}
{"v": 1	"t": 2097132	"P": 1869.75	"F": 5525}
{"v": 1	"t": 2097152	"P": 1862.5	"F": 5631}
{"v": 1	"t": 2097172	"P": 1867.75	"F": 5380}
{"v": 1	"t": 2097193	"P": 1871.75	"F": 5371}
{"v": 1	"t": 2097213	"P": 1869.0	"F": 5582}
{"v": 1	"t": 2097234	"P": 1875.5	"F": 5508}
{"v": 1	"t": 2097254	"P": 1890.0	"F": 5475}
{"v": 1	"t": 2097274	"P": 1886.25	"F": 5515}
{"v": 1	"t": 2097295	"P": 1901.5	"F": 5787}
{"v": 1	"t": 2097315	"P": 1903.0	"F": 5297}
{"v": 1	"t": 2097335	"P": 1907.75	"F": 5753}
{"v": 1	"t": 2097356	"P": 1895.0	"F": 5353}
{"v": 1	"t": 2097376	"P": 1896.75	"F": 5476}
{"v": 1	"t": 2097397	"P": 1891.75	"F": 5261}
{"v": 1	"t": 2097417	"P": 1890.0	"F": 5328}
{"v": 1	"t": 2097437	"P": 1895.25	"F": 5444}
{"v": 1	"t": 2097458	"P": 1897.75	"F": 5625}
{"v": 1	"t": 2097478	"P": 1895.5	"F": 5418}
{"v": 1	"t": 2097498	"P": 1900.25	"F": 5700}
{"v": 1	"t": 2097519	"P": 1917.0	"F": 5554}
{"v": 1	"t": 2097539	"P": 1930.5	"F": 5587}
{"v": 1	"t": 2097559	"P": 1934.5	"F": 5672}
{"v": 1	"t": 2097580	"P": 1923.25	"F": 5526}
{"v": 1	"t": 2097600	"P": 1926.75	"F": 5920}
{"v": 1	"t": 2097621	"P": 1918.25	"F": 5791}
{"v": 1	"t": 2097641	"P": 1909.5	"F": 5397}
{"v": 1	"t": 2097661	"P": 1907.25	"F": 5886}
{"v": 1	"t": 2097682	"P": 1897.75	"F": 5526}
{"v": 1	"t": 2097702	"P": 1918.25	"F": 5670}
{"v": 1	"t": 2097723	"P": 1915.0	"F": 5642}
{"v": 1	"t": 2097743	"P": 1916.75	"F": 5730}
{"v": 1	"t": 2097763	"P": 1908.5	"F": 5622}
{"v": 1	"t": 2097784	"P": 1907.0	"F": 5648}
{"v": 1	"t": 2097804	"P": 1908.0	"F": 5536}
{"v": 1	"t": 2097825	"P": 1903.5	"F": 5601}
{"v": 1	"t": 2097845	"P": 1921.0	"F": 5711}
{"v": 1	"t": 2097865	"P": 1928.5	"F": 5405}
{"v": 1	"t": 2097886	"P": 1947.5	"F": 5493}
{"v": 1	"t": 2097906	"P": 1973.25	"F": 5335}
{"v": 1	"t": 2097926	"P": 2003.0	"F": 5650}
{"v": 1	"t": 2097947	"P": 1986.0	"F": 5829}
{"v": 1	"t": 2097967	"P": 1994.5	"F": 5680}
{"v": 1	"t": 2097988	"P": 1994.5	"F": 5857}
{"v": 1	"t": 2098008	"P": 1981.75	"F": 5715}
{"v": 1	"t": 2098028	"P": 1976.75	"F": 6066}
{"v": 1	"t": 2098049	"P": 1967.0	"F": 5822}
{"v": 1	"t": 2098069	"P": 1961.0	"F": 5931	"C": 44.555	"D": 3144	"sn": 54091779688249	"file": "/data/device_log/data0000.out"}
{"v": 1	"t": 2098089	"P": 1954.5	"F": 5829}
{"v": 1	"t": 2098110	"P": 1965.75	"F": 5828}
{"v": 1	"t": 2098130	"P": 1955.75	"F": 5550}
{"v": 1	"t": 2098150	"P": 1970.0	"F": 5884}
{"v": 1	"t": 2098171	"P": 1990.0	"F": 5763}
{"v": 1	"t": 2098191	"P": 1994.25	"F": 5704}
{"v": 1	"t": 2098212	"P": 2001.75	"F": 5825}
{"v": 1	"t": 2098232	"P": 1997.5	"F": 5530}
{"v": 1	"t": 2098252	"P": 2007.75	"F": 5684}
{"v": 1	"t": 2098273	"P": 2008.5	"F": 5852}
{"v": 1	"t": 2098293	"P": 1995.25	"F": 5705}
{"v": 1	"t": 2098314	"P": 1988.5	"F": 5736}
{"v": 1	"t": 2098334	"P": 1977.75	"F": 5905}
{"v": 1	"t": 2098354	"P": 1963.0	"F": 5955}
{"v": 1	"t": 2098375	"P": 1963.25	"F": 5556}
{"v": 1	"t": 2098395	"P": 1971.75	"F": 5715}
{"v": 1	"t": 2098415	"P": 1953.5	"F": 5511}
{"v": 1	"t": 2098436	"P": 1968.25	"F": 5570}
{"v": 1	"t": 2098456	"P": 1970.75	"F": 5776}
{"v": 1	"t": 2098477	"P": 1962.0	"F": 5679}
{"v": 1	"t": 2098497	"P": 1956.5	"F": 5581}
{"v": 1	"t": 2098517	"P": 1957.75	"F": 5849}
{"v": 1	"t": 2098538	"P": 1947.25	"F": 5852}
{"v": 1	"t": 2098558	"P": 1941.5	"F": 6036}
{"v": 1	"t": 2098578	"P": 1934.25	"F": 6005}
{"v": 1	"t": 2098599	"P": 1933.0	"F": 6042}
{"v": 1	"t": 2098619	"P": 1923.0	"F": 5885}
{"v": 1	"t": 2098640	"P": 1934.0	"F": 5752}
{"v": 1	"t": 2098660	"P": 1933.5	"F": 5434}
{"v": 1	"t": 2098680	"P": 1925.25	"F": 5548}
{"v": 1	"t": 2098701	"P": 1926.5	"F": 5878}
{"v": 1	"t": 2098721	"P": 1916.0	"F": 5767}
{"v": 1	"t": 2098741	"P": 1917.75	"F": 5769}
{"v": 1	"t": 2098762	"P": 1910.5	"F": 5756}
{"v": 1	"t": 2098782	"P": 1918.25	"F": 5776}
{"v": 1	"t": 2098802	"P": 1905.25	"F": 5903}
{"v": 1	"t": 2098823	"P": 1913.25	"F": 6130}
{"v": 1	"t": 2098843	"P": 1913.25	"F": 5818}
{"v": 1	"t": 2098864	"P": 1918.75	"F": 5877}
{"v": 1	"t": 2098884	"P": 1914.5	"F": 5617}
{"v": 1	"t": 2098904	"P": 1910.5	"F": 5880}
{"v": 1	"t": 2098925	"P": 1914.75	"F": 5795}
{"v": 1	"t": 2098945	"P": 1903.5	"F": 5896}
{"v": 1	"t": 2098966	"P": 1900.75	"F": 5862}
{"v": 1	"t": 2098986	"P": 1898.75	"F": 5859}
{"v": 1	"t": 2099006	"P": 1899.75	"F": 5871}
{"v": 1	"t": 2099027	"P": 1938.25	"F": 5657}
{"v": 1	"t": 2099047	"P": 1981.75	"F": 5144}
{"v": 1	"t": 2099067	"P": 2073.0	"F": 5397}
{"v": 1	"t": 2099088	"P": 2125.5	"F": 5270	"C": 44.57	"D": 3144	"sn": 54091779688249	"file": "/data/device_log/data0000.out"}
{"v": 1	"t": 2099108	"P": 2171.75	"F": 5294}
{"v": 1	"t": 2099129	"P": 2191.5	"F": 5359}
{"v": 1	"t": 2099149	"P": 2211.5	"F": 5380}
{"v": 1	"t": 2099169	"P": 2228.5	"F": 5434}
{"v": 1	"t": 2099190	"P": 2231.0	"F": 5304}
{"v": 1	"t": 2099210	"P": 2214.75	"F": 5898}
{"v": 1	"t": 2099230	"P": 2185.0	"F": 6210}
{"v": 1	"t": 2099251	"P": 2151.75	"F": 6276}
{"v": 1	"t": 2099271	"P": 2132.0	"F": 6462}
{"v": 1	"t": 2099291	"P": 2069.75	"F": 6107}
{"v": 1	"t": 2099312	"P": 2018.5	"F": 6334}
{"v": 1	"t": 2099332	"P": 1979.75	"F": 5847}
{"v": 1	"t": 2099353	"P": 1937.75	"F": 5915}
{"v": 1	"t": 2099373	"P": 1884.5	"F": 6084}
{"v": 1	"t": 2099393	"P": 1855.25	"F": 6071}
{"v": 1	"t": 2099414	"P": 1826.5	"F": 5949}
{"v": 1	"t": 2099434	"P": 1807.75	"F": 5824}
{"v": 1	"t": 2099454	"P": 1807.25	"F": 5972}
{"v": 1	"t": 2099475	"P": 1827.0	"F": 5673}
{"v": 1	"t": 2099495	"P": 1883.0	"F": 5633}
{"v": 1	"t": 2099516	"P": 1920.5	"F": 5493}
{"v": 1	"t": 2099536	"P": 1945.5	"F": 5731}
{"v": 1	"t": 2099556	"P": 1950.25	"F": 5581}
{"v": 1	"t": 2099577	"P": 1963.5	"F": 5600}
{"v": 1	"t": 2099597	"P": 1957.25	"F": 5501}
{"v": 1	"t": 2099618	"P": 1951.0	"F": 5614}
{"v": 1	"t": 2099638	"P": 1932.5	"F": 5871}
{"v": 1	"t": 2099659	"P": 1920.0	"F": 6024}
{"v": 1	"t": 2099679	"P": 1873.5	"F": 6181}
{"v": 1	"t": 2099699	"P": 1843.5	"F": 6233}
{"v": 1	"t": 2099720	"P": 1830.5	"F": 6160}
{"v": 1	"t": 2099740	"P": 1813.0	"F": 5947}
{"v": 1	"t": 2099761	"P": 1778.5	"F": 5898}
{"v": 1	"t": 2099781	"P": 1778.25	"F": 5717}
{"v": 1	"t": 2099801	"P": 1762.75	"F": 5488}
{"v": 1	"t": 2099822	"P": 1730.5	"F": 5550}
{"v": 1	"t": 2099842	"P": 1725.75	"F": 5510}
{"v": 1	"t": 2099862	"P": 1704.75	"F": 5679}
{"v": 1	"t": 2099883	"P": 1715.75	"F": 5910}
{"v": 1	"t": 2099903	"P": 1708.75	"F": 5960}
{"v": 1	"t": 2099924	"P": 1724.75	"F": 5693}
{"v": 1	"t": 2099944	"P": 1739.5	"F": 5938}
{"v": 1	"t": 2099964	"P": 1760.5	"F": 5682}
{"v": 1	"t": 2099985	"P": 1791.75	"F": 5504}
{"v": 1	"t": 2100005	"P": 1795.5	"F": 5643}
{"v": 1	"t": 2100025	"P": 1798.25	"F": 5587}
{"v": 1	"t": 2100046	"P": 1805.5	"F": 5462}
{"v": 1	"t": 2100066	"P": 1812.75	"F": 5543}
{"v": 1	"t": 2100087	"P": 1822.75	"F": 5673}
{"v": 1	"t": 2100107	"P": 1827.75	"F": 5735	"C": 44.55	"D": 3144	"sn": 54091779688249	"file": "/data/device_log/data0000.out"}
{"v": 1	"t": 2100127	"P": 1845.25	"F": 5971}
{"v": 1	"t": 2100148	"P": 1851.75	"F": 5798}
{"v": 1	"t": 2100168	"P": 1862.5	"F": 5801}
{"v": 1	"t": 2100188	"P": 1888.5	"F": 5780}
{"v": 1	"t": 2100209	"P": 1885.5	"F": 5622}
{"v": 1	"t": 2100229	"P": 1874.5	"F": 5745}
{"v": 1	"t": 2100249	"P": 1880.75	"F": 5752}
{"v": 1	"t": 2100270	"P": 1880.75	"F": 5281}
{"v": 1	"t": 2100290	"P": 1871.25	"F": 5459}
{"v": 1	"t": 2100311	"P": 1869.75	"F": 5383}
{"v": 1	"t": 2100331	"P": 1868.0	"F": 5721}
{"v": 1	"t": 2100351	"P": 1870.5	"F": 5856}
{"v": 1	"t": 2100372	"P": 1858.0	"F": 5686}
{"v": 1	"t": 2100392	"P": 1868.5	"F": 5938}
{"v": 1	"t": 2100413	"P": 1862.5	"F": 5682}
{"v": 1	"t": 2100433	"P": 1861.5	"F": 5606}
{"v": 1	"t": 2100453	"P": 1862.0	"F": 5644}
{"v": 1	"t": 2100474	"P": 1857.25	"F": 5655}
{"v": 1	"t": 2100494	"P": 1835.5	"F": 5824}
{"v": 1	"t": 2100514	"P": 1812.5	"F": 5826}
{"v": 1	"t": 2100535	"P": 1809.75	"F": 5725}
{"v": 1	"t": 2100555	"P": 1792.0	"F": 5820}
{"v": 1	"t": 2100575	"P": 1787.0	"F": 5970}
{"v": 1	"t": 2100596	"P": 1773.25	"F": 5853}
{"v": 1	"t": 2100616	"P": 1772.75	"F": 5868}
{"v": 1	"t": 2100637	"P": 1758.75	"F": 5740}
{"v": 1	"t": 2100657	"P": 1770.5	"F": 5876}
{"v": 1	"t": 2100677	"P": 1778.25	"F": 5314}
{"v": 1	"t": 2100698	"P": 1774.5	"F": 5547}
{"v": 1	"t": 2100718	"P": 1766.25	"F": 5679}
{"v": 1	"t": 2100738	"P": 1770.0	"F": 5578}
{"v": 1	"t": 2100759	"P": 1773.75	"F": 5794}
{"v": 1	"t": 2100779	"P": 1764.0	"F": 5829}
{"v": 1	"t": 2100800	"P": 1758.25	"F": 5691}
{"v": 1	"t": 2100820	"P": 1764.5	"F": 5813}
{"v": 1	"t": 2100840	"P": 1752.25	"F": 5915}
{"v": 1	"t": 2100861	"P": 1750.75	"F": 5832}
{"v": 1	"t": 2100881	"P": 1760.75	"F": 5601}
{"v": 1	"t": 2100901	"P": 1772.5	"F": 5518}
{"v": 1	"t": 2100922	"P": 1787.25	"F": 5631}
{"v": 1	"t": 2100942	"P": 1793.75	"F": 5439}
{"v": 1	"t": 2100963	"P": 1806.5	"F": 5368}
{"v": 1	"t": 2100983	"P": 1811.25	"F": 5277}
{"v": 1	"t": 2101003	"P": 1815.25	"F": 5238}
{"v": 1	"t": 2101024	"P": 1829.0	"F": 5430}
{"v": 1	"t": 2101044	"P": 1840.25	"F": 5639}
{"v": 1	"t": 2101065	"P": 1841.25	"F": 5549}
{"v": 1	"t": 2101085	"P": 1861.25	"F": 5455}
{"v": 1	"t": 2101105	"P": 1870.0	"F": 5289}
{"v": 1	"t": 2101126	"P": 1879.25	"F": 5313	"C": 44.56	"D": 3144	"sn": 54091779688249	"file": "/data/device_log/data0000.out"}
{"v": 1	"t": 2101146	"P": 1878.25	"F": 5532}
{"v": 1	"t": 2101166	"P": 1886.75	"F": 5795}
{"v": 1	"t": 2101187	"P": 1877.0	"F": 5506}
{"v": 1	"t": 2101207	"P": 1896.75	"F": 5564}
{"v": 1	"t": 2101228	"P": 1894.75	"F": 5633}
{"v": 1	"t": 2101248	"P": 1898.75	"F": 5536}
{"v": 1	"t": 2101268	"P": 1900.25	"F": 5803}
{"v": 1	"t": 2101289	"P": 1910.0	"F": 5795}
{"v": 1	"t": 2101309	"P": 1918.75	"F": 5773}
{"v": 1	"t": 2101329	"P": 1914.0	"F": 5587}
{"v": 1	"t": 2101350	"P": 1921.0	"F": 5444}
{"v": 1	"t": 2101370	"P": 1918.5	"F": 5378}
{"v": 1	"t": 2101390	"P": 1914.25	"F": 5617}
{"v": 1	"t": 2101411	"P": 1908.75	"F": 5579}
{"v": 1	"t": 2101431	"P": 1906.25	"F": 5745}
{"v": 1	"t": 2101452	"P": 1912.5	"F": 5520}
{"v": 1	"t": 2101472	"P": 1919.75	"F": 5497}
{"v": 1	"t": 2101492	"P": 1929.75	"F": 5778}
{"v": 1	"t": 2101513	"P": 1920.25	"F": 5643}
{"v": 1	"t": 2101533	"P": 1926.75	"F": 5753}
{"v": 1	"t": 2101554	"P": 1923.25	"F": 5452}
{"v": 1	"t": 2101574	"P": 1930.25	"F": 5683}
{"v": 1	"t": 2101594	"P": 1914.25	"F": 5602}
{"v": 1	"t": 2101615	"P": 1908.5	"F": 5745}
{"v": 1	"t": 2101635	"P": 1906.25	"F": 5510}
{"v": 1	"t": 2101655	"P": 1908.25	"F": 5635}
{"v": 1	"t": 2101676	"P": 1915.0	"F": 5474}
{"v": 1	"t": 2101696	"P": 1911.0	"F": 5707}
{"v": 1	"t": 2101717	"P": 1914.25	"F": 5695}
{"v": 1	"t": 2101737	"P": 1916.25	"F": 5466}
{"v": 1	"t": 2101757	"P": 1920.5	"F": 5603}
{"v": 1	"t": 2101778	"P": 1917.25	"F": 5517}
{"v": 1	"t": 2101798	"P": 1911.25	"F": 5564}
{"v": 1	"t": 2101818	"P": 1910.5	"F": 5407}
{"v": 1	"t": 2101839	"P": 1910.25	"F": 5844}
{"v": 1	"t": 2101859	"P": 1899.0	"F": 5618}
{"v": 1	"t": 2101880	"P": 1900.5	"F": 5764}
{"v": 1	"t": 2101900	"P": 1903.25	"F": 5822}
{"v": 1	"t": 2101920	"P": 1904.5	"F": 5685}
{"v": 1	"t": 2101941	"P": 1920.5	"F": 5473}
{"v": 1	"t": 2101961	"P": 1938.25	"F": 5618}
{"v": 1	"t": 2101981	"P": 1920.75	"F": 5796}
{"v": 1	"t": 2102002	"P": 1918.0	"F": 5795}
{"v": 1	"t": 2102022	"P": 1921.25	"F": 5724}
{"v": 1	"t": 2102043	"P": 1914.5	"F": 5725}
{"v": 1	"t": 2102063	"P": 1912.25	"F": 5755}
{"v": 1	"t": 2102083	"P": 1905.0	"F": 5650}
{"v": 1	"t": 2102104	"P": 1906.75	"F": 5565}
{"v": 1	"t": 2102124	"P": 1903.0	"F": 5729}
{"v": 1	"t": 2102144	"P": 1906.5	"F": 5716	"C": 44.565	"D": 3144	"sn": 54091779688249	"file": "/data/device_log/data0000.out"}
{"v": 1	"t": 2102165	"P": 1911.5	"F": 5538}
{"v": 1	"t": 2102185	"P": 1895.25	"F": 5526}
{"v": 1	"t": 2102206	"P": 1901.75	"F": 5755}
{"v": 1	"t": 2102226	"P": 1893.75	"F": 5551}
{"v": 1	"t": 2102246	"P": 1892.0	"F": 5666}
{"v": 1	"t": 2102267	"P": 1886.75	"F": 5813}
{"v": 1	"t": 2102287	"P": 1905.5	"F": 5764}
{"v": 1	"t": 2102308	"P": 1896.75	"F": 5685}
{"v": 1	"t": 2102328	"P": 1901.75	"F": 5443}
{"v": 1	"t": 2102348	"P": 1902.5	"F": 5676}
{"v": 1	"t": 2102369	"P": 1915.25	"F": 5692}
{"v": 1	"t": 2102389	"P": 1894.25	"F": 5471}
{"v": 1	"t": 2102409	"P": 1897.25	"F": 5768}
{"v": 1	"t": 2102430	"P": 1903.0	"F": 5811}
{"v": 1	"t": 2102450	"P": 1887.75	"F": 5965}
{"v": 1	"t": 2102471	"P": 1882.25	"F": 5934}
{"v": 1	"t": 2102491	"P": 1889.0	"F": 5729}
{"v": 1	"t": 2102511	"P": 1884.75	"F": 5800}
{"v": 1	"t": 2102532	"P": 1890.75	"F": 5983}
{"v": 1	"t": 2102552	"P": 1906.25	"F": 5891}
{"v": 1	"t": 2102572	"P": 1889.0	"F": 5861}
{"v": 1	"t": 2102593	"P": 1896.0	"F": 5712}
{"v": 1	"t": 2102613	"P": 1893.5	"F": 5567}
{"v": 1	"t": 2102633	"P": 1896.75	"F": 5591}
{"v": 1	"t": 2102654	"P": 1897.0	"F": 5762}
{"v": 1	"t": 2102674	"P": 1903.0	"F": 5826}
{"v": 1	"t": 2102695	"P": 1909.5	"F": 5798}
{"v": 1	"t": 2102715	"P": 1919.25	"F": 5801}
{"v": 1	"t": 2102735	"P": 1923.25	"F": 5671}
{"v": 1	"t": 2102756	"P": 1941.0	"F": 5659}
{"v": 1	"t": 2102776	"P": 1954.5	"F": 5699}
{"v": 1	"t": 2102796	"P": 1955.75	"F": 5704}
{"v": 1	"t": 2102817	"P": 1952.0	"F": 5894}
{"v": 1	"t": 2102837	"P": 1937.0	"F": 5845}
{"v": 1	"t": 2102858	"P": 1931.5	"F": 5634}
{"v": 1	"t": 2102878	"P": 1937.25	"F": 5603}
{"v": 1	"t": 2102898	"P": 1936.25	"F": 5625}
{"v": 1	"t": 2102919	"P": 1936.75	"F": 5764}
{"v": 1	"t": 2102939	"P": 1928.5	"F": 5506}
{"v": 1	"t": 2102960	"P": 1942.25	"F": 5493}
{"v": 1	"t": 2102980	"P": 1942.5	"F": 5205}
{"v": 1	"t": 2103001	"P": 1938.75	"F": 5453}
{"v": 1	"t": 2103021	"P": 1936.0	"F": 5462}
{"v": 1	"t": 2103041	"P": 1936.0	"F": 5630}
{"v": 1	"t": 2103062	"P": 1943.5	"F": 5745}
{"v": 1	"t": 2103082	"P": 1945.25	"F": 5615}
{"v": 1	"t": 2103103	"P": 1943.25	"F": 5647}
{"v": 1	"t": 2103123	"P": 1943.25	"F": 5626}
{"v": 1	"t": 2103143	"P": 1933.5	"F": 5925}
{"v": 1	"t": 2103164	"P": 1920.25	"F": 5907	"C": 44.535	"D": 3144	"sn": 54091779688249	"file": "/data/device_log/data0000.out"}
{"v": 1	"t": 2103184	"P": 1915.0	"F": 5659}
{"v": 1	"t": 2103205	"P": 1922.25	"F": 5934}
{"v": 1	"t": 2103225	"P": 1930.75	"F": 5877}
{"v": 1	"t": 2103245	"P": 1920.75	"F": 5438}
{"v": 1	"t": 2103266	"P": 1922.5	"F": 5590}
{"v": 1	"t": 2103286	"P": 1926.0	"F": 5902}
{"v": 1	"t": 2103307	"P": 1934.0	"F": 5788}
{"v": 1	"t": 2103327	"P": 1919.75	"F": 5514}
{"v": 1	"t": 2103347	"P": 1948.5	"F": 5841}
{"v": 1	"t": 2103368	"P": 1925.75	"F": 5957}
{"v": 1	"t": 2103388	"P": 1937.0	"F": 5785}
{"v": 1	"t": 2103409	"P": 1935.5	"F": 5454}
{"v": 1	"t": 2103429	"P": 1922.75	"F": 5756}
{"v": 1	"t": 2103449	"P": 1923.75	"F": 5535}
{"v": 1	"t": 2103470	"P": 1932.75	"F": 5792}
{"v": 1	"t": 2103490	"P": 1924.75	"F": 5247}
{"v": 1	"t": 2103510	"P": 1921.0	"F": 5818}
{"v": 1	"t": 2103531	"P": 1917.25	"F": 5610}
{"v": 1	"t": 2103551	"P": 1919.0	"F": 5500}
{"v": 1	"t": 2103572	"P": 1917.75	"F": 5739}
{"v": 1	"t": 2103592	"P": 1914.5	"F": 5722}
{"v": 1	"t": 2103612	"P": 1923.5	"F": 5532}
{"v": 1	"t": 2103633	"P": 1927.0	"F": 5819}
{"v": 1	"t": 2103653	"P": 1930.75	"F": 5701}
{"v": 1	"t": 2103673	"P": 1939.75	"F": 5777}
{"v": 1	"t": 2103694	"P": 1945.0	"F": 5857}
{"v": 1	"t": 2103714	"P": 1931.75	"F": 5766}
{"v": 1	"t": 2103735	"P": 1937.0	"F": 5536}
{"v": 1	"t": 2103755	"P": 1936.75	"F": 5190}
{"v": 1	"t": 2103775	"P": 1934.5	"F": 5739}
{"v": 1	"t": 2103796	"P": 1935.25	"F": 5780}
{"v": 1	"t": 2103816	"P": 1937.0	"F": 5516}
{"v": 1	"t": 2103836	"P": 1944.5	"F": 5708}
{"v": 1	"t": 2103857	"P": 1948.5	"F": 5540}
{"v": 1	"t": 2103877	"P": 1980.0	"F": 5632}
{"v": 1	"t": 2103897	"P": 1972.75	"F": 5673}
{"v": 1	"t": 2103918	"P": 1983.0	"F": 5571}
{"v": 1	"t": 2103938	"P": 1980.75	"F": 5456}
{"v": 1	"t": 2103959	"P": 1990.0	"F": 5584}
{"v": 1	"t": 2103979	"P": 1977.5	"F": 5817}
{"v": 1	"t": 2103999	"P": 1965.75	"F": 5975}
{"v": 1	"t": 2104020	"P": 1968.5	"F": 5792}
{"v": 1	"t": 2104040	"P": 1962.0	"F": 5631}
{"v": 1	"t": 2104061	"P": 1957.25	"F": 5948}
{"v": 1	"t": 2104081	"P": 1941.5	"F": 5772}
{"v": 1	"t": 2104101	"P": 1950.25	"F": 5763}
{"v": 1	"t": 2104122	"P": 1935.25	"F": 5811}
{"v": 1	"t": 2104142	"P": 1935.25	"F": 5858}
{"v": 1	"t": 2104162	"P": 1941.0	"F": 5463}
{"v": 1	"t": 2104183	"P": 1933.75	"F": 5765	"C": 44.53	"D": 3144	"sn": 54091779688249	"file": "/data/device_log/data0000.out"}
{"v": 1	"t": 2104203	"P": 1935.25	"F": 5710}
{"v": 1	"t": 2104224	"P": 1935.0	"F": 5786}
{"v": 1	"t": 2104244	"P": 1933.5	"F": 5860}
{"v": 1	"t": 2104264	"P": 1924.0	"F": 5658}
{"v": 1	"t": 2104285	"P": 1935.0	"F": 5519}
{"v": 1	"t": 2104305	"P": 1936.25	"F": 5478}
{"v": 1	"t": 2104325	"P": 1953.5	"F": 6108}
{"v": 1	"t": 2104346	"P": 1949.75	"F": 5698}
{"v": 1	"t": 2104366	"P": 1946.0	"F": 5621}
{"v": 1	"t": 2104387	"P": 1946.0	"F": 5712}
{"v": 1	"t": 2104407	"P": 1940.75	"F": 5665}
{"v": 1	"t": 2104427	"P": 1939.5	"F": 5677}
{"v": 1	"t": 2104448	"P": 1945.25	"F": 5681}
{"v": 1	"t": 2104468	"P": 1936.75	"F": 5778}
{"v": 1	"t": 2104488	"P": 1941.75	"F": 5773}
{"v": 1	"t": 2104509	"P": 1935.0	"F": 5556}
{"v": 1	"t": 2104529	"P": 1935.0	"F": 5652}
{"v": 1	"t": 2104549	"P": 1927.75	"F": 5669}
{"v": 1	"t": 2104570	"P": 1929.75	"F": 5686}
{"v": 1	"t": 2104590	"P": 1934.25	"F": 5581}
{"v": 1	"t": 2104611	"P": 1930.0	"F": 5762}
{"v": 1	"t": 2104631	"P": 1936.0	"F": 5737}
{"v": 1	"t": 2104651	"P": 1921.5	"F": 5643}
{"v": 1	"t": 2104672	"P": 1921.0	"F": 5692}
{"v": 1	"t": 2104692	"P": 1926.0	"F": 5740}
{"v": 1	"t": 2104713	"P": 1913.75	"F": 5679}
{"v": 1	"t": 2104733	"P": 1923.5	"F": 5876}
{"v": 1	"t": 2104753	"P": 1928.5	"F": 5897}
{"v": 1	"t": 2104774	"P": 1925.5	"F": 5896}
{"v": 1	"t": 2104794	"P": 1924.0	"F": 5744}
{"v": 1	"t": 2104814	"P": 1926.25	"F": 5597}
{"v": 1	"t": 2104835	"P": 1924.5	"F": 5698}
{"v": 1	"t": 2104855	"P": 1918.25	"F": 5684}
{"v": 1	"t": 2104876	"P": 1917.5	"F": 5907}
{"v": 1	"t": 2104896	"P": 1914.75	"F": 5728}
{"v": 1	"t": 2104916	"P": 1914.5	"F": 5716}
{"v": 1	"t": 2104937	"P": 1917.5	"F": 5474}
{"v": 1	"t": 2104957	"P": 1915.0	"F": 5426}
{"v": 1	"t": 2104977	"P": 1914.0	"F": 5602}
{"v": 1	"t": 2104998	"P": 1911.75	"F": 5459}
{"v": 1	"t": 2105018	"P": 1926.75	"F": 5937}
{"v": 1	"t": 2105039	"P": 1914.25	"F": 5808}
{"v": 1	"t": 2105059	"P": 1916.5	"F": 5924}
{"v": 1	"t": 2105079	"P": 1918.25	"F": 5810}
{"v": 1	"t": 2105100	"P": 1913.0	"F": 5806}
{"v": 1	"t": 2105120	"P": 1914.0	"F": 5755}
{"v": 1	"t": 2105140	"P": 1911.75	"F": 5675}
{"v": 1	"t": 2105161	"P": 1908.25	"F": 5709}
{"v": 1	"t": 2105181	"P": 1909.25	"F": 5831}
{"v": 1	"t": 2105202	"P": 1902.5	"F": 5698	"C": 44.545	"D": 3144	"sn": 54091779688249	"file": "/data/device_log/data0000.out"}
{"v": 1	"t": 2105222	"P": 1909.5	"F": 5738}
{"v": 1	"t": 2105242	"P": 1904.25	"F": 5813}
{"v": 1	"t": 2105263	"P": 1900.25	"F": 5736}
{"v": 1	"t": 2105283	"P": 1909.0	"F": 5553}
{"v": 1	"t": 2105304	"P": 1900.25	"F": 5610}
{"v": 1	"t": 2105324	"P": 1911.0	"F": 5600}
{"v": 1	"t": 2105344	"P": 1906.0	"F": 5749}
{"v": 1	"t": 2105365	"P": 1905.0	"F": 6038}
{"v": 1	"t": 2105385	"P": 1904.75	"F": 5824}
{"v": 1	"t": 2105405	"P": 1899.25	"F": 5727}
{"v": 1	"t": 2105426	"P": 1904.25	"F": 5760}
{"v": 1	"t": 2105446	"P": 1913.25	"F": 5828}
{"v": 1	"t": 2105467	"P": 1906.0	"F": 5475}
{"v": 1	"t": 2105487	"P": 1907.75	"F": 5646}
{"v": 1	"t": 2105507	"P": 1914.75	"F": 5762}
{"v": 1	"t": 2105528	"P": 1902.25	"F": 5778}
{"v": 1	"t": 2105548	"P": 1880.75	"F": 5673}
{"v": 1	"t": 2105568	"P": 1916.25	"F": 5779}
{"v": 1	"t": 2105589	"P": 1905.75	"F": 5958}
{"v": 1	"t": 2105609	"P": 1912.5	"F": 6010}
{"v": 1	"t": 2105629	"P": 1919.25	"F": 5479}
{"v": 1	"t": 2105650	"P": 1938.0	"F": 5791}
{"v": 1	"t": 2105670	"P": 1928.5	"F": 5629}
{"v": 1	"t": 2105691	"P": 1941.0	"F": 5551}
{"v": 1	"t": 2105711	"P": 1950.75	"F": 5658}
{"v": 1	"t": 2105731	"P": 1953.75	"F": 5546}
{"v": 1	"t": 2105752	"P": 1960.25	"F": 5392}
{"v": 1	"t": 2105772	"P": 1942.25	"F": 5756}
{"v": 1	"t": 2105792	"P": 1939.0	"F": 5785}
{"v": 1	"t": 2105813	"P": 1922.0	"F": 5677}
{"v": 1	"t": 2105833	"P": 1905.75	"F": 5615}
{"v": 1	"t": 2105854	"P": 1885.5	"F": 6031}
{"v": 1	"t": 2105874	"P": 1869.5	"F": 5882}
{"v": 1	"t": 2105894	"P": 1845.5	"F": 5813}
{"v": 1	"t": 2105915	"P": 1831.0	"F": 5821}
{"v": 1	"t": 2105935	"P": 1807.0	"F": 5597}
{"v": 1	"t": 2105956	"P": 1791.5	"F": 5716}
{"v": 1	"t": 2105976	"P": 1786.75	"F": 5848}
{"v": 1	"t": 2105996	"P": 1780.0	"F": 5613}
{"v": 1	"t": 2106017	"P": 1763.5	"F": 5800}
{"v": 1	"t": 2106037	"P": 1772.5	"F": 5726}
{"v": 1	"t": 2106057	"P": 1766.5	"F": 5566}
{"v": 1	"t": 2106078	"P": 1772.75	"F": 5727}
{"v": 1	"t": 2106098	"P": 1776.0	"F": 5386}
{"v": 1	"t": 2106119	"P": 1787.0	"F": 5767}
{"v": 1	"t": 2106139	"P": 1800.25	"F": 5420}
{"v": 1	"t": 2106159	"P": 1813.0	"F": 5836}
{"v": 1	"t": 2106180	"P": 1814.75	"F": 5565}
{"v": 1	"t": 2106200	"P": 1835.75	"F": 5735}
{"v": 1	"t": 2106220	"P": 1850.0	"F": 5770	"C": 44.55	"D": 3144	"sn": 54091779688249	"file": "/data/device_log/data0000.out"}
{"v": 1	"t": 2106241	"P": 1843.5	"F": 5449}
{"v": 1	"t": 2106261	"P": 1860.75	"F": 5912}
{"v": 1	"t": 2106281	"P": 1880.5	"F": 5682}
{"v": 1	"t": 2106302	"P": 1878.75	"F": 5499}
{"v": 1	"t": 2106322	"P": 1890.25	"F": 5786}
{"v": 1	"t": 2106343	"P": 1889.0	"F": 5329}
{"v": 1	"t": 2106363	"P": 1885.5	"F": 5911}
{"v": 1	"t": 2106383	"P": 1898.5	"F": 5696}
{"v": 1	"t": 2106404	"P": 1891.75	"F": 6013}
{"v": 1	"t": 2106424	"P": 1884.75	"F": 5871}
{"v": 1	"t": 2106444	"P": 1900.25	"F": 5631}
{"v": 1	"t": 2106465	"P": 1898.5	"F": 5641}
{"v": 1	"t": 2106485	"P": 1902.25	"F": 5851}
{"v": 1	"t": 2106506	"P": 1909.0	"F": 5715}
{"v": 1	"t": 2106526	"P": 1910.0	"F": 5745}
{"v": 1	"t": 2106547	"P": 1897.0	"F": 5741}
{"v": 1	"t": 2106567	"P": 1900.75	"F": 5841}
{"v": 1	"t": 2106588	"P": 1910.5	"F": 5761}
{"v": 1	"t": 2106608	"P": 1903.25	"F": 5758}
{"v": 1	"t": 2106628	"P": 1907.25	"F": 5859}
{"v": 1	"t": 2106649	"P": 1906.5	"F": 5694}
{"v": 1	"t": 2106669	"P": 1904.5	"F": 5734}
{"v": 1	"t": 2106689	"P": 1909.0	"F": 5533}
{"v": 1	"t": 2106710	"P": 1915.0	"F": 5891}
{"v": 1	"t": 2106730	"P": 1916.5	"F": 5845}
{"v": 1	"t": 2106750	"P": 1915.5	"F": 5707}
{"v": 1	"t": 2106771	"P": 1924.25	"F": 5830}
{"v": 1	"t": 2106791	"P": 1924.75	"F": 5740}
{"v": 1	"t": 2106812	"P": 1907.0	"F": 6063}
{"v": 1	"t": 2106832	"P": 1923.75	"F": 5697}
{"v": 1	"t": 2106852	"P": 1929.75	"F": 5735}
{"v": 1	"t": 2106873	"P": 1922.25	"F": 5709}
{"v": 1	"t": 2106893	"P": 1922.5	"F": 5589}
{"v": 1	"t": 2106913	"P": 1927.5	"F": 5820}
{"v": 1	"t": 2106934	"P": 1929.5	"F": 5606}
{"v": 1	"t": 2106954	"P": 1922.25	"F": 5638}
{"v": 1	"t": 2106975	"P": 1936.75	"F": 5725}
{"v": 1	"t": 2106995	"P": 1931.5	"F": 5390}
{"v": 1	"t": 2107015	"P": 1929.25	"F": 5704}
{"v": 1	"t": 2107036	"P": 1944.0	"F": 5659}
{"v": 1	"t": 2107056	"P": 1949.5	"F": 5724}
{"v": 1	"t": 2107076	"P": 1946.75	"F": 5864}
{"v": 1	"t": 2107097	"P": 1937.5	"F": 5839}
{"v": 1	"t": 2107117	"P": 1961.0	"F": 5966}
{"v": 1	"t": 2107138	"P": 1948.25	"F": 5707}
{"v": 1	"t": 2107158	"P": 1947.0	"F": 5867}
{"v": 1	"t": 2107178	"P": 1961.5	"F": 5769}
{"v": 1	"t": 2107199	"P": 1944.0	"F": 5673}
{"v": 1	"t": 2107219	"P": 1940.5	"F": 5801}
{"v": 1	"t": 2107240	"P": 1936.5	"F": 5890	"C": 44.55	"D": 3144	"sn": 54091779688249	"file": "/data/device_log/data0000.out"}
{"v": 1	"t": 2107260	"P": 1936.25	"F": 5816}
{"v": 1	"t": 2107280	"P": 1939.75	"F": 5833}
{"v": 1	"t": 2107301	"P": 1935.0	"F": 5631}
{"v": 1	"t": 2107321	"P": 1924.0	"F": 5721}
{"v": 1	"t": 2107341	"P": 1931.25	"F": 5835}
{"v": 1	"t": 2107362	"P": 1918.0	"F": 5580}
{"v": 1	"t": 2107382	"P": 1927.25	"F": 5905}
{"v": 1	"t": 2107403	"P": 1924.0	"F": 5941}
{"v": 1	"t": 2107423	"P": 1927.25	"F": 5449}
{"v": 1	"t": 2107443	"P": 1937.25	"F": 5888}
{"v": 1	"t": 2107464	"P": 1947.75	"F": 5710}
{"v": 1	"t": 2107484	"P": 1931.75	"F": 5603}
{"v": 1	"t": 2107504	"P": 1932.0	"F": 5677}
{"v": 1	"t": 2107525	"P": 1941.0	"F": 5792}
{"v": 1	"t": 2107545	"P": 1939.25	"F": 5501}
{"v": 1	"t": 2107566	"P": 1941.25	"F": 5886}
{"v": 1	"t": 2107586	"P": 1943.25	"F": 5665}
{"v": 1	"t": 2107606	"P": 1951.25	"F": 5483}
{"v": 1	"t": 2107627	"P": 1947.5	"F": 5912}
{"v": 1	"t": 2107647	"P": 1943.75	"F": 5639}
{"v": 1	"t": 2107667	"P": 1946.0	"F": 5838}
{"v": 1	"t": 2107688	"P": 1939.0	"F": 5714}
{"v": 1	"t": 2107708	"P": 1944.5	"F": 5752}
{"v": 1	"t": 2107729	"P": 1946.0	"F": 5971}
{"v": 1	"t": 2107749	"P": 1937.5	"F": 5813}
{"v": 1	"t": 2107769	"P": 1951.0	"F": 5588}
{"v": 1	"t": 2107790	"P": 1941.25	"F": 5834}
{"v": 1	"t": 2107810	"P": 1944.75	"F": 5673}
{"v": 1	"t": 2107831	"P": 1946.0	"F": 5647}
{"v": 1	"t": 2107851	"P": 1945.0	"F": 5733}
{"v": 1	"t": 2107871	"P": 1936.75	"F": 5914}
{"v": 1	"t": 2107892	"P": 1945.5	"F": 5814}
{"v": 1	"t": 2107912	"P": 1942.5	"F": 5834}
{"v": 1	"t": 2107932	"P": 1942.75	"F": 5769}
{"v": 1	"t": 2107953	"P": 1943.25	"F": 5474}
{"v": 1	"t": 2107973	"P": 1940.25	"F": 5628}
{"v": 1	"t": 2107994	"P": 1947.25	"F": 5381}
{"v": 1	"t": 2108014	"P": 1946.25	"F": 5483}
{"v": 1	"t": 2108034	"P": 1949.0	"F": 5737}
{"v": 1	"t": 2108055	"P": 1951.25	"F": 5875}
{"v": 1	"t": 2108075	"P": 1953.75	"F": 5826}
{"v": 1	"t": 2108095	"P": 1944.5	"F": 5680}
{"v": 1	"t": 2108116	"P": 1948.0	"F": 5746}
{"v": 1	"t": 2108136	"P": 1948.25	"F": 5811}
{"v": 1	"t": 2108157	"P": 1949.0	"F": 5840}
{"v": 1	"t": 2108177	"P": 1956.5	"F": 5708}
{"v": 1	"t": 2108197	"P": 1961.0	"F": 5735}
{"v": 1	"t": 2108218	"P": 1964.25	"F": 5847}
{"v": 1	"t": 2108238	"P": 1959.75	"F": 5690}
{"v": 1	"t": 2108258	"P": 1956.0	"F": 5815	"C": 44.545	"D": 3144	"sn": 54091779688249	"file": "/data/device_log/data0000.out"}
{"v": 1	"t": 2108279	"P": 1959.25	"F": 5854}
{"v": 1	"t": 2108299	"P": 1949.5	"F": 5728}
{"v": 1	"t": 2108320	"P": 1936.5	"F": 5757}
{"v": 1	"t": 2108340	"P": 1952.0	"F": 5604}
{"v": 1	"t": 2108360	"P": 1947.25	"F": 5585}
{"v": 1	"t": 2108381	"P": 1939.75	"F": 5980}
{"v": 1	"t": 2108401	"P": 1940.5	"F": 5828}
{"v": 1	"t": 2108422	"P": 1936.25	"F": 5870}
{"v": 1	"t": 2108442	"P": 1931.5	"F": 5794}
{"v": 1	"t": 2108462	"P": 1944.0	"F": 5722}
{"v": 1	"t": 2108483	"P": 1932.0	"F": 5864}
{"v": 1	"t": 2108503	"P": 1924.5	"F": 5761}
{"v": 1	"t": 2108523	"P": 1938.5	"F": 5729}
{"v": 1	"t": 2108544	"P": 1923.0	"F": 5512}
{"v": 1	"t": 2108564	"P": 1941.0	"F": 5805}
{"v": 1	"t": 2108584	"P": 1945.0	"F": 5742}
{"v": 1	"t": 2108605	"P": 1951.25	"F": 5629}
{"v": 1	"t": 2108625	"P": 1954.25	"F": 5820}
{"v": 1	"t": 2108646	"P": 1946.5	"F": 5826}
{"v": 1	"t": 2108666	"P": 1951.75	"F": 5712}
{"v": 1	"t": 2108686	"P": 1951.0	"F": 5902}
{"v": 1	"t": 2108707	"P": 1939.75	"F": 5837}
{"v": 1	"t": 2108727	"P": 1931.0	"F": 6010}
{"v": 1	"t": 2108747	"P": 1913.0	"F": 5965}
{"v": 1	"t": 2108768	"P": 1899.25	"F": 6121}
{"v": 1	"t": 2108788	"P": 1868.25	"F": 5895}
{"v": 1	"t": 2108809	"P": 1856.75	"F": 6072}
{"v": 1	"t": 2108829	"P": 1843.25	"F": 6002}
{"v": 1	"t": 2108849	"P": 1811.25	"F": 5971}
{"v": 1	"t": 2108870	"P": 1807.5	"F": 5772}
{"v": 1	"t": 2108890	"P": 1788.5	"F": 5948}
{"v": 1	"t": 2108910	"P": 1777.0	"F": 5989}
{"v": 1	"t": 2108931	"P": 1774.75	"F": 5799}
{"v": 1	"t": 2108951	"P": 1764.0	"F": 5721}
{"v": 1	"t": 2108972	"P": 1744.0	"F": 5728}
{"v": 1	"t": 2108992	"P": 1753.75	"F": 5874}
{"v": 1	"t": 2109012	"P": 1749.0	"F": 5922}
{"v": 1	"t": 2109033	"P": 1747.75	"F": 5753}
{"v": 1	"t": 2109053	"P": 1738.75	"F": 5718}
{"v": 1	"t": 2109074	"P": 1740.25	"F": 5964}
{"v": 1	"t": 2109094	"P": 1750.25	"F": 5798}
{"v": 1	"t": 2109114	"P": 1743.0	"F": 5771}
{"v": 1	"t": 2109135	"P": 1749.5	"F": 5689}
{"v": 1	"t": 2109155	"P": 1743.75	"F": 5629}
{"v": 1	"t": 2109175	"P": 1736.0	"F": 5514}
{"v": 1	"t": 2109196	"P": 1748.25	"F": 5713}
{"v": 1	"t": 2109216	"P": 1749.75	"F": 5772}
{"v": 1	"t": 2109237	"P": 1746.75	"F": 5941}
{"v": 1	"t": 2109257	"P": 1764.75	"F": 5640}
{"v": 1	"t": 2109277	"P": 1776.0	"F": 5298	"C": 44.51	"D": 3144	"sn": 54091779688249	"file": "/data/device_log/data0000.out"}
{"v": 1	"t": 2109298	"P": 1784.5	"F": 5862}
{"v": 1	"t": 2109318	"P": 1789.5	"F": 5725}
{"v": 1	"t": 2109338	"P": 1805.5	"F": 5632}
{"v": 1	"t": 2109359	"P": 1813.5	"F": 5620}
{"v": 1	"t": 2109379	"P": 1811.0	"F": 5644}
{"v": 1	"t": 2109399	"P": 1824.25	"F": 5667}
{"v": 1	"t": 2109420	"P": 1827.0	"F": 5829}
{"v": 1	"t": 2109440	"P": 1814.0	"F": 5687}
{"v": 1	"t": 2109461	"P": 1835.75	"F": 5782}
{"v": 1	"t": 2109481	"P": 1832.25	"F": 5666}
{"v": 1	"t": 2109501	"P": 1845.0	"F": 5771}
{"v": 1	"t": 2109522	"P": 1847.0	"F": 5876}
{"v": 1	"t": 2109542	"P": 1843.0	"F": 5823}
{"v": 1	"t": 2109563	"P": 1851.25	"F": 5869}
{"v": 1	"t": 2109583	"P": 1847.75	"F": 5811}
{"v": 1	"t": 2109604	"P": 1850.0	"F": 5334}
{"v": 1	"t": 2109624	"P": 1852.0	"F": 5590}
{"v": 1	"t": 2109644	"P": 1853.75	"F": 5566}
{"v": 1	"t": 2109664	"P": 1850.5	"F": 5795}
{"v": 1	"t": 2109685	"P": 1861.25	"F": 5547}
{"v": 1	"t": 2109705	"P": 1862.75	"F": 5476}
{"v": 1	"t": 2109725	"P": 1859.25	"F": 5746}
{"v": 1	"t": 2109746	"P": 1872.5	"F": 5559}
{"v": 1	"t": 2109766	"P": 1875.75	"F": 5378}
{"v": 1	"t": 2109786	"P": 1876.5	"F": 5659}
{"v": 1	"t": 2109807	"P": 1883.75	"F": 5803}
{"v": 1	"t": 2109827	"P": 1876.25	"F": 5935}
{"v": 1	"t": 2109847	"P": 1877.25	"F": 5704}
{"v": 1	"t": 2109867	"P": 1878.5	"F": 5509}
{"v": 1	"t": 2109888	"P": 1887.5	"F": 5601}
{"v": 1	"t": 2109908	"P": 1903.75	"F": 5658}
{"v": 1	"t": 2109928	"P": 1904.75	"F": 5683}
{"v": 1	"t": 2109949	"P": 1894.0	"F": 5692}
{"v": 1	"t": 2109969	"P": 1897.75	"F": 5720}
{"v": 1	"t": 2109989	"P": 1896.0	"F": 5784}
{"v": 1	"t": 2110009	"P": 1918.5	"F": 5768}
{"v": 1	"t": 2110030	"P": 1904.5	"F": 5626}
{"v": 1	"t": 2110050	"P": 1905.0	"F": 5754}
{"v": 1	"t": 2110070	"P": 1903.25	"F": 5687}
{"v": 1	"t": 2110091	"P": 1912.25	"F": 5692}
{"v": 1	"t": 2110111	"P": 1911.25	"F": 5801}
{"v": 1	"t": 2110131	"P": 1905.75	"F": 5735}
{"v": 1	"t": 2110152	"P": 1901.25	"F": 5708}
{"v": 1	"t": 2110172	"P": 1912.0	"F": 5816}
{"v": 1	"t": 2110192	"P": 1909.25	"F": 5665}
{"v": 1	"t": 2110212	"P": 1912.25	"F": 5822}
{"v": 1	"t": 2110233	"P": 1905.5	"F": 5680}
{"v": 1	"t": 2110253	"P": 1904.5	"F": 5754}
{"v": 1	"t": 2110273	"P": 1906.25	"F": 5677}
{"v": 1	"t": 2110294	"P": 1905.0	"F": 5826	"C": 44.525	"D": 3144	"sn": 54091779688249	"file": "/data/device_log/data0000.out"}
{"v": 1	"t": 2110314	"P": 1909.25	"F": 5585}
{"v": 1	"t": 2110334	"P": 1899.75	"F": 5643}
{"v": 1	"t": 2110355	"P": 1913.5	"F": 5919}
{"v": 1	"t": 2110375	"P": 1914.25	"F": 5602}
{"v": 1	"t": 2110395	"P": 1924.75	"F": 5680}
{"v": 1	"t": 2110415	"P": 1917.5	"F": 5614}
{"v": 1	"t": 2110436	"P": 1931.75	"F": 5675}
{"v": 1	"t": 2110456	"P": 1927.75	"F": 5618}
{"v": 1	"t": 2110476	"P": 1938.5	"F": 5674}
{"v": 1	"t": 2110497	"P": 1936.0	"F": 5447}
{"v": 1	"t": 2110517	"P": 1938.25	"F": 5499}
{"v": 1	"t": 2110538	"P": 1934.5	"F": 5849}
{"v": 1	"t": 2110558	"P": 1932.5	"F": 5662}
{"v": 1	"t": 2110578	"P": 1940.75	"F": 5781}
{"v": 1	"t": 2110599	"P": 1941.0	"F": 5857}
{"v": 1	"t": 2110619	"P": 1935.25	"F": 5713}
{"v": 1	"t": 2110639	"P": 1932.0	"F": 5858}
{"v": 1	"t": 2110660	"P": 1924.5	"F": 5707}
{"v": 1	"t": 2110680	"P": 1924.25	"F": 5742}
{"v": 1	"t": 2110700	"P": 1917.75	"F": 5596}
{"v": 1	"t": 2110721	"P": 1914.75	"F": 5851}
{"v": 1	"t": 2110741	"P": 1922.0	"F": 5697}
{"v": 1	"t": 2110762	"P": 1911.75	"F": 5740}
{"v": 1	"t": 2110782	"P": 1934.25	"F": 5846}
{"v": 1	"t": 2110802	"P": 1936.25	"F": 5912}
{"v": 1	"t": 2110823	"P": 1950.0	"F": 5743}
{"v": 1	"t": 2110843	"P": 1948.0	"F": 5823}
{"v": 1	"t": 2110864	"P": 1956.0	"F": 5912}
{"v": 1	"t": 2110884	"P": 1949.0	"F": 5791}
{"v": 1	"t": 2110904	"P": 1943.25	"F": 5890}
{"v": 1	"t": 2110925	"P": 1941.25	"F": 5747}
{"v": 1	"t": 2110945	"P": 1934.5	"F": 5744}
{"v": 1	"t": 2110965	"P": 1921.75	"F": 5672}
{"v": 1	"t": 2110986	"P": 1936.5	"F": 5969}
{"v": 1	"t": 2111006	"P": 1928.25	"F": 5630}
{"v": 1	"t": 2111027	"P": 1920.75	"F": 5860}
{"v": 1	"t": 2111047	"P": 1928.75	"F": 5502}
{"v": 1	"t": 2111067	"P": 1938.25	"F": 5149}
{"v": 1	"t": 2111088	"P": 1944.75	"F": 5611}
{"v": 1	"t": 2111108	"P": 1933.0	"F": 5643}
{"v": 1	"t": 2111128	"P": 1938.0	"F": 5801}
{"v": 1	"t": 2111149	"P": 1943.5	"F": 5575}
{"v": 1	"t": 2111169	"P": 1936.5	"F": 5796}
{"v": 1	"t": 2111189	"P": 1937.5	"F": 5842}
{"v": 1	"t": 2111210	"P": 1933.5	"F": 5706}
{"v": 1	"t": 2111230	"P": 1929.5	"F": 6060}
{"v": 1	"t": 2111251	"P": 1920.25	"F": 5837}
{"v": 1	"t": 2111271	"P": 1922.5	"F": 6001}
{"v": 1	"t": 2111291	"P": 1934.5	"F": 5813}
{"v": 1	"t": 2111312	"P": 1923.5	"F": 5732	"C": 44.555	"D": 3144	"sn": 54091779688249	"file": "/data/device_log/data0000.out"}
{"v": 1	"t": 2111332	"P": 1916.75	"F": 5706}
{"v": 1	"t": 2111352	"P": 1922.75	"F": 5619}
{"v": 1	"t": 2111373	"P": 1929.25	"F": 5672}
{"v": 1	"t": 2111393	"P": 1920.5	"F": 5714}
{"v": 1	"t": 2111413	"P": 1927.0	"F": 5368}
{"v": 1	"t": 2111434	"P": 1925.0	"F": 5567}
{"v": 1	"t": 2111454	"P": 1923.25	"F": 5796}
{"v": 1	"t": 2111475	"P": 1924.0	"F": 5772}
{"v": 1	"t": 2111495	"P": 1921.5	"F": 5900}
{"v": 1	"t": 2111515	"P": 1906.0	"F": 5648}
{"v": 1	"t": 2111536	"P": 1904.75	"F": 6098}
{"v": 1	"t": 2111556	"P": 1922.75	"F": 5540}
{"v": 1	"t": 2111577	"P": 1925.75	"F": 5901}
{"v": 1	"t": 2111597	"P": 1913.5	"F": 5668}
{"v": 1	"t": 2111617	"P": 1928.5	"F": 5261}
{"v": 1	"t": 2111638	"P": 1926.5	"F": 5581}
{"v": 1	"t": 2111658	"P": 1927.0	"F": 5763}
{"v": 1	"t": 2111678	"P": 1924.25	"F": 5635}
{"v": 1	"t": 2111699	"P": 1929.75	"F": 5916}
{"v": 1	"t": 2111719	"P": 1921.75	"F": 5383}
{"v": 1	"t": 2111739	"P": 1930.75	"F": 5700}
{"v": 1	"t": 2111760	"P": 1914.5	"F": 5752}
{"v": 1	"t": 2111780	"P": 1915.25	"F": 5779}
{"v": 1	"t": 2111801	"P": 1914.0	"F": 5843}
{"v": 1	"t": 2111821	"P": 1912.0	"F": 5764}
{"v": 1	"t": 2111841	"P": 1901.0	"F": 5782}
{"v": 1	"t": 2111862	"P": 1896.25	"F": 5771}
{"v": 1	"t": 2111882	"P": 1897.5	"F": 5931}
{"v": 1	"t": 2111902	"P": 1897.0	"F": 5843}
{"v": 1	"t": 2111923	"P": 1904.0	"F": 5580}
{"v": 1	"t": 2111943	"P": 1879.25	"F": 5719}
{"v": 1	"t": 2111963	"P": 1890.0	"F": 5779}
{"v": 1	"t": 2111984	"P": 1898.75	"F": 5716}
{"v": 1	"t": 2112004	"P": 1894.25	"F": 5990}
{"v": 1	"t": 2112025	"P": 1892.0	"F": 5912}
{"v": 1	"t": 2112045	"P": 1902.0	"F": 5721}
{"v": 1	"t": 2112065	"P": 1887.75	"F": 5923}
{"v": 1	"t": 2112086	"P": 1900.25	"F": 5634}
{"v": 1	"t": 2112106	"P": 1911.0	"F": 5649}
{"v": 1	"t": 2112127	"P": 1895.75	"F": 5572}
{"v": 1	"t": 2112147	"P": 1900.75	"F": 5876}
{"v": 1	"t": 2112167	"P": 1904.75	"F": 5611}
{"v": 1	"t": 2112188	"P": 1900.75	"F": 5570}
{"v": 1	"t": 2112208	"P": 1910.0	"F": 5860}
{"v": 1	"t": 2112228	"P": 1909.75	"F": 5129}
{"v": 1	"t": 2112249	"P": 1919.75	"F": 5673}
{"v": 1	"t": 2112269	"P": 1919.25	"F": 5858}
{"v": 1	"t": 2112289	"P": 1924.0	"F": 5747}
{"v": 1	"t": 2112310	"P": 1922.25	"F": 5783}
{"v": 1	"t": 2112330	"P": 1917.5	"F": 5758	"C": 44.53	"D": 3144	"sn": 54091779688249	"file": "/data/device_log/data0000.out"}
{"v": 1	"t": 2112351	"P": 1924.75	"F": 5912}
{"v": 1	"t": 2112371	"P": 1935.5	"F": 5681}
{"v": 1	"t": 2112391	"P": 1930.5	"F": 5466}
{"v": 1	"t": 2112412	"P": 1931.5	"F": 5841}
{"v": 1	"t": 2112432	"P": 1943.5	"F": 5773}
{"v": 1	"t": 2112452	"P": 1951.5	"F": 5776}
{"v": 1	"t": 2112473	"P": 1944.75	"F": 5713}
{"v": 1	"t": 2112493	"P": 1952.25	"F": 5852}
{"v": 1	"t": 2112513	"P": 1945.5	"F": 5873}
{"v": 1	"t": 2112534	"P": 1953.75	"F": 5675}
{"v": 1	"t": 2112554	"P": 1949.75	"F": 5560}
{"v": 1	"t": 2112575	"P": 1948.0	"F": 5868}
{"v": 1	"t": 2112595	"P": 1938.25	"F": 5808}
{"v": 1	"t": 2112615	"P": 1945.75	"F": 5713}
{"v": 1	"t": 2112636	"P": 1933.0	"F": 5659}
{"v": 1	"t": 2112656	"P": 1940.5	"F": 6003}
{"v": 1	"t": 2112677	"P": 1936.25	"F": 5728}
{"v": 1	"t": 2112697	"P": 1940.0	"F": 6015}
{"v": 1	"t": 2112717	"P": 1928.5	"F": 5688}
{"v": 1	"t": 2112738	"P": 1937.75	"F": 5832}
{"v": 1	"t": 2112758	"P": 1925.0	"F": 5445}
{"v": 1	"t": 2112779	"P": 1940.75	"F": 5774}
{"v": 1	"t": 2112799	"P": 1938.25	"F": 5778}
{"v": 1	"t": 2112819	"P": 1940.25	"F": 5891}
{"v": 1	"t": 2112840	"P": 1944.25	"F": 5599}
{"v": 1	"t": 2112860	"P": 1939.5	"F": 5805}
{"v": 1	"t": 2112881	"P": 1934.75	"F": 5846}
{"v": 1	"t": 2112901	"P": 1931.75	"F": 5753}
{"v": 1	"t": 2112922	"P": 1905.0	"F": 5738}
{"v": 1	"t": 2112942	"P": 1882.0	"F": 6027}
{"v": 1	"t": 2112962	"P": 1868.25	"F": 5893}
{"v": 1	"t": 2112983	"P": 1858.0	"F": 6171}
{"v": 1	"t": 2113003	"P": 1841.75	"F": 5778}
{"v": 1	"t": 2113024	"P": 1823.5	"F": 5804}
{"v": 1	"t": 2113044	"P": 1817.25	"F": 6028}
{"v": 1	"t": 2113064	"P": 1800.0	"F": 5912}
{"v": 1	"t": 2113085	"P": 1779.0	"F": 5694}
{"v": 1	"t": 2113105	"P": 1776.5	"F": 5906}
{"v": 1	"t": 2113125	"P": 1751.25	"F": 5962}
{"v": 1	"t": 2113146	"P": 1744.0	"F": 5886}
{"v": 1	"t": 2113166	"P": 1736.5	"F": 5900}
{"v": 1	"t": 2113187	"P": 1725.25	"F": 5901}
{"v": 1	"t": 2113207	"P": 1722.75	"F": 5944}
{"v": 1	"t": 2113227	"P": 1723.5	"F": 5922}
{"v": 1	"t": 2113248	"P": 1719.25	"F": 5908}
{"v": 1	"t": 2113268	"P": 1718.5	"F": 5619}
{"v": 1	"t": 2113288	"P": 1713.5	"F": 5975}
{"v": 1	"t": 2113309	"P": 1727.25	"F": 5877}
{"v": 1	"t": 2113329	"P": 1718.25	"F": 5673}
{"v": 1	"t": 2113349	"P": 1726.5	"F": 5440	"C": 44.51	"D": 3144	"sn": 54091779688249	"file": "/data/device_log/data0000.out"}
{"v": 1	"t": 2113370	"P": 1728.25	"F": 5546}
{"v": 1	"t": 2113390	"P": 1744.0	"F": 5505}
{"v": 1	"t": 2113411	"P": 1745.5	"F": 5842}
{"v": 1	"t": 2113431	"P": 1750.75	"F": 5487}
{"v": 1	"t": 2113451	"P": 1753.75	"F": 5603}
{"v": 1	"t": 2113472	"P": 1762.5	"F": 5698}
{"v": 1	"t": 2113492	"P": 1770.25	"F": 5650}
{"v": 1	"t": 2113512	"P": 1784.0	"F": 5705}
{"v": 1	"t": 2113533	"P": 1789.5	"F": 5686}
{"v": 1	"t": 2113553	"P": 1812.75	"F": 5689}
{"v": 1	"t": 2113574	"P": 1833.25	"F": 5587}
{"v": 1	"t": 2113594	"P": 1829.25	"F": 5673}
{"v": 1	"t": 2113614	"P": 1853.5	"F": 5296}
{"v": 1	"t": 2113635	"P": 1860.75	"F": 5535}
{"v": 1	"t": 2113655	"P": 1876.5	"F": 5660}
{"v": 1	"t": 2113675	"P": 1884.5	"F": 5849}
{"v": 1	"t": 2113695	"P": 1885.5	"F": 5864}
{"v": 1	"t": 2113716	"P": 1885.75	"F": 5439}
{"v": 1	"t": 2113736	"P": 1890.25	"F": 5822}
{"v": 1	"t": 2113756	"P": 1898.0	"F": 5855}
{"v": 1	"t": 2113777	"P": 1894.5	"F": 5665}
{"v": 1	"t": 2113797	"P": 1901.75	"F": 5493}
{"v": 1	"t": 2113817	"P": 1908.5	"F": 5451}
{"v": 1	"t": 2113837	"P": 1917.5	"F": 5754}
{"v": 1	"t": 2113858	"P": 1912.25	"F": 5618}
{"v": 1	"t": 2113878	"P": 1903.5	"F": 5567}
{"v": 1	"t": 2113898	"P": 1900.25	"F": 5784}
{"v": 1	"t": 2113919	"P": 1913.0	"F": 5851}
{"v": 1	"t": 2113939	"P": 1910.0	"F": 5800}
{"v": 1	"t": 2113959	"P": 1909.0	"F": 5831}
{"v": 1	"t": 2113979	"P": 1916.5	"F": 5783}
{"v": 1	"t": 2114000	"P": 1914.25	"F": 5558}
{"v": 1	"t": 2114020	"P": 1912.25	"F": 5957}
{"v": 1	"t": 2114040	"P": 1907.75	"F": 5394}
{"v": 1	"t": 2114060	"P": 1912.0	"F": 5611}
{"v": 1	"t": 2114081	"P": 1916.25	"F": 5629}
{"v": 1	"t": 2114101	"P": 1917.25	"F": 5573}
{"v": 1	"t": 2114121	"P": 1906.75	"F": 5690}
{"v": 1	"t": 2114142	"P": 1914.25	"F": 5997}
{"v": 1	"t": 2114162	"P": 1925.0	"F": 5789}
{"v": 1	"t": 2114182	"P": 1928.5	"F": 5813}
{"v": 1	"t": 2114203	"P": 1929.0	"F": 5948}
{"v": 1	"t": 2114223	"P": 1938.0	"F": 5636}
{"v": 1	"t": 2114243	"P": 1941.0	"F": 5548}
{"v": 1	"t": 2114264	"P": 1943.25	"F": 5421}
{"v": 1	"t": 2114284	"P": 1948.5	"F": 5840}
{"v": 1	"t": 2114304	"P": 1950.25	"F": 5813}
{"v": 1	"t": 2114324	"P": 1920.5	"F": 5923}
{"v": 1	"t": 2114345	"P": 1909.25	"F": 5914}
{"v": 1	"t": 2114365	"P": 1888.25	"F": 5918	"C": 44.49	"D": 3144	"sn": 54091779688249	"file": "/data/device_log/data0000.out"}
{"v": 1	"t": 2114385	"P": 1867.5	"F": 5954}
{"v": 1	"t": 2114406	"P": 1829.0	"F": 5883}
{"v": 1	"t": 2114426	"P": 1825.75	"F": 6031}
{"v": 1	"t": 2114446	"P": 1798.25	"F": 5903}
{"v": 1	"t": 2114467	"P": 1785.75	"F": 5957}
{"v": 1	"t": 2114487	"P": 1771.75	"F": 5793}
{"v": 1	"t": 2114507	"P": 1772.25	"F": 5702}
{"v": 1	"t": 2114527	"P": 1764.75	"F": 5772}
{"v": 1	"t": 2114548	"P": 1765.0	"F": 5804}
{"v": 1	"t": 2114568	"P": 1757.5	"F": 5794}
{"v": 1	"t": 2114588	"P": 1760.75	"F": 5917}
{"v": 1	"t": 2114609	"P": 1756.5	"F": 6009}
{"v": 1	"t": 2114629	"P": 1757.0	"F": 5987}
{"v": 1	"t": 2114649	"P": 1739.5	"F": 5890}
{"v": 1	"t": 2114669	"P": 1745.5	"F": 5991}
{"v": 1	"t": 2114690	"P": 1740.5	"F": 5822}
{"v": 1	"t": 2114710	"P": 1736.25	"F": 5801}
{"v": 1	"t": 2114730	"P": 1730.5	"F": 5844}
{"v": 1	"t": 2114751	"P": 1742.25	"F": 5725}
{"v": 1	"t": 2114771	"P": 1766.75	"F": 5598}
{"v": 1	"t": 2114791	"P": 1775.0	"F": 5448}
{"v": 1	"t": 2114812	"P": 1784.0	"F": 5518}
{"v": 1	"t": 2114832	"P": 1805.75	"F": 5468}
{"v": 1	"t": 2114852	"P": 1811.25	"F": 5389}
{"v": 1	"t": 2114872	"P": 1821.5	"F": 5569}
{"v": 1	"t": 2114893	"P": 1827.25	"F": 5706}
{"v": 1	"t": 2114913	"P": 1835.25	"F": 5618}
{"v": 1	"t": 2114933	"P": 1839.25	"F": 5637}
{"v": 1	"t": 2114954	"P": 1843.5	"F": 5624}
{"v": 1	"t": 2114974	"P": 1840.5	"F": 5728}
{"v": 1	"t": 2114994	"P": 1839.25	"F": 5471}
{"v": 1	"t": 2115015	"P": 1855.0	"F": 5712}
{"v": 1	"t": 2115035	"P": 1875.0	"F": 5622}
{"v": 1	"t": 2115055	"P": 1867.75	"F": 5566}
{"v": 1	"t": 2115075	"P": 1872.0	"F": 5510}
{"v": 1	"t": 2115096	"P": 1872.0	"F": 5534}
{"v": 1	"t": 2115116	"P": 1865.75	"F": 5677}
{"v": 1	"t": 2115136	"P": 1874.25	"F": 5666}
{"v": 1	"t": 2115157	"P": 1881.25	"F": 5845}
{"v": 1	"t": 2115177	"P": 1880.25	"F": 5901}
{"v": 1	"t": 2115197	"P": 1889.75	"F": 5827}
{"v": 1	"t": 2115217	"P": 1895.5	"F": 5927}
{"v": 1	"t": 2115238	"P": 1883.0	"F": 5734}
{"v": 1	"t": 2115258	"P": 1881.25	"F": 6010}
{"v": 1	"t": 2115278	"P": 1882.5	"F": 5811}
{"v": 1	"t": 2115299	"P": 1885.25	"F": 5816}
{"v": 1	"t": 2115319	"P": 1879.5	"F": 5864}
{"v": 1	"t": 2115339	"P": 1871.75	"F": 5567}
{"v": 1	"t": 2115360	"P": 1874.75	"F": 5704}
{"v": 1	"t": 2115380	"P": 1881.5	"F": 5635	"C": 44.555	"D": 3144	"sn": 54091779688249	"file": "/data/device_log/data0000.out"}
{"v": 1	"t": 2115400	"P": 1877.0	"F": 5776}
{"v": 1	"t": 2115420	"P": 1886.5	"F": 5611}
{"v": 1	"t": 2115441	"P": 1884.0	"F": 5793}
{"v": 1	"t": 2115461	"P": 1885.75	"F": 5585}
{"v": 1	"t": 2115481	"P": 1883.5	"F": 5557}
{"v": 1	"t": 2115502	"P": 1878.25	"F": 5725}
{"v": 1	"t": 2115522	"P": 1869.5	"F": 5684}
{"v": 1	"t": 2115542	"P": 1892.25	"F": 5479}
{"v": 1	"t": 2115563	"P": 1876.25	"F": 5417}
{"v": 1	"t": 2115583	"P": 1873.0	"F": 5806}
{"v": 1	"t": 2115603	"P": 1884.25	"F": 5707}
{"v": 1	"t": 2115624	"P": 1874.75	"F": 5405}
{"v": 1	"t": 2115644	"P": 1876.5	"F": 5714}
{"v": 1	"t": 2115664	"P": 1878.0	"F": 5591}
{"v": 1	"t": 2115684	"P": 1874.25	"F": 5757}
{"v": 1	"t": 2115705	"P": 1879.25	"F": 5636}
{"v": 1	"t": 2115725	"P": 1868.75	"F": 5476}
{"v": 1	"t": 2115745	"P": 1873.0	"F": 5756}
{"v": 1	"t": 2115766	"P": 1863.0	"F": 5760}
{"v": 1	"t": 2115786	"P": 1876.5	"F": 5871}
{"v": 1	"t": 2115806	"P": 1874.25	"F": 5587}
{"v": 1	"t": 2115826	"P": 1866.75	"F": 5760}
{"v": 1	"t": 2115847	"P": 1869.25	"F": 5716}
{"v": 1	"t": 2115867	"P": 1870.75	"F": 5799}
{"v": 1	"t": 2115887	"P": 1873.25	"F": 5819}
{"v": 1	"t": 2115908	"P": 1878.25	"F": 5544}
{"v": 1	"t": 2115928	"P": 1869.5	"F": 5774}
{"v": 1	"t": 2115948	"P": 1868.75	"F": 5707}
{"v": 1	"t": 2115969	"P": 1878.5	"F": 5537}
{"v": 1	"t": 2115989	"P": 1881.5	"F": 5546}
{"v": 1	"t": 2116009	"P": 1879.75	"F": 5637}
{"v": 1	"t": 2116029	"P": 1872.25	"F": 5760}
{"v": 1	"t": 2116050	"P": 1885.25	"F": 5779}
{"v": 1	"t": 2116070	"P": 1869.5	"F": 5686}
{"v": 1	"t": 2116090	"P": 1872.75	"F": 5830}
{"v": 1	"t": 2116111	"P": 1886.0	"F": 5791}
{"v": 1	"t": 2116131	"P": 1897.5	"F": 5598}
{"v": 1	"t": 2116151	"P": 1907.5	"F": 5350}
{"v": 1	"t": 2116172	"P": 1913.0	"F": 5171}
{"v": 1	"t": 2116192	"P": 1914.5	"F": 5593}
{"v": 1	"t": 2116212	"P": 1930.5	"F": 5396}
{"v": 1	"t": 2116233	"P": 1936.75	"F": 5615}
{"v": 1	"t": 2116253	"P": 1937.25	"F": 5392}
{"v": 1	"t": 2116273	"P": 1928.25	"F": 5472}
{"v": 1	"t": 2116294	"P": 1939.75	"F": 5739}
{"v": 1	"t": 2116314	"P": 1956.0	"F": 5277}
{"v": 1	"t": 2116334	"P": 1953.75	"F": 5877}
{"v": 1	"t": 2116355	"P": 1969.75	"F": 5079}
{"v": 1	"t": 2116375	"P": 1980.5	"F": 5612}
{"v": 1	"t": 2116395	"P": 1977.25	"F": 5373	"C": 44.515	"D": 3144	"sn": 54091779688249	"file": "/data/device_log/data0000.out"}
{"v": 1	"t": 2116416	"P": 1983.5	"F": 5413}
{"v": 1	"t": 2116436	"P": 1982.0	"F": 5324}
{"v": 1	"t": 2116456	"P": 1988.75	"F": 5812}
{"v": 1	"t": 2116477	"P": 1986.5	"F": 5293}
{"v": 1	"t": 2116497	"P": 2002.5	"F": 5481}
{"v": 1	"t": 2116517	"P": 2001.5	"F": 5525}
{"v": 1	"t": 2116538	"P": 2026.25	"F": 5533}
{"v": 1	"t": 2116558	"P": 2026.5	"F": 5835}
{"v": 1	"t": 2116578	"P": 2031.75	"F": 5540}
{"v": 1	"t": 2116599	"P": 2020.25	"F": 5784}
{"v": 1	"t": 2116619	"P": 2024.0	"F": 5708}
{"v": 1	"t": 2116639	"P": 2012.0	"F": 5634}
{"v": 1	"t": 2116659	"P": 2004.75	"F": 5656}
{"v": 1	"t": 2116680	"P": 2001.5	"F": 5723}
{"v": 1	"t": 2116700	"P": 1993.0	"F": 5780}
{"v": 1	"t": 2116720	"P": 1994.0	"F": 5771}
{"v": 1	"t": 2116741	"P": 1990.25	"F": 5606}
{"v": 1	"t": 2116761	"P": 1992.5	"F": 5716}
{"v": 1	"t": 2116781	"P": 1991.25	"F": 5923}
{"v": 1	"t": 2116801	"P": 1986.0	"F": 5754}
{"v": 1	"t": 2116822	"P": 1974.75	"F": 5818}
{"v": 1	"t": 2116842	"P": 1971.0	"F": 5635}
{"v": 1	"t": 2116862	"P": 1953.75	"F": 5595}
{"v": 1	"t": 2116883	"P": 1948.25	"F": 5719}
{"v": 1	"t": 2116903	"P": 1952.0	"F": 5626}
{"v": 1	"t": 2116923	"P": 1944.25	"F": 5821}
{"v": 1	"t": 2116944	"P": 1944.0	"F": 5732}
{"v": 1	"t": 2116964	"P": 1939.5	"F": 5565}
{"v": 1	"t": 2116984	"P": 1931.0	"F": 5998}
{"v": 1	"t": 2117004	"P": 1944.25	"F": 5471}
{"v": 1	"t": 2117025	"P": 1999.75	"F": 5536}
{"v": 1	"t": 2117045	"P": 2071.25	"F": 5294}
{"v": 1	"t": 2117065	"P": 2128.5	"F": 5231}
{"v": 1	"t": 2117086	"P": 2183.0	"F": 5045}
{"v": 1	"t": 2117106	"P": 2208.75	"F": 5203}
{"v": 1	"t": 2117126	"P": 2232.75	"F": 5231}
{"v": 1	"t": 2117147	"P": 2255.5	"F": 5569}
{"v": 1	"t": 2117167	"P": 2267.5	"F": 5654}
{"v": 1	"t": 2117187	"P": 2259.5	"F": 5600}
{"v": 1	"t": 2117208	"P": 2246.25	"F": 5863}
{"v": 1	"t": 2117228	"P": 2211.0	"F": 5883}
{"v": 1	"t": 2117248	"P": 2208.0	"F": 5957}
{"v": 1	"t": 2117268	"P": 2200.25	"F": 5804}
{"v": 1	"t": 2117289	"P": 2197.25	"F": 5597}
{"v": 1	"t": 2117309	"P": 2223.5	"F": 5654}
{"v": 1	"t": 2117329	"P": 2260.75	"F": 5207}
{"v": 1	"t": 2117350	"P": 2323.75	"F": 5414}
{"v": 1	"t": 2117370	"P": 2347.75	"F": 5472}
{"v": 1	"t": 2117390	"P": 2340.0	"F": 5337}
{"v": 1	"t": 2117411	"P": 2327.75	"F": 5648	"C": 44.495	"D": 3144	"sn": 54091779688249	"file": "/data/device_log/data0000.out"}
{"v": 1	"t": 2117431	"P": 2336.75	"F": 5852}
{"v": 1	"t": 2117451	"P": 2304.5	"F": 5963}
{"v": 1	"t": 2117471	"P": 2287.25	"F": 5909}
{"v": 1	"t": 2117492	"P": 2259.0	"F": 5945}
{"v": 1	"t": 2117512	"P": 2262.75	"F": 6166}
{"v": 1	"t": 2117532	"P": 2258.25	"F": 5772}
{"v": 1	"t": 2117553	"P": 2267.5	"F": 5596}
{"v": 1	"t": 2117573	"P": 2308.75	"F": 5373}
{"v": 1	"t": 2117593	"P": 2364.5	"F": 5440}
{"v": 1	"t": 2117614	"P": 2387.75	"F": 5189}
{"v": 1	"t": 2117634	"P": 2382.75	"F": 5439}
{"v": 1	"t": 2117654	"P": 2351.5	"F": 5737}
{"v": 1	"t": 2117674	"P": 2312.5	"F": 5782}
{"v": 1	"t": 2117695	"P": 2272.75	"F": 6001}
{"v": 1	"t": 2117715	"P": 2264.25	"F": 5992}
{"v": 1	"t": 2117735	"P": 2245.5	"F": 6306}
{"v": 1	"t": 2117756	"P": 2232.0	"F": 5986}
{"v": 1	"t": 2117776	"P": 2222.5	"F": 5937}
{"v": 1	"t": 2117796	"P": 2213.0	"F": 5568}
{"v": 1	"t": 2117817	"P": 2207.75	"F": 5667}
{"v": 1	"t": 2117837	"P": 2189.25	"F": 5657}
{"v": 1	"t": 2117857	"P": 2176.75	"F": 5723}
{"v": 1	"t": 2117877	"P": 2155.25	"F": 5668}
{"v": 1	"t": 2117898	"P": 2119.5	"F": 5809}
{"v": 1	"t": 2117918	"P": 2104.5	"F": 6121}
{"v": 1	"t": 2117938	"P": 2109.0	"F": 5813}
{"v": 1	"t": 2117959	"P": 2078.5	"F": 6016}
{"v": 1	"t": 2117979	"P": 2043.5	"F": 5902}
{"v": 1	"t": 2117999	"P": 1995.0	"F": 6252}
{"v": 1	"t": 2118020	"P": 1957.0	"F": 6277}
{"v": 1	"t": 2118040	"P": 1924.25	"F": 5991}
{"v": 1	"t": 2118060	"P": 1889.5	"F": 5840}
{"v": 1	"t": 2118080	"P": 1873.0	"F": 5948}
{"v": 1	"t": 2118101	"P": 1857.5	"F": 5789}
{"v": 1	"t": 2118121	"P": 1851.25	"F": 5679}
{"v": 1	"t": 2118141	"P": 1845.0	"F": 5784}
{"v": 1	"t": 2118162	"P": 1838.5	"F": 5720}
{"v": 1	"t": 2118182	"P": 1828.25	"F": 5568}
{"v": 1	"t": 2118202	"P": 1836.75	"F": 5711}
{"v": 1	"t": 2118223	"P": 1888.5	"F": 5175}
{"v": 1	"t": 2118243	"P": 1927.5	"F": 5465}
{"v": 1	"t": 2118263	"P": 1939.75	"F": 5728}
{"v": 1	"t": 2118283	"P": 1966.0	"F": 5340}
{"v": 1	"t": 2118304	"P": 1969.25	"F": 5353}
{"v": 1	"t": 2118324	"P": 1967.5	"F": 5457}
{"v": 1	"t": 2118344	"P": 1967.25	"F": 5667}
{"v": 1	"t": 2118365	"P": 1991.0	"F": 5853}
{"v": 1	"t": 2118385	"P": 1988.25	"F": 5947}
{"v": 1	"t": 2118405	"P": 1977.0	"F": 6124}
{"v": 1	"t": 2118426	"P": 1990.5	"F": 5800	"C": 44.52	"D": 3144	"sn": 54091779688249	"file": "/data/device_log/data0000.out"}
{"v": 1	"t": 2118446	"P": 2024.25	"F": 5659}
{"v": 1	"t": 2118466	"P": 2056.0	"F": 5773}
{"v": 1	"t": 2118486	"P": 2075.75	"F": 5746}
{"v": 1	"t": 2118507	"P": 2069.5	"F": 5750}
{"v": 1	"t": 2118527	"P": 2028.75	"F": 5983}
{"v": 1	"t": 2118547	"P": 1965.0	"F": 6089}
{"v": 1	"t": 2118568	"P": 1921.0	"F": 6171}
{"v": 1	"t": 2118588	"P": 1884.5	"F": 6003}
{"v": 1	"t": 2118608	"P": 1833.75	"F": 6514}
{"v": 1	"t": 2118629	"P": 1803.5	"F": 6196}
{"v": 1	"t": 2118649	"P": 1770.5	"F": 6036}
{"v": 1	"t": 2118669	"P": 1746.5	"F": 6129}
{"v": 1	"t": 2118689	"P": 1737.5	"F": 6157}
{"v": 1	"t": 2118710	"P": 1718.5	"F": 5776}
{"v": 1	"t": 2118730	"P": 1697.5	"F": 5569}
{"v": 1	"t": 2118750	"P": 1690.5	"F": 5405}
{"v": 1	"t": 2118771	"P": 1681.0	"F": 5606}
{"v": 1	"t": 2118791	"P": 1670.75	"F": 5677}
{"v": 1	"t": 2118811	"P": 1662.0	"F": 5778}
{"v": 1	"t": 2118832	"P": 1655.25	"F": 5520}
{"v": 1	"t": 2118852	"P": 1652.25	"F": 5637}
{"v": 1	"t": 2118873	"P": 1655.0	"F": 5885}
{"v": 1	"t": 2118893	"P": 1652.75	"F": 5722}
{"v": 1	"t": 2118913	"P": 1670.5	"F": 5722}
{"v": 1	"t": 2118934	"P": 1717.25	"F": 5357}
{"v": 1	"t": 2118954	"P": 1790.75	"F": 5129}
{"v": 1	"t": 2118974	"P": 1814.5	"F": 5342}
{"v": 1	"t": 2118995	"P": 1824.75	"F": 5432}
{"v": 1	"t": 2119015	"P": 1844.5	"F": 5053}
{"v": 1	"t": 2119035	"P": 1861.0	"F": 5382}
{"v": 1	"t": 2119056	"P": 1855.25	"F": 5477}
{"v": 1	"t": 2119076	"P": 1873.25	"F": 5602}
{"v": 1	"t": 2119097	"P": 1872.0	"F": 6096}
{"v": 1	"t": 2119117	"P": 1886.75	"F": 5938}
{"v": 1	"t": 2119137	"P": 1878.75	"F": 5825}
{"v": 1	"t": 2119158	"P": 1878.5	"F": 5944}
{"v": 1	"t": 2119178	"P": 1879.75	"F": 5544}
{"v": 1	"t": 2119198	"P": 1853.0	"F": 5719}
{"v": 1	"t": 2119219	"P": 1823.25	"F": 5590}
{"v": 1	"t": 2119239	"P": 1775.0	"F": 5790}
{"v": 1	"t": 2119260	"P": 1755.25	"F": 5741}
{"v": 1	"t": 2119280	"P": 1729.5	"F": 5971}
{"v": 1	"t": 2119300	"P": 1704.75	"F": 5712}
{"v": 1	"t": 2119321	"P": 1690.75	"F": 6076}
{"v": 1	"t": 2119341	"P": 1679.25	"F": 6054}
{"v": 1	"t": 2119361	"P": 1667.5	"F": 5920}
{"v": 1	"t": 2119382	"P": 1664.25	"F": 5875}
{"v": 1	"t": 2119402	"P": 1660.25	"F": 5765}
{"v": 1	"t": 2119422	"P": 1655.0	"F": 5565}
{"v": 1	"t": 2119443	"P": 1647.75	"F": 5462	"C": 44.51	"D": 3144	"sn": 54091779688249	"file": "/data/device_log/data0000.out"}
{"v": 1	"t": 2119463	"P": 1639.0	"F": 5399}
{"v": 1	"t": 2119484	"P": 1657.75	"F": 5141}
{"v": 1	"t": 2119504	"P": 1662.75	"F": 5301}
{"v": 1	"t": 2119524	"P": 1693.0	"F": 5354}
{"v": 1	"t": 2119545	"P": 1721.0	"F": 5187}
{"v": 1	"t": 2119565	"P": 1746.5	"F": 5490}
{"v": 1	"t": 2119585	"P": 1749.75	"F": 5183}
{"v": 1	"t": 2119606	"P": 1784.0	"F": 5475}
{"v": 1	"t": 2119626	"P": 1795.25	"F": 5266}
{"v": 1	"t": 2119646	"P": 1795.0	"F": 5295}
{"v": 1	"t": 2119667	"P": 1799.5	"F": 5296}
{"v": 1	"t": 2119687	"P": 1814.5	"F": 5419}
{"v": 1	"t": 2119708	"P": 1810.5	"F": 5337}
{"v": 1	"t": 2119728	"P": 1830.0	"F": 5284}
{"v": 1	"t": 2119748	"P": 1838.75	"F": 5549}
{"v": 1	"t": 2119769	"P": 1852.5	"F": 5586}
{"v": 1	"t": 2119789	"P": 1850.5	"F": 5445}
{"v": 1	"t": 2119809	"P": 1843.0	"F": 5629}
{"v": 1	"t": 2119830	"P": 1862.0	"F": 5533}
{"v": 1	"t": 2119850	"P": 1852.0	"F": 5686}
{"v": 1	"t": 2119871	"P": 1848.0	"F": 5730}
{"v": 1	"t": 2119891	"P": 1846.0	"F": 5564}
{"v": 1	"t": 2119911	"P": 1830.75	"F": 5425}
{"v": 1	"t": 2119932	"P": 1829.0	"F": 5585}
{"v": 1	"t": 2119952	"P": 1845.75	"F": 5742}
{"v": 1	"t": 2119973	"P": 1838.75	"F": 5821}
{"v": 1	"t": 2119993	"P": 1844.0	"F": 5890}
{"v": 1	"t": 2120013	"P": 1833.0	"F": 5865}
{"v": 1	"t": 2120034	"P": 1841.0	"F": 5759}
{"v": 1	"t": 2120054	"P": 1839.0	"F": 5552}
{"v": 1	"t": 2120074	"P": 1840.0	"F": 5530}
{"v": 1	"t": 2120095	"P": 1855.5	"F": 5493}
{"v": 1	"t": 2120115	"P": 1848.25	"F": 5396}
{"v": 1	"t": 2120136	"P": 1856.5	"F": 5444}
{"v": 1	"t": 2120156	"P": 1857.0	"F": 5637}
{"v": 1	"t": 2120177	"P": 1857.0	"F": 5373}
{"v": 1	"t": 2120197	"P": 1868.0	"F": 5275}
{"v": 1	"t": 2120217	"P": 1854.25	"F": 5554}
{"v": 1	"t": 2120238	"P": 1856.5	"F": 5497}
{"v": 1	"t": 2120258	"P": 1854.75	"F": 5467}
{"v": 1	"t": 2120278	"P": 1868.0	"F": 5614}
{"v": 1	"t": 2120299	"P": 1875.0	"F": 5468}
{"v": 1	"t": 2120319	"P": 1871.25	"F": 5509}
{"v": 1	"t": 2120340	"P": 1867.0	"F": 5709}
{"v": 1	"t": 2120360	"P": 1874.75	"F": 5399}
{"v": 1	"t": 2120380	"P": 1870.0	"F": 5472}
{"v": 1	"t": 2120401	"P": 1861.75	"F": 5590}
{"v": 1	"t": 2120421	"P": 1869.25	"F": 5390}
{"v": 1	"t": 2120441	"P": 1870.75	"F": 5605}
{"v": 1	"t": 2120462	"P": 1859.5	"F": 5433	"C": 44.515	"D": 3144	"sn": 54091779688249	"file": "/data/device_log/data0000.out"}
{"v": 1	"t": 2120482	"P": 1890.5	"F": 5390}
{"v": 1	"t": 2120503	"P": 1899.5	"F": 5360}
{"v": 1	"t": 2120523	"P": 1906.0	"F": 5328}
{"v": 1	"t": 2120543	"P": 1888.25	"F": 5164}
{"v": 1	"t": 2120564	"P": 1893.25	"F": 5617}
{"v": 1	"t": 2120584	"P": 1876.75	"F": 5539}
{"v": 1	"t": 2120604	"P": 1867.5	"F": 5750}
{"v": 1	"t": 2120625	"P": 1864.5	"F": 5669}
{"v": 1	"t": 2120645	"P": 1866.25	"F": 5632}
{"v": 1	"t": 2120665	"P": 1876.25	"F": 5522}
{"v": 1	"t": 2120686	"P": 1885.5	"F": 5107}
{"v": 1	"t": 2120706	"P": 1894.75	"F": 5381}
{"v": 1	"t": 2120727	"P": 1893.0	"F": 5469}
{"v": 1	"t": 2120747	"P": 1892.25	"F": 5749}
{"v": 1	"t": 2120767	"P": 1896.0	"F": 5214}
{"v": 1	"t": 2120788	"P": 1885.75	"F": 5457}
{"v": 1	"t": 2120808	"P": 1876.25	"F": 5268}
{"v": 1	"t": 2120828	"P": 1875.5	"F": 5277}
{"v": 1	"t": 2120849	"P": 1868.25	"F": 5499}
{"v": 1	"t": 2120869	"P": 1874.75	"F": 5662}
{"v": 1	"t": 2120889	"P": 1881.0	"F": 5468}
{"v": 1	"t": 2120910	"P": 1899.0	"F": 5597}
{"v": 1	"t": 2120930	"P": 1906.25	"F": 5528}
{"v": 1	"t": 2120951	"P": 1906.0	"F": 5541}
{"v": 1	"t": 2120971	"P": 1908.75	"F": 5308}
{"v": 1	"t": 2120991	"P": 1903.0	"F": 5584}
{"v": 1	"t": 2121012	"P": 1896.0	"F": 5309}
{"v": 1	"t": 2121032	"P": 1897.75	"F": 5504}
{"v": 1	"t": 2121052	"P": 1897.25	"F": 5461}
{"v": 1	"t": 2121073	"P": 1897.75	"F": 5665}
{"v": 1	"t": 2121093	"P": 1911.0	"F": 5420}
{"v": 1	"t": 2121114	"P": 1915.75	"F": 5586}
{"v": 1	"t": 2121134	"P": 1926.0	"F": 5255}
{"v": 1	"t": 2121154	"P": 1931.25	"F": 5461}
{"v": 1	"t": 2121175	"P": 1941.5	"F": 5610}
{"v": 1	"t": 2121195	"P": 1938.5	"F": 4963}
{"v": 1	"t": 2121215	"P": 1935.75	"F": 5245}
{"v": 1	"t": 2121236	"P": 1937.5	"F": 5305}
{"v": 1	"t": 2121256	"P": 1927.75	"F": 5281}
{"v": 1	"t": 2121277	"P": 1930.75	"F": 5177}
{"v": 1	"t": 2121297	"P": 1923.5	"F": 5582}
{"v": 1	"t": 2121317	"P": 1930.25	"F": 5672}
{"v": 1	"t": 2121338	"P": 1935.75	"F": 5554}
{"v": 1	"t": 2121358	"P": 1919.25	"F": 5588}
{"v": 1	"t": 2121378	"P": 1939.5	"F": 5286}
{"v": 1	"t": 2121399	"P": 1932.0	"F": 5468}
{"v": 1	"t": 2121419	"P": 1934.0	"F": 5279}
{"v": 1	"t": 2121439	"P": 1936.25	"F": 5234}
{"v": 1	"t": 2121460	"P": 1931.25	"F": 5158}
{"v": 1	"t": 2121480	"P": 1949.75	"F": 5537	"C": 44.49	"D": 3144	"sn": 54091779688249	"file": "/data/device_log/data0000.out"}
{"v": 1	"t": 2121500	"P": 1941.5	"F": 5432}
{"v": 1	"t": 2121521	"P": 1949.25	"F": 5707}
{"v": 1	"t": 2121541	"P": 1939.0	"F": 5582}
{"v": 1	"t": 2121562	"P": 1939.75	"F": 5568}
{"v": 1	"t": 2121582	"P": 1931.5	"F": 5517}
{"v": 1	"t": 2121602	"P": 1933.25	"F": 5087}
{"v": 1	"t": 2121623	"P": 1929.5	"F": 5702}
{"v": 1	"t": 2121643	"P": 1918.0	"F": 5532}
{"v": 1	"t": 2121663	"P": 1910.75	"F": 5577}
{"v": 1	"t": 2121684	"P": 1909.75	"F": 5508}
{"v": 1	"t": 2121704	"P": 1899.0	"F": 5412}
{"v": 1	"t": 2121724	"P": 1906.75	"F": 5102}
{"v": 1	"t": 2121745	"P": 1904.75	"F": 5489}
{"v": 1	"t": 2121765	"P": 1900.75	"F": 5510}
{"v": 1	"t": 2121786	"P": 1904.5	"F": 5361}
{"v": 1	"t": 2121806	"P": 1904.75	"F": 5479}
{"v": 1	"t": 2121826	"P": 1901.25	"F": 5058}
{"v": 1	"t": 2121847	"P": 1900.0	"F": 5657}
{"v": 1	"t": 2121867	"P": 1897.0	"F": 5429}
{"v": 1	"t": 2121887	"P": 1888.0	"F": 5810}
{"v": 1	"t": 2121908	"P": 1886.0	"F": 5694}
{"v": 1	"t": 2121928	"P": 1897.5	"F": 5647}
{"v": 1	"t": 2121949	"P": 1889.25	"F": 5777}
{"v": 1	"t": 2121969	"P": 1902.25	"F": 5591}
{"v": 1	"t": 2121989	"P": 1905.0	"F": 5676}
{"v": 1	"t": 2122010	"P": 1899.5	"F": 5440}
{"v": 1	"t": 2122030	"P": 1903.75	"F": 5389}
{"v": 1	"t": 2122050	"P": 1892.25	"F": 5339}
{"v": 1	"t": 2122071	"P": 1894.5	"F": 5541}
{"v": 1	"t": 2122091	"P": 1880.0	"F": 5612}
{"v": 1	"t": 2122112	"P": 1888.5	"F": 5775}
{"v": 1	"t": 2122132	"P": 1873.0	"F": 5530}
{"v": 1	"t": 2122152	"P": 1889.75	"F": 5366}
{"v": 1	"t": 2122173	"P": 1878.25	"F": 5212}
{"v": 1	"t": 2122193	"P": 1868.0	"F": 5488}
{"v": 1	"t": 2122213	"P": 1876.0	"F": 5167}
{"v": 1	"t": 2122234	"P": 1873.0	"F": 5377}
{"v": 1	"t": 2122254	"P": 1882.5	"F": 5341}
{"v": 1	"t": 2122274	"P": 1872.0	"F": 5416}
{"v": 1	"t": 2122295	"P": 1883.0	"F": 5576}
{"v": 1	"t": 2122315	"P": 1885.0	"F": 5130}
{"v": 1	"t": 2122336	"P": 1881.25	"F": 5431}
{"v": 1	"t": 2122356	"P": 1879.5	"F": 5465}
{"v": 1	"t": 2122376	"P": 1891.0	"F": 5451}
{"v": 1	"t": 2122397	"P": 1883.0	"F": 5489}
{"v": 1	"t": 2122417	"P": 1889.25	"F": 5380}
{"v": 1	"t": 2122437	"P": 1881.5	"F": 5396}
{"v": 1	"t": 2122458	"P": 1880.0	"F": 5523}
{"v": 1	"t": 2122478	"P": 1870.25	"F": 5504}
{"v": 1	"t": 2122499	"P": 1888.25	"F": 5660	"C": 44.49	"D": 3144	"sn": 54091779688249	"file": "/data/device_log/data0000.out"}
{"v": 1	"t": 2122519	"P": 1876.5	"F": 5312}
{"v": 1	"t": 2122539	"P": 1869.75	"F": 5692}
{"v": 1	"t": 2122560	"P": 1877.0	"F": 5615}
{"v": 1	"t": 2122580	"P": 1896.25	"F": 5620}
{"v": 1	"t": 2122600	"P": 1896.75	"F": 5541}
{"v": 1	"t": 2122621	"P": 1887.0	"F": 5699}
{"v": 1	"t": 2122641	"P": 1915.0	"F": 5568}
{"v": 1	"t": 2122661	"P": 1936.75	"F": 5573}
{"v": 1	"t": 2122682	"P": 1939.0	"F": 5413}
{"v": 1	"t": 2122702	"P": 1942.25	"F": 5461}
{"v": 1	"t": 2122722	"P": 1950.75	"F": 5396}
{"v": 1	"t": 2122743	"P": 1937.75	"F": 5532}
{"v": 1	"t": 2122763	"P": 1955.0	"F": 5538}
{"v": 1	"t": 2122784	"P": 1949.25	"F": 5655}
{"v": 1	"t": 2122804	"P": 1953.5	"F": 5704}
{"v": 1	"t": 2122824	"P": 1931.0	"F": 5732}
{"v": 1	"t": 2122845	"P": 1936.75	"F": 5298}
{"v": 1	"t": 2122865	"P": 1920.0	"F": 5461}
{"v": 1	"t": 2122885	"P": 1926.25	"F": 5423}
{"v": 1	"t": 2122906	"P": 1934.25	"F": 5172}
{"v": 1	"t": 2122926	"P": 1934.75	"F": 5438}
{"v": 1	"t": 2122946	"P": 1938.75	"F": 5393}
{"v": 1	"t": 2122967	"P": 1934.25	"F": 4937}
{"v": 1	"t": 2122987	"P": 1939.0	"F": 5267}
{"v": 1	"t": 2123008	"P": 1937.25	"F": 5532}
{"v": 1	"t": 2123028	"P": 1925.75	"F": 5563}
{"v": 1	"t": 2123048	"P": 1928.0	"F": 5579}
{"v": 1	"t": 2123069	"P": 1918.5	"F": 5705}
{"v": 1	"t": 2123089	"P": 1922.25	"F": 5691}
{"v": 1	"t": 2123110	"P": 1937.5	"F": 5682}
{"v": 1	"t": 2123130	"P": 1931.5	"F": 5579}
{"v": 1	"t": 2123150	"P": 1935.5	"F": 5738}
{"v": 1	"t": 2123171	"P": 1936.25	"F": 5747}
{"v": 1	"t": 2123191	"P": 1940.25	"F": 5745}
{"v": 1	"t": 2123211	"P": 1928.5	"F": 5489}
{"v": 1	"t": 2123232	"P": 1915.75	"F": 5707}
{"v": 1	"t": 2123252	"P": 1918.25	"F": 5442}
{"v": 1	"t": 2123272	"P": 1916.0	"F": 5416}
{"v": 1	"t": 2123293	"P": 1918.0	"F": 5313}
{"v": 1	"t": 2123313	"P": 1908.75	"F": 5455}
{"v": 1	"t": 2123334	"P": 1916.0	"F": 5477}
{"v": 1	"t": 2123354	"P": 1915.25	"F": 5556}
{"v": 1	"t": 2123374	"P": 1911.75	"F": 5602}
{"v": 1	"t": 2123395	"P": 1916.25	"F": 5392}
{"v": 1	"t": 2123415	"P": 1913.75	"F": 5583}
{"v": 1	"t": 2123435	"P": 1910.0	"F": 5437}
{"v": 1	"t": 2123456	"P": 1911.25	"F": 5349}
{"v": 1	"t": 2123476	"P": 1907.75	"F": 5574}
{"v": 1	"t": 2123496	"P": 1920.0	"F": 5569}
{"v": 1	"t": 2123517	"P": 1919.5	"F": 5227	"C": 44.49	"D": 3144	"sn": 54091779688249	"file": "/data/device_log/data0000.out"}
{"v": 1	"t": 2123537	"P": 1920.0	"F": 5513}
{"v": 1	"t": 2123558	"P": 1918.25	"F": 5307}
{"v": 1	"t": 2123578	"P": 1927.0	"F": 5621}
{"v": 1	"t": 2123598	"P": 1920.25	"F": 5377}
{"v": 1	"t": 2123619	"P": 1914.0	"F": 5348}
{"v": 1	"t": 2123640	"P": 1918.75	"F": 5414}
{"v": 1	"t": 2123660	"P": 1902.5	"F": 5385}
{"v": 1	"t": 2123680	"P": 1878.25	"F": 5470}
{"v": 1	"t": 2123701	"P": 1870.5	"F": 5686}
{"v": 1	"t": 2123721	"P": 1855.25	"F": 5583}
{"v": 1	"t": 2123741	"P": 1869.5	"F": 5593}
{"v": 1	"t": 2123762	"P": 1882.5	"F": 5505}
{"v": 1	"t": 2123782	"P": 1889.5	"F": 5401}
{"v": 1	"t": 2123803	"P": 1890.75	"F": 5468}
{"v": 1	"t": 2123823	"P": 1894.5	"F": 5299}
{"v": 1	"t": 2123843	"P": 1885.75	"F": 5495}
{"v": 1	"t": 2123864	"P": 1882.75	"F": 5434}
{"v": 1	"t": 2123884	"P": 1887.0	"F": 5574}
{"v": 1	"t": 2123904	"P": 1893.25	"F": 5339}
{"v": 1	"t": 2123925	"P": 1900.25	"F": 5346}
{"v": 1	"t": 2123945	"P": 1915.5	"F": 5568}
{"v": 1	"t": 2123965	"P": 1926.25	"F": 5259}
{"v": 1	"t": 2123986	"P": 1929.0	"F": 5312}
{"v": 1	"t": 2124006	"P": 1934.75	"F": 5517}
{"v": 1	"t": 2124027	"P": 1921.75	"F": 5530}
{"v": 1	"t": 2124047	"P": 1896.5	"F": 5457}
{"v": 1	"t": 2124067	"P": 1906.75	"F": 5606}
{"v": 1	"t": 2124088	"P": 1885.25	"F": 5302}
{"v": 1	"t": 2124108	"P": 1893.25	"F": 5420}
{"v": 1	"t": 2124128	"P": 1920.75	"F": 5605}
{"v": 1	"t": 2124149	"P": 1926.0	"F": 5322}
{"v": 1	"t": 2124169	"P": 1921.5	"F": 5590}
{"v": 1	"t": 2124190	"P": 1915.75	"F": 5465}
{"v": 1	"t": 2124210	"P": 1897.25	"F": 5394}
{"v": 1	"t": 2124230	"P": 1893.75	"F": 5594}
{"v": 1	"t": 2124251	"P": 1887.25	"F": 5153}
{"v": 1	"t": 2124271	"P": 1907.75	"F": 5349}
{"v": 1	"t": 2124291	"P": 1910.25	"F": 5165}
{"v": 1	"t": 2124312	"P": 1903.5	"F": 5210}
{"v": 1	"t": 2124332	"P": 1912.25	"F": 5513}
{"v": 1	"t": 2124353	"P": 1896.0	"F": 5287}
{"v": 1	"t": 2124373	"P": 1902.25	"F": 5451}
{"v": 1	"t": 2124393	"P": 1894.25	"F": 5351}
{"v": 1	"t": 2124414	"P": 1902.25	"F": 5438}
{"v": 1	"t": 2124434	"P": 1897.25	"F": 5149}
{"v": 1	"t": 2124454	"P": 1902.0	"F": 4808}
{"v": 1	"t": 2124475	"P": 1916.5	"F": 5417}
{"v": 1	"t": 2124495	"P": 1905.75	"F": 5404}
{"v": 1	"t": 2124515	"P": 1906.5	"F": 5599}
{"v": 1	"t": 2124536	"P": 1902.75	"F": 5605	"C": 44.49	"D": 3144	"sn": 54091779688249	"file": "/data/device_log/data0000.out"}
{"v": 1	"t": 2124556	"P": 1898.0	"F": 5206}
{"v": 1	"t": 2124577	"P": 1888.25	"F": 5410}
{"v": 1	"t": 2124597	"P": 1884.0	"F": 5279}
{"v": 1	"t": 2124617	"P": 1893.5	"F": 5323}
{"v": 1	"t": 2124638	"P": 1898.75	"F": 5329}
{"v": 1	"t": 2124658	"P": 1910.25	"F": 5580}
{"v": 1	"t": 2124678	"P": 1910.0	"F": 5293}
{"v": 1	"t": 2124699	"P": 1930.0	"F": 5602}
{"v": 1	"t": 2124719	"P": 1939.75	"F": 5298}
{"v": 1	"t": 2124739	"P": 1938.25	"F": 5589}
{"v": 1	"t": 2124760	"P": 1929.5	"F": 5490}
{"v": 1	"t": 2124780	"P": 1925.75	"F": 5473}
{"v": 1	"t": 2124801	"P": 1919.5	"F": 5448}
{"v": 1	"t": 2124821	"P": 1913.0	"F": 5374}
{"v": 1	"t": 2124841	"P": 1918.25	"F": 5508}
{"v": 1	"t": 2124862	"P": 1934.25	"F": 5362}
{"v": 1	"t": 2124882	"P": 1940.25	"F": 5552}
{"v": 1	"t": 2124903	"P": 1936.75	"F": 5270}
{"v": 1	"t": 2124923	"P": 1943.5	"F": 5575}
{"v": 1	"t": 2124943	"P": 1930.5	"F": 5560}
{"v": 1	"t": 2124964	"P": 1932.0	"F": 5126}
{"v": 1	"t": 2124984	"P": 1912.25	"F": 5429}
{"v": 1	"t": 2125004	"P": 1918.0	"F": 5474}
{"v": 1	"t": 2125025	"P": 1920.5	"F": 5483}
{"v": 1	"t": 2125045	"P": 1918.5	"F": 5519}
{"v": 1	"t": 2125066	"P": 1930.0	"F": 5523}
{"v": 1	"t": 2125086	"P": 1928.75	"F": 5700}
{"v": 1	"t": 2125106	"P": 1922.75	"F": 5405}
{"v": 1	"t": 2125127	"P": 1937.5	"F": 5500}
{"v": 1	"t": 2125147	"P": 1941.25	"F": 5534}
{"v": 1	"t": 2125167	"P": 1934.0	"F": 5425}
{"v": 1	"t": 2125188	"P": 1942.0	"F": 5409}
{"v": 1	"t": 2125208	"P": 1928.75	"F": 5427}
{"v": 1	"t": 2125228	"P": 1927.0	"F": 5499}
{"v": 1	"t": 2125249	"P": 1921.0	"F": 5374}
{"v": 1	"t": 2125269	"P": 1907.0	"F": 5225}
{"v": 1	"t": 2125290	"P": 1911.5	"F": 5055}
{"v": 1	"t": 2125310	"P": 1911.75	"F": 5532}
{"v": 1	"t": 2125330	"P": 1899.75	"F": 5335}
{"v": 1	"t": 2125351	"P": 1896.0	"F": 5500}
{"v": 1	"t": 2125371	"P": 1911.0	"F": 5635}
{"v": 1	"t": 2125391	"P": 1909.25	"F": 5774}
{"v": 1	"t": 2125412	"P": 1913.25	"F": 5626}
{"v": 1	"t": 2125432	"P": 1928.5	"F": 5715}
{"v": 1	"t": 2125453	"P": 1930.5	"F": 5651}
{"v": 1	"t": 2125473	"P": 1932.25	"F": 5753}
{"v": 1	"t": 2125493	"P": 1953.25	"F": 5547}
{"v": 1	"t": 2125514	"P": 1963.75	"F": 5628}
{"v": 1	"t": 2125534	"P": 1942.25	"F": 5639}
{"v": 1	"t": 2125554	"P": 1935.25	"F": 5908	"C": 44.49	"D": 3144	"sn": 54091779688249	"file": "/data/device_log/data0000.out"}
{"v": 1	"t": 2125575	"P": 1929.25	"F": 5942}
{"v": 1	"t": 2125595	"P": 1907.5	"F": 5683}
{"v": 1	"t": 2125616	"P": 1919.0	"F": 5849}
{"v": 1	"t": 2125636	"P": 1914.75	"F": 5424}
{"v": 1	"t": 2125656	"P": 1933.0	"F": 5471}
{"v": 1	"t": 2125677	"P": 1937.25	"F": 5704}
{"v": 1	"t": 2125697	"P": 1943.25	"F": 5668}
{"v": 1	"t": 2125717	"P": 1957.0	"F": 5534}
{"v": 1	"t": 2125738	"P": 1951.0	"F": 5702}
{"v": 1	"t": 2125758	"P": 1944.25	"F": 5707}
{"v": 1	"t": 2125778	"P": 1934.0	"F": 5889}
{"v": 1	"t": 2125799	"P": 1913.5	"F": 5938}
{"v": 1	"t": 2125819	"P": 1909.75	"F": 5579}
{"v": 1	"t": 2125840	"P": 1916.0	"F": 5399}
{"v": 1	"t": 2125860	"P": 1921.25	"F": 5650}
{"v": 1	"t": 2125880	"P": 1927.25	"F": 5777}
{"v": 1	"t": 2125901	"P": 1921.25	"F": 5670}
{"v": 1	"t": 2125921	"P": 1922.5	"F": 5938}
{"v": 1	"t": 2125941	"P": 1925.25	"F": 5615}
{"v": 1	"t": 2125962	"P": 1913.25	"F": 5415}
{"v": 1	"t": 2125982	"P": 1902.0	"F": 5616}
{"v": 1	"t": 2126003	"P": 1908.0	"F": 5580}
{"v": 1	"t": 2126023	"P": 1880.5	"F": 5534}
{"v": 1	"t": 2126043	"P": 1883.5	"F": 5589}
{"v": 1	"t": 2126064	"P": 1870.5	"F": 5656}
{"v": 1	"t": 2126084	"P": 1870.75	"F": 5768}
{"v": 1	"t": 2126104	"P": 1863.0	"F": 5681}
{"v": 1	"t": 2126125	"P": 1851.25	"F": 5348}
{"v": 1	"t": 2126145	"P": 1855.75	"F": 5731}
{"v": 1	"t": 2126166	"P": 1836.25	"F": 5891}
{"v": 1	"t": 2126186	"P": 1845.25	"F": 5901}
{"v": 1	"t": 2126206	"P": 1852.0	"F": 5768}
{"v": 1	"t": 2126227	"P": 1847.5	"F": 5836}
{"v": 1	"t": 2126247	"P": 1852.5	"F": 5842}
{"v": 1	"t": 2126267	"P": 1862.75	"F": 5723}
{"v": 1	"t": 2126288	"P": 1853.75	"F": 5786}
{"v": 1	"t": 2126308	"P": 1863.25	"F": 5759}
{"v": 1	"t": 2126328	"P": 1864.0	"F": 6063}
{"v": 1	"t": 2126349	"P": 1871.75	"F": 6166}
{"v": 1	"t": 2126369	"P": 1879.5	"F": 5836}
{"v": 1	"t": 2126390	"P": 1878.0	"F": 6044}
{"v": 1	"t": 2126410	"P": 1873.25	"F": 6007}
{"v": 1	"t": 2126430	"P": 1877.75	"F": 6232}
{"v": 1	"t": 2126451	"P": 1881.25	"F": 5979}
{"v": 1	"t": 2126471	"P": 1900.25	"F": 5959}
{"v": 1	"t": 2126491	"P": 1919.0	"F": 6139}
{"v": 1	"t": 2126512	"P": 1946.25	"F": 6002}
{"v": 1	"t": 2126532	"P": 1953.5	"F": 6064}
{"v": 1	"t": 2126552	"P": 1954.75	"F": 6157}
{"v": 1	"t": 2126573	"P": 1953.75	"F": 6157	"C": 44.47	"D": 3144	"sn": 54091779688249	"file": "/data/device_log/data0000.out"}
{"v": 1	"t": 2126593	"P": 1912.5	"F": 6245}
{"v": 1	"t": 2126614	"P": 1875.75	"F": 6192}
{"v": 1	"t": 2126634	"P": 1860.75	"F": 6428}
{"v": 1	"t": 2126654	"P": 1845.75	"F": 6085}
{"v": 1	"t": 2126675	"P": 1834.25	"F": 6020}
{"v": 1	"t": 2126696	"P": 1821.0	"F": 5824}
{"v": 1	"t": 2126716	"P": 1799.5	"F": 6008}
{"v": 1	"t": 2126736	"P": 1794.75	"F": 6211}
{"v": 1	"t": 2126757	"P": 1774.75	"F": 5851}
{"v": 1	"t": 2126777	"P": 1762.0	"F": 5846}
{"v": 1	"t": 2126797	"P": 1755.0	"F": 6125}
{"v": 1	"t": 2126818	"P": 1724.25	"F": 5818}
{"v": 1	"t": 2126838	"P": 1733.25	"F": 6175}
{"v": 1	"t": 2126859	"P": 1739.5	"F": 5942}
{"v": 1	"t": 2126879	"P": 1745.25	"F": 5886}
{"v": 1	"t": 2126899	"P": 1738.25	"F": 5929}
{"v": 1	"t": 2126920	"P": 1760.5	"F": 5763}
{"v": 1	"t": 2126940	"P": 1776.25	"F": 6073}
{"v": 1	"t": 2126960	"P": 1783.5	"F": 6239}
{"v": 1	"t": 2126981	"P": 1785.25	"F": 5958}
{"v": 1	"t": 2127001	"P": 1801.25	"F": 5917}
{"v": 1	"t": 2127022	"P": 1804.25	"F": 6088}
{"v": 1	"t": 2127042	"P": 1831.0	"F": 5961}
{"v": 1	"t": 2127062	"P": 1844.5	"F": 5784}
{"v": 1	"t": 2127083	"P": 1857.25	"F": 6347}
{"v": 1	"t": 2127103	"P": 1872.75	"F": 6119}
{"v": 1	"t": 2127123	"P": 1899.0	"F": 6132}
{"v": 1	"t": 2127144	"P": 1910.75	"F": 6125}
{"v": 1	"t": 2127164	"P": 1918.75	"F": 5986}
{"v": 1	"t": 2127185	"P": 1916.25	"F": 6120}
{"v": 1	"t": 2127205	"P": 1940.0	"F": 5793}
{"v": 1	"t": 2127225	"P": 1923.25	"F": 5723}
{"v": 1	"t": 2127246	"P": 1933.0	"F": 5777}
{"v": 1	"t": 2127266	"P": 1937.75	"F": 5589}
{"v": 1	"t": 2127287	"P": 1941.0	"F": 5828}
{"v": 1	"t": 2127307	"P": 1950.75	"F": 5596}
{"v": 1	"t": 2127327	"P": 1942.0	"F": 5592}
{"v": 1	"t": 2127348	"P": 1953.25	"F": 5625}
{"v": 1	"t": 2127368	"P": 1949.75	"F": 5707}
{"v": 1	"t": 2127388	"P": 1955.75	"F": 5653}
{"v": 1	"t": 2127409	"P": 1953.0	"F": 5428}
{"v": 1	"t": 2127429	"P": 1947.25	"F": 6060}
{"v": 1	"t": 2127450	"P": 1948.5	"F": 5689}
{"v": 1	"t": 2127470	"P": 1949.25	"F": 5913}
{"v": 1	"t": 2127490	"P": 1948.5	"F": 5719}
{"v": 1	"t": 2127511	"P": 1940.25	"F": 5684}
{"v": 1	"t": 2127531	"P": 1948.5	"F": 5767}
{"v": 1	"t": 2127551	"P": 1952.5	"F": 5891}
{"v": 1	"t": 2127572	"P": 1957.25	"F": 5966}
{"v": 1	"t": 2127592	"P": 1938.75	"F": 5954	"C": 44.47	"D": 3144	"sn": 54091779688249	"file": "/data/device_log/data0000.out"}
{"v": 1	"t": 2127612	"P": 1947.0	"F": 5991}
{"v": 1	"t": 2127633	"P": 1947.0	"F": 5964}
{"v": 1	"t": 2127653	"P": 1940.0	"F": 5771}
{"v": 1	"t": 2127674	"P": 1940.75	"F": 5823}
{"v": 1	"t": 2127694	"P": 1931.25	"F": 5947}
{"v": 1	"t": 2127714	"P": 1930.25	"F": 5868}
{"v": 1	"t": 2127735	"P": 1941.0	"F": 5977}
{"v": 1	"t": 2127755	"P": 1940.5	"F": 6111}
{"v": 1	"t": 2127775	"P": 1934.5	"F": 6001}
{"v": 1	"t": 2127796	"P": 1929.5	"F": 6262}
{"v": 1	"t": 2127816	"P": 1934.75	"F": 6186}
{"v": 1	"t": 2127837	"P": 1921.5	"F": 6020}
{"v": 1	"t": 2127857	"P": 1939.5	"F": 6068}
{"v": 1	"t": 2127877	"P": 1944.0	"F": 6040}
{"v": 1	"t": 2127898	"P": 1941.5	"F": 6107}
{"v": 1	"t": 2127918	"P": 1939.75	"F": 6041}
{"v": 1	"t": 2127938	"P": 1944.75	"F": 6153}
{"v": 1	"t": 2127959	"P": 1948.25	"F": 6247}
{"v": 1	"t": 2127979	"P": 1947.25	"F": 6082}
{"v": 1	"t": 2128000	"P": 1961.25	"F": 5957}
{"v": 1	"t": 2128020	"P": 1955.5	"F": 6078}
{"v": 1	"t": 2128040	"P": 1957.5	"F": 6177}
{"v": 1	"t": 2128061	"P": 1954.25	"F": 6156}
{"v": 1	"t": 2128081	"P": 1947.75	"F": 6396}
{"v": 1	"t": 2128101	"P": 1936.5	"F": 6412}
{"v": 1	"t": 2128122	"P": 1901.0	"F": 6237}
{"v": 1	"t": 2128142	"P": 1894.25	"F": 6229}
{"v": 1	"t": 2128162	"P": 1869.75	"F": 6262}
{"v": 1	"t": 2128183	"P": 1831.25	"F": 6092}
{"v": 1	"t": 2128203	"P": 1818.25	"F": 6206}
{"v": 1	"t": 2128224	"P": 1808.25	"F": 6283}
{"v": 1	"t": 2128244	"P": 1777.5	"F": 6162}
{"v": 1	"t": 2128264	"P": 1757.0	"F": 6000}
{"v": 1	"t": 2128285	"P": 1747.5	"F": 5720}
{"v": 1	"t": 2128305	"P": 1729.75	"F": 5883}
{"v": 1	"t": 2128325	"P": 1733.0	"F": 5458}
{"v": 1	"t": 2128346	"P": 1720.0	"F": 5462}
{"v": 1	"t": 2128366	"P": 1736.25	"F": 5611}
{"v": 1	"t": 2128387	"P": 1747.25	"F": 5609}
{"v": 1	"t": 2128407	"P": 1776.0	"F": 5062}
{"v": 1	"t": 2128428	"P": 1794.0	"F": 5569}
{"v": 1	"t": 2128448	"P": 1798.0	"F": 5559}
{"v": 1	"t": 2128468	"P": 1790.5	"F": 5517}
{"v": 1	"t": 2128489	"P": 1816.25	"F": 5807}
{"v": 1	"t": 2128509	"P": 1816.5	"F": 5643}
{"v": 1	"t": 2128529	"P": 1823.0	"F": 5651}
{"v": 1	"t": 2128550	"P": 1836.75	"F": 5578}
{"v": 1	"t": 2128570	"P": 1835.25	"F": 5324}
{"v": 1	"t": 2128591	"P": 1845.0	"F": 5700}
{"v": 1	"t": 2128611	"P": 1838.75	"F": 5294	"C": 44.475	"D": 3144	"sn": 54091779688249	"file": "/data/device_log/data0000.out"}
{"v": 1	"t": 2128631	"P": 1852.0	"F": 5488}
{"v": 1	"t": 2128652	"P": 1854.75	"F": 5481}
{"v": 1	"t": 2128672	"P": 1869.0	"F": 5511}
{"v": 1	"t": 2128692	"P": 1862.5	"F": 5630}
{"v": 1	"t": 2128713	"P": 1874.5	"F": 5632}
{"v": 1	"t": 2128733	"P": 1872.5	"F": 5436}
{"v": 1	"t": 2128753	"P": 1874.75	"F": 5355}
{"v": 1	"t": 2128773	"P": 1886.75	"F": 5354}
{"v": 1	"t": 2128794	"P": 1882.0	"F": 5493}
{"v": 1	"t": 2128814	"P": 1872.75	"F": 5705}
{"v": 1	"t": 2128834	"P": 1883.5	"F": 5552}
{"v": 1	"t": 2128855	"P": 1876.75	"F": 5696}
{"v": 1	"t": 2128875	"P": 1887.5	"F": 5809}
{"v": 1	"t": 2128895	"P": 1878.0	"F": 5802}
{"v": 1	"t": 2128916	"P": 1890.0	"F": 5865}
{"v": 1	"t": 2128936	"P": 1883.5	"F": 5842}
{"v": 1	"t": 2128957	"P": 1880.75	"F": 5812}
{"v": 1	"t": 2128977	"P": 1894.75	"F": 5715}
{"v": 1	"t": 2128997	"P": 1902.5	"F": 5922}
{"v": 1	"t": 2129018	"P": 1905.5	"F": 5794}
{"v": 1	"t": 2129038	"P": 1905.0	"F": 5970}
{"v": 1	"t": 2129058	"P": 1899.5	"F": 5812}
{"v": 1	"t": 2129078	"P": 1895.75	"F": 5991}
{"v": 1	"t": 2129099	"P": 1880.25	"F": 5889}
{"v": 1	"t": 2129119	"P": 1881.0	"F": 5967}
{"v": 1	"t": 2129139	"P": 1881.0	"F": 5883}
{"v": 1	"t": 2129160	"P": 1885.75	"F": 5882}
{"v": 1	"t": 2129180	"P": 1884.25	"F": 6130}
{"v": 1	"t": 2129200	"P": 1876.25	"F": 5725}
{"v": 1	"t": 2129221	"P": 1888.5	"F": 5938}
{"v": 1	"t": 2129241	"P": 1889.5	"F": 5897}
{"v": 1	"t": 2129261	"P": 1887.5	"F": 5945}
{"v": 1	"t": 2129282	"P": 1881.75	"F": 6117}
{"v": 1	"t": 2129302	"P": 1896.0	"F": 6255}
{"v": 1	"t": 2129322	"P": 1908.0	"F": 6111}
{"v": 1	"t": 2129342	"P": 1905.25	"F": 6214}
{"v": 1	"t": 2129363	"P": 1911.75	"F": 6325}
{"v": 1	"t": 2129383	"P": 1917.0	"F": 6357}
{"v": 1	"t": 2129403	"P": 1908.0	"F": 6044}
{"v": 1	"t": 2129424	"P": 1917.75	"F": 5992}
{"v": 1	"t": 2129444	"P": 1929.75	"F": 5932}
{"v": 1	"t": 2129465	"P": 1934.25	"F": 6113}
{"v": 1	"t": 2129485	"P": 1945.75	"F": 6011}
{"v": 1	"t": 2129505	"P": 1948.0	"F": 6066}
{"v": 1	"t": 2129526	"P": 1943.0	"F": 5906}
{"v": 1	"t": 2129546	"P": 1947.5	"F": 5947}
{"v": 1	"t": 2129566	"P": 1939.25	"F": 5674}
{"v": 1	"t": 2129587	"P": 1936.5	"F": 6022}
{"v": 1	"t": 2129607	"P": 1938.5	"F": 5607}
{"v": 1	"t": 2129627	"P": 1938.0	"F": 5456	"C": 44.48	"D": 3144	"sn": 54091779688249	"file": "/data/device_log/data0000.out"}
{"v": 1	"t": 2129647	"P": 1943.0	"F": 5647}
{"v": 1	"t": 2129668	"P": 1943.25	"F": 5708}
{"v": 1	"t": 2129688	"P": 1952.25	"F": 5736}
{"v": 1	"t": 2129708	"P": 1961.75	"F": 5809}
{"v": 1	"t": 2129729	"P": 1944.5	"F": 5822}
{"v": 1	"t": 2129749	"P": 1970.0	"F": 6005}
{"v": 1	"t": 2129769	"P": 1965.75	"F": 5712}
{"v": 1	"t": 2129790	"P": 1977.75	"F": 5712}
{"v": 1	"t": 2129810	"P": 1977.75	"F": 5762}
{"v": 1	"t": 2129830	"P": 1966.5	"F": 5880}
{"v": 1	"t": 2129851	"P": 1963.75	"F": 5661}
{"v": 1	"t": 2129871	"P": 1966.75	"F": 5610}
{"v": 1	"t": 2129891	"P": 1965.0	"F": 5796}
{"v": 1	"t": 2129912	"P": 1957.25	"F": 5769}
{"v": 1	"t": 2129932	"P": 1949.5	"F": 5512}
{"v": 1	"t": 2129952	"P": 1948.0	"F": 5509}
{"v": 1	"t": 2129972	"P": 1938.0	"F": 5458}
{"v": 1	"t": 2129993	"P": 1938.5	"F": 5552}
{"v": 1	"t": 2130013	"P": 1922.0	"F": 5805}
{"v": 1	"t": 2130034	"P": 1921.0	"F": 5659}
{"v": 1	"t": 2130054	"P": 1914.25	"F": 5810}
{"v": 1	"t": 2130075	"P": 1912.0	"F": 5748}
{"v": 1	"t": 2130095	"P": 1902.25	"F": 5699}
{"v": 1	"t": 2130116	"P": 1897.75	"F": 5643}
{"v": 1	"t": 2130136	"P": 1896.5	"F": 5871}
{"v": 1	"t": 2130157	"P": 1881.5	"F": 6000}
{"v": 1	"t": 2130177	"P": 1890.75	"F": 5826}
{"v": 1	"t": 2130198	"P": 1887.25	"F": 5943}
{"v": 1	"t": 2130218	"P": 1886.25	"F": 5753}
{"v": 1	"t": 2130238	"P": 1877.5	"F": 5726}
{"v": 1	"t": 2130259	"P": 1895.0	"F": 5588}
{"v": 1	"t": 2130279	"P": 1887.5	"F": 5593}
{"v": 1	"t": 2130299	"P": 1896.0	"F": 5475}
{"v": 1	"t": 2130320	"P": 1902.5	"F": 5447}
{"v": 1	"t": 2130340	"P": 1912.75	"F": 5584}
{"v": 1	"t": 2130360	"P": 1906.0	"F": 5401}
{"v": 1	"t": 2130381	"P": 1923.0	"F": 5494}
{"v": 1	"t": 2130401	"P": 1920.0	"F": 5513}
{"v": 1	"t": 2130421	"P": 1913.25	"F": 5384}
{"v": 1	"t": 2130442	"P": 1919.5	"F": 5319}
{"v": 1	"t": 2130462	"P": 1921.0	"F": 5396}
{"v": 1	"t": 2130482	"P": 1922.5	"F": 5510}
{"v": 1	"t": 2130503	"P": 1920.75	"F": 5328}
{"v": 1	"t": 2130523	"P": 1916.5	"F": 5492}
{"v": 1	"t": 2130543	"P": 1910.0	"F": 5686}
{"v": 1	"t": 2130563	"P": 1912.25	"F": 5486}
{"v": 1	"t": 2130584	"P": 1899.75	"F": 5573}
{"v": 1	"t": 2130604	"P": 1897.5	"F": 5393}
{"v": 1	"t": 2130624	"P": 1880.0	"F": 5903}
{"v": 1	"t": 2130645	"P": 1887.75	"F": 5553	"C": 44.495	"D": 3144	"sn": 54091779688249	"file": "/data/device_log/data0000.out"}
{"v": 1	"t": 2130665	"P": 1881.5	"F": 5884}
{"v": 1	"t": 2130685	"P": 1884.0	"F": 5723}
{"v": 1	"t": 2130706	"P": 1879.25	"F": 5386}
{"v": 1	"t": 2130726	"P": 1876.0	"F": 5556}
{"v": 1	"t": 2130746	"P": 1888.25	"F": 5579}
{"v": 1	"t": 2130767	"P": 1875.5	"F": 5574}
{"v": 1	"t": 2130787	"P": 1888.5	"F": 5362}
{"v": 1	"t": 2130807	"P": 1900.75	"F": 5358}
{"v": 1	"t": 2130828	"P": 1902.75	"F": 5280}
{"v": 1	"t": 2130848	"P": 1920.25	"F": 5294}
{"v": 1	"t": 2130868	"P": 1923.5	"F": 5448}
{"v": 1	"t": 2130889	"P": 1938.75	"F": 5577}
{"v": 1	"t": 2130909	"P": 1939.75	"F": 5328}
{"v": 1	"t": 2130929	"P": 1953.5	"F": 5487}
{"v": 1	"t": 2130950	"P": 1965.25	"F": 5214}
{"v": 1	"t": 2130970	"P": 1968.25	"F": 5524}
{"v": 1	"t": 2130990	"P": 1982.75	"F": 5347}
{"v": 1	"t": 2131011	"P": 1989.75	"F": 5601}
{"v": 1	"t": 2131031	"P": 1984.75	"F": 5386}
{"v": 1	"t": 2131051	"P": 1992.5	"F": 5880}
{"v": 1	"t": 2131071	"P": 1991.5	"F": 5543}
{"v": 1	"t": 2131092	"P": 1982.75	"F": 5551}
{"v": 1	"t": 2131112	"P": 1977.75	"F": 5393}
{"v": 1	"t": 2131132	"P": 1975.5	"F": 5450}
{"v": 1	"t": 2131153	"P": 1966.5	"F": 5383}
{"v": 1	"t": 2131173	"P": 1960.25	"F": 5797}
{"v": 1	"t": 2131193	"P": 1962.75	"F": 5433}
{"v": 1	"t": 2131214	"P": 1958.0	"F": 5515}
{"v": 1	"t": 2131234	"P": 1969.5	"F": 5744}
{"v": 1	"t": 2131254	"P": 1963.25	"F": 5537}
{"v": 1	"t": 2131274	"P": 1971.5	"F": 5465}
{"v": 1	"t": 2131295	"P": 1961.0	"F": 5698}
{"v": 1	"t": 2131315	"P": 1966.5	"F": 5342}
{"v": 1	"t": 2131336	"P": 1966.75	"F": 5806}
{"v": 1	"t": 2131356	"P": 1967.25	"F": 5723}
{"v": 1	"t": 2131376	"P": 1958.5	"F": 5613}
{"v": 1	"t": 2131397	"P": 1963.75	"F": 5569}
{"v": 1	"t": 2131417	"P": 1961.5	"F": 5837}
{"v": 1	"t": 2131437	"P": 1960.75	"F": 5628}
{"v": 1	"t": 2131458	"P": 1959.25	"F": 5477}
{"v": 1	"t": 2131478	"P": 1951.75	"F": 5387}
{"v": 1	"t": 2131498	"P": 1969.5	"F": 5476}
{"v": 1	"t": 2131519	"P": 1980.75	"F": 5465}
{"v": 1	"t": 2131539	"P": 1986.25	"F": 5720}
{"v": 1	"t": 2131559	"P": 1986.25	"F": 5489}
{"v": 1	"t": 2131579	"P": 1983.25	"F": 5683}
{"v": 1	"t": 2131600	"P": 1991.0	"F": 5363}
{"v": 1	"t": 2131620	"P": 1996.0	"F": 5410}
{"v": 1	"t": 2131640	"P": 1973.0	"F": 5516}
{"v": 1	"t": 2131661	"P": 1975.75	"F": 5584	"C": 44.49	"D": 3144	"sn": 54091779688249	"file": "/data/device_log/data0000.out"}
{"v": 1	"t": 2131681	"P": 1976.25	"F": 5503}
{"v": 1	"t": 2131701	"P": 1974.75	"F": 5636}
{"v": 1	"t": 2131722	"P": 1971.0	"F": 5395}
{"v": 1	"t": 2131742	"P": 1959.5	"F": 5677}
{"v": 1	"t": 2131762	"P": 1966.5	"F": 5771}
{"v": 1	"t": 2131783	"P": 1963.5	"F": 5585}
{"v": 1	"t": 2131803	"P": 1966.0	"F": 5909}
{"v": 1	"t": 2131823	"P": 1949.75	"F": 5459}
{"v": 1	"t": 2131843	"P": 1961.75	"F": 5676}
{"v": 1	"t": 2131864	"P": 1962.75	"F": 5568}
{"v": 1	"t": 2131884	"P": 1957.5	"F": 5433}
{"v": 1	"t": 2131905	"P": 1961.25	"F": 5527}
{"v": 1	"t": 2131925	"P": 1950.25	"F": 5392}
{"v": 1	"t": 2131945	"P": 1956.75	"F": 5617}
{"v": 1	"t": 2131966	"P": 1952.75	"F": 5549}
{"v": 1	"t": 2131986	"P": 1947.0	"F": 5505}
{"v": 1	"t": 2132006	"P": 1941.0	"F": 5558}
{"v": 1	"t": 2132027	"P": 1936.25	"F": 5500}
{"v": 1	"t": 2132047	"P": 1927.5	"F": 5810}
{"v": 1	"t": 2132067	"P": 1902.0	"F": 5522}
{"v": 1	"t": 2132088	"P": 1901.0	"F": 5613}
{"v": 1	"t": 2132108	"P": 1889.0	"F": 5868}
{"v": 1	"t": 2132128	"P": 1868.0	"F": 5848}
{"v": 1	"t": 2132148	"P": 1848.5	"F": 5431}
{"v": 1	"t": 2132169	"P": 1845.0	"F": 5650}
{"v": 1	"t": 2132189	"P": 1822.25	"F": 5474}
{"v": 1	"t": 2132209	"P": 1817.75	"F": 5771}
{"v": 1	"t": 2132230	"P": 1820.25	"F": 5647}
{"v": 1	"t": 2132250	"P": 1804.25	"F": 5612}
{"v": 1	"t": 2132270	"P": 1799.75	"F": 5628}
{"v": 1	"t": 2132291	"P": 1797.75	"F": 5398}
{"v": 1	"t": 2132311	"P": 1797.0	"F": 5587}
{"v": 1	"t": 2132331	"P": 1788.25	"F": 5715}
{"v": 1	"t": 2132351	"P": 1778.0	"F": 5658}
{"v": 1	"t": 2132372	"P": 1775.75	"F": 5670}
{"v": 1	"t": 2132392	"P": 1767.0	"F": 5679}
{"v": 1	"t": 2132413	"P": 1769.75	"F": 5719}
{"v": 1	"t": 2132433	"P": 1757.25	"F": 5575}
{"v": 1	"t": 2132453	"P": 1756.0	"F": 5739}
{"v": 1	"t": 2132474	"P": 1759.5	"F": 5414}
{"v": 1	"t": 2132494	"P": 1758.75	"F": 5473}
{"v": 1	"t": 2132514	"P": 1768.25	"F": 5305}
{"v": 1	"t": 2132535	"P": 1763.0	"F": 5215}
{"v": 1	"t": 2132555	"P": 1766.0	"F": 5463}
{"v": 1	"t": 2132575	"P": 1760.25	"F": 5642}
{"v": 1	"t": 2132596	"P": 1769.0	"F": 5373}
{"v": 1	"t": 2132616	"P": 1768.0	"F": 5670}
{"v": 1	"t": 2132636	"P": 1762.25	"F": 5448}
{"v": 1	"t": 2132656	"P": 1751.75	"F": 5701}
{"v": 1	"t": 2132677	"P": 1755.0	"F": 5523	"C": 44.485	"D": 3144	"sn": 54091779688249	"file": "/data/device_log/data0000.out"}
{"v": 1	"t": 2132697	"P": 1752.0	"F": 5564}
{"v": 1	"t": 2132717	"P": 1755.0	"F": 5506}
{"v": 1	"t": 2132738	"P": 1748.5	"F": 5893}
{"v": 1	"t": 2132758	"P": 1755.0	"F": 5454}
{"v": 1	"t": 2132778	"P": 1744.0	"F": 5402}
{"v": 1	"t": 2132799	"P": 1755.0	"F": 5597}
{"v": 1	"t": 2132819	"P": 1748.25	"F": 5606}
{"v": 1	"t": 2132839	"P": 1738.25	"F": 5489}
{"v": 1	"t": 2132860	"P": 1749.5	"F": 5692}
{"v": 1	"t": 2132880	"P": 1754.25	"F": 5805}
{"v": 1	"t": 2132900	"P": 1741.0	"F": 5384}
{"v": 1	"t": 2132920	"P": 1752.5	"F": 5297}
{"v": 1	"t": 2132941	"P": 1750.25	"F": 5465}
{"v": 1	"t": 2132961	"P": 1754.5	"F": 5584}
{"v": 1	"t": 2132982	"P": 1744.25	"F": 5341}
{"v": 1	"t": 2133002	"P": 1766.0	"F": 5550}
{"v": 1	"t": 2133023	"P": 1773.5	"F": 5412}
{"v": 1	"t": 2133043	"P": 1769.25	"F": 5595}
{"v": 1	"t": 2133063	"P": 1775.25	"F": 5623}
{"v": 1	"t": 2133083	"P": 1795.5	"F": 5717}
{"v": 1	"t": 2133104	"P": 1799.75	"F": 5811}
{"v": 1	"t": 2133124	"P": 1815.5	"F": 5715}
{"v": 1	"t": 2133144	"P": 1826.0	"F": 5699}
{"v": 1	"t": 2133165	"P": 1835.75	"F": 5626}
{"v": 1	"t": 2133185	"P": 1837.5	"F": 5447}
{"v": 1	"t": 2133205	"P": 1847.5	"F": 5942}
{"v": 1	"t": 2133226	"P": 1856.25	"F": 5728}
{"v": 1	"t": 2133246	"P": 1865.0	"F": 5930}
{"v": 1	"t": 2133266	"P": 1872.0	"F": 5703}
{"v": 1	"t": 2133286	"P": 1882.25	"F": 5805}
{"v": 1	"t": 2133307	"P": 1886.5	"F": 5954}
{"v": 1	"t": 2133327	"P": 1888.75	"F": 5812}
{"v": 1	"t": 2133347	"P": 1909.5	"F": 5994}
{"v": 1	"t": 2133368	"P": 1904.75	"F": 5957}
{"v": 1	"t": 2133388	"P": 1903.75	"F": 5916}
{"v": 1	"t": 2133408	"P": 1911.5	"F": 5933}
{"v": 1	"t": 2133429	"P": 1923.5	"F": 5949}
{"v": 1	"t": 2133449	"P": 1925.0	"F": 5764}
{"v": 1	"t": 2133469	"P": 1919.0	"F": 5798}
{"v": 1	"t": 2133489	"P": 1931.25	"F": 5966}
{"v": 1	"t": 2133510	"P": 1936.5	"F": 5979}
{"v": 1	"t": 2133530	"P": 1928.25	"F": 5855}
{"v": 1	"t": 2133551	"P": 1936.0	"F": 5920}
{"v": 1	"t": 2133571	"P": 1945.25	"F": 5788}
{"v": 1	"t": 2133592	"P": 1949.5	"F": 5627}
{"v": 1	"t": 2133612	"P": 1937.75	"F": 5499}
{"v": 1	"t": 2133633	"P": 1943.75	"F": 5903}
{"v": 1	"t": 2133653	"P": 1943.5	"F": 5610}
{"v": 1	"t": 2133674	"P": 1954.25	"F": 5856}
{"v": 1	"t": 2133694	"P": 1950.0	"F": 5967	"C": 44.48	"D": 3144	"sn": 54091779688249	"file": "/data/device_log/data0000.out"}
{"v": 1	"t": 2133714	"P": 1945.25	"F": 5977}
{"v": 1	"t": 2133735	"P": 1963.0	"F": 5922}
{"v": 1	"t": 2133755	"P": 1953.75	"F": 5954}
{"v": 1	"t": 2133775	"P": 1958.25	"F": 5798}
{"v": 1	"t": 2133796	"P": 1948.75	"F": 5702}
{"v": 1	"t": 2133816	"P": 1961.5	"F": 5586}
{"v": 1	"t": 2133836	"P": 1962.75	"F": 5908}
{"v": 1	"t": 2133857	"P": 1965.75	"F": 5924}
{"v": 1	"t": 2133877	"P": 1969.25	"F": 5686}
{"v": 1	"t": 2133897	"P": 1968.75	"F": 5740}
{"v": 1	"t": 2133917	"P": 1970.5	"F": 5991}
{"v": 1	"t": 2133938	"P": 1970.25	"F": 5896}
{"v": 1	"t": 2133958	"P": 1970.5	"F": 5907}
{"v": 1	"t": 2133978	"P": 1987.75	"F": 5937}
{"v": 1	"t": 2133999	"P": 1974.25	"F": 5856}
{"v": 1	"t": 2134019	"P": 1971.75	"F": 5991}
{"v": 1	"t": 2134039	"P": 1973.25	"F": 5862}
{"v": 1	"t": 2134060	"P": 1988.25	"F": 6114}
{"v": 1	"t": 2134080	"P": 1985.75	"F": 5949}
{"v": 1	"t": 2134100	"P": 1988.25	"F": 5928}
{"v": 1	"t": 2134121	"P": 1977.25	"F": 5675}
{"v": 1	"t": 2134141	"P": 1989.25	"F": 5982}
{"v": 1	"t": 2134161	"P": 1991.0	"F": 6050}
{"v": 1	"t": 2134181	"P": 1987.0	"F": 5909}
{"v": 1	"t": 2134202	"P": 1986.0	"F": 5794}
{"v": 1	"t": 2134222	"P": 1982.25	"F": 5719}
{"v": 1	"t": 2134243	"P": 1982.0	"F": 5633}
{"v": 1	"t": 2134263	"P": 1985.25	"F": 5978}
{"v": 1	"t": 2134283	"P": 1973.75	"F": 5808}
{"v": 1	"t": 2134304	"P": 1991.0	"F": 5879}
{"v": 1	"t": 2134324	"P": 1977.0	"F": 5570}
{"v": 1	"t": 2134344	"P": 1985.5	"F": 5970}
{"v": 1	"t": 2134365	"P": 1980.25	"F": 5885}
{"v": 1	"t": 2134385	"P": 1972.5	"F": 6005}
{"v": 1	"t": 2134406	"P": 1987.5	"F": 6090}
{"v": 1	"t": 2134426	"P": 1965.75	"F": 5833}
{"v": 1	"t": 2134446	"P": 1960.0	"F": 6143}
{"v": 1	"t": 2134467	"P": 1950.25	"F": 5712}
{"v": 1	"t": 2134487	"P": 1956.75	"F": 5832}
{"v": 1	"t": 2134507	"P": 1940.25	"F": 5853}
{"v": 1	"t": 2134528	"P": 1929.0	"F": 6067}
{"v": 1	"t": 2134548	"P": 1919.5	"F": 5934}
{"v": 1	"t": 2134568	"P": 1920.5	"F": 6085}
{"v": 1	"t": 2134589	"P": 1902.0	"F": 5966}
{"v": 1	"t": 2134609	"P": 1902.5	"F": 5854}
{"v": 1	"t": 2134630	"P": 1886.75	"F": 5838}
{"v": 1	"t": 2134650	"P": 1881.5	"F": 5831}
{"v": 1	"t": 2134670	"P": 1878.5	"F": 5910}
{"v": 1	"t": 2134691	"P": 1877.75	"F": 5913}
{"v": 1	"t": 2134711	"P": 1870.25	"F": 5846	"C": 44.49	"D": 3144	"sn": 54091779688249	"file": "/data/device_log/data0000.out"}
{"v": 1	"t": 2134731	"P": 1864.25	"F": 5853}
{"v": 1	"t": 2134752	"P": 1852.75	"F": 5620}
{"v": 1	"t": 2134772	"P": 1849.75	"F": 5857}
{"v": 1	"t": 2134793	"P": 1833.0	"F": 5783}
{"v": 1	"t": 2134813	"P": 1838.0	"F": 5817}
{"v": 1	"t": 2134834	"P": 1830.0	"F": 5947}
{"v": 1	"t": 2134854	"P": 1832.0	"F": 5869}
{"v": 1	"t": 2134874	"P": 1825.5	"F": 5795}
{"v": 1	"t": 2134895	"P": 1825.5	"F": 5932}
{"v": 1	"t": 2134915	"P": 1821.0	"F": 5957}
{"v": 1	"t": 2134935	"P": 1815.5	"F": 5993}
{"v": 1	"t": 2134955	"P": 1812.25	"F": 5762}
{"v": 1	"t": 2134976	"P": 1804.25	"F": 5885}
{"v": 1	"t": 2134996	"P": 1810.75	"F": 5726}
{"v": 1	"t": 2135016	"P": 1822.5	"F": 5888}
{"v": 1	"t": 2135037	"P": 1814.25	"F": 5888}
{"v": 1	"t": 2135057	"P": 1823.25	"F": 5822}
{"v": 1	"t": 2135077	"P": 1834.0	"F": 5672}
{"v": 1	"t": 2135098	"P": 1850.0	"F": 5945}
{"v": 1	"t": 2135118	"P": 1848.0	"F": 5817}
{"v": 1	"t": 2135138	"P": 1853.25	"F": 5700}
{"v": 1	"t": 2135159	"P": 1853.5	"F": 5921}
{"v": 1	"t": 2135179	"P": 1862.25	"F": 5696}
{"v": 1	"t": 2135199	"P": 1861.25	"F": 5752}
{"v": 1	"t": 2135219	"P": 1867.0	"F": 5928}
{"v": 1	"t": 2135240	"P": 1874.75	"F": 5859}
{"v": 1	"t": 2135260	"P": 1881.0	"F": 6035}
{"v": 1	"t": 2135280	"P": 1884.25	"F": 6176}
{"v": 1	"t": 2135301	"P": 1883.5	"F": 5858}
{"v": 1	"t": 2135321	"P": 1891.5	"F": 5883}
{"v": 1	"t": 2135341	"P": 1895.25	"F": 5629}
{"v": 1	"t": 2135362	"P": 1893.5	"F": 5748}
{"v": 1	"t": 2135382	"P": 1889.75	"F": 5935}
{"v": 1	"t": 2135403	"P": 1900.0	"F": 5706}
{"v": 1	"t": 2135423	"P": 1901.5	"F": 5487}
{"v": 1	"t": 2135443	"P": 1903.75	"F": 5681}
{"v": 1	"t": 2135464	"P": 1911.25	"F": 5779}
{"v": 1	"t": 2135484	"P": 1918.75	"F": 5782}
{"v": 1	"t": 2135504	"P": 1903.75	"F": 5657}
{"v": 1	"t": 2135524	"P": 1905.5	"F": 5698}
{"v": 1	"t": 2135545	"P": 1910.25	"F": 5782}
{"v": 1	"t": 2135565	"P": 1925.25	"F": 5703}
{"v": 1	"t": 2135585	"P": 1912.25	"F": 5834}
{"v": 1	"t": 2135606	"P": 1912.5	"F": 6122}
{"v": 1	"t": 2135626	"P": 1924.75	"F": 5816}
{"v": 1	"t": 2135646	"P": 1916.25	"F": 6102}
{"v": 1	"t": 2135667	"P": 1927.25	"F": 5941}
{"v": 1	"t": 2135687	"P": 1921.0	"F": 5776}
{"v": 1	"t": 2135707	"P": 1931.75	"F": 5909}
{"v": 1	"t": 2135728	"P": 1911.25	"F": 6001	"C": 44.465	"D": 3144	"sn": 54091779688249	"file": "/data/device_log/data0000.out"}
{"v": 1	"t": 2135748	"P": 1930.0	"F": 5720}
{"v": 1	"t": 2135768	"P": 1923.75	"F": 5798}
{"v": 1	"t": 2135788	"P": 1936.75	"F": 5524}
{"v": 1	"t": 2135809	"P": 1916.5	"F": 5828}
{"v": 1	"t": 2135829	"P": 1933.5	"F": 5669}
{"v": 1	"t": 2135849	"P": 1922.5	"F": 5459}
{"v": 1	"t": 2135870	"P": 1937.5	"F": 5706}
{"v": 1	"t": 2135890	"P": 1933.75	"F": 5919}
{"v": 1	"t": 2135910	"P": 1934.75	"F": 5996}
{"v": 1	"t": 2135931	"P": 1935.75	"F": 5963}
{"v": 1	"t": 2135951	"P": 1941.75	"F": 5927}
{"v": 1	"t": 2135972	"P": 1928.25	"F": 5854}
{"v": 1	"t": 2135992	"P": 1936.0	"F": 5926}
{"v": 1	"t": 2136012	"P": 1943.5	"F": 6125}
{"v": 1	"t": 2136033	"P": 1939.75	"F": 5870}
{"v": 1	"t": 2136053	"P": 1952.75	"F": 5869}
{"v": 1	"t": 2136073	"P": 1938.75	"F": 5901}
{"v": 1	"t": 2136093	"P": 1947.75	"F": 5790}
{"v": 1	"t": 2136114	"P": 1943.75	"F": 5757}
{"v": 1	"t": 2136134	"P": 1935.5	"F": 5844}
{"v": 1	"t": 2136154	"P": 1940.0	"F": 5526}
{"v": 1	"t": 2136175	"P": 1948.75	"F": 5765}
{"v": 1	"t": 2136195	"P": 1943.5	"F": 6040}
{"v": 1	"t": 2136215	"P": 1939.25	"F": 5607}
{"v": 1	"t": 2136236	"P": 1936.5	"F": 5764}
{"v": 1	"t": 2136256	"P": 1942.0	"F": 5716}
{"v": 1	"t": 2136276	"P": 1943.25	"F": 5917}
{"v": 1	"t": 2136297	"P": 1941.75	"F": 5935}
{"v": 1	"t": 2136317	"P": 1941.0	"F": 5743}
{"v": 1	"t": 2136337	"P": 1953.0	"F": 5839}
{"v": 1	"t": 2136357	"P": 1945.5	"F": 5674}
{"v": 1	"t": 2136378	"P": 1951.25	"F": 5812}
{"v": 1	"t": 2136398	"P": 1945.75	"F": 6040}
{"v": 1	"t": 2136418	"P": 1940.0	"F": 5839}
{"v": 1	"t": 2136439	"P": 1943.75	"F": 5775}
{"v": 1	"t": 2136459	"P": 1945.0	"F": 5912}
{"v": 1	"t": 2136479	"P": 1940.5	"F": 5916}
{"v": 1	"t": 2136500	"P": 1945.5	"F": 5828}
{"v": 1	"t": 2136520	"P": 1944.75	"F": 5686}
{"v": 1	"t": 2136541	"P": 1938.75	"F": 5916}
{"v": 1	"t": 2136561	"P": 1952.0	"F": 5868}
{"v": 1	"t": 2136581	"P": 1944.0	"F": 5945}
{"v": 1	"t": 2136602	"P": 1936.0	"F": 6131}
{"v": 1	"t": 2136622	"P": 1937.5	"F": 5930}
{"v": 1	"t": 2136642	"P": 1939.5	"F": 5882}
{"v": 1	"t": 2136662	"P": 1927.0	"F": 6002}
{"v": 1	"t": 2136683	"P": 1933.0	"F": 5838}
{"v": 1	"t": 2136703	"P": 1935.5	"F": 5924}
{"v": 1	"t": 2136723	"P": 1933.75	"F": 5986}
{"v": 1	"t": 2136744	"P": 1933.0	"F": 5873	"C": 44.455	"D": 3144	"sn": 54091779688249	"file": "/data/device_log/data0000.out"}
{"v": 1	"t": 2136764	"P": 1923.25	"F": 5979}
{"v": 1	"t": 2136784	"P": 1912.0	"F": 6042}
{"v": 1	"t": 2136805	"P": 1905.25	"F": 6102}
{"v": 1	"t": 2136825	"P": 1899.5	"F": 5903}
{"v": 1	"t": 2136845	"P": 1897.0	"F": 5892}
{"v": 1	"t": 2136866	"P": 1890.5	"F": 5679}
{"v": 1	"t": 2136886	"P": 1887.0	"F": 6017}
{"v": 1	"t": 2136906	"P": 1883.5	"F": 5807}
{"v": 1	"t": 2136926	"P": 1880.0	"F": 5857}
{"v": 1	"t": 2136947	"P": 1868.75	"F": 5753}
{"v": 1	"t": 2136967	"P": 1862.0	"F": 5988}
{"v": 1	"t": 2136987	"P": 1867.25	"F": 6045}
{"v": 1	"t": 2137008	"P": 1852.75	"F": 5833}
{"v": 1	"t": 2137028	"P": 1847.5	"F": 5774}
{"v": 1	"t": 2137049	"P": 1844.0	"F": 5769}
{"v": 1	"t": 2137069	"P": 1846.75	"F": 6056}
{"v": 1	"t": 2137089	"P": 1834.75	"F": 5772}
{"v": 1	"t": 2137110	"P": 1832.75	"F": 5750}
{"v": 1	"t": 2137130	"P": 1826.5	"F": 5711}
{"v": 1	"t": 2137151	"P": 1828.0	"F": 5698}
{"v": 1	"t": 2137171	"P": 1825.0	"F": 5930}
{"v": 1	"t": 2137192	"P": 1819.75	"F": 5838}
{"v": 1	"t": 2137212	"P": 1821.5	"F": 6096}
{"v": 1	"t": 2137233	"P": 1808.25	"F": 6067}
{"v": 1	"t": 2137253	"P": 1808.5	"F": 6035}
{"v": 1	"t": 2137274	"P": 1813.75	"F": 5697}
{"v": 1	"t": 2137294	"P": 1806.5	"F": 5772}
{"v": 1	"t": 2137314	"P": 1804.0	"F": 5860}
{"v": 1	"t": 2137335	"P": 1812.0	"F": 5758}
{"v": 1	"t": 2137355	"P": 1807.75	"F": 5614}
{"v": 1	"t": 2137375	"P": 1806.5	"F": 5640}
{"v": 1	"t": 2137396	"P": 1798.75	"F": 5939}
{"v": 1	"t": 2137416	"P": 1816.25	"F": 5936}
{"v": 1	"t": 2137436	"P": 1811.75	"F": 6083}
{"v": 1	"t": 2137457	"P": 1804.0	"F": 5822}
{"v": 1	"t": 2137477	"P": 1799.25	"F": 5580}
{"v": 1	"t": 2137497	"P": 1809.75	"F": 5456}
{"v": 1	"t": 2137517	"P": 1813.5	"F": 5653}
{"v": 1	"t": 2137538	"P": 1806.5	"F": 5911}
{"v": 1	"t": 2137558	"P": 1808.25	"F": 5728}
{"v": 1	"t": 2137578	"P": 1816.0	"F": 5885}
{"v": 1	"t": 2137599	"P": 1833.5	"F": 5984}
{"v": 1	"t": 2137619	"P": 1832.0	"F": 5693}
{"v": 1	"t": 2137639	"P": 1841.25	"F": 5741}
{"v": 1	"t": 2137660	"P": 1849.25	"F": 5777}
{"v": 1	"t": 2137680	"P": 1857.25	"F": 5727}
{"v": 1	"t": 2137700	"P": 1864.5	"F": 5820}
{"v": 1	"t": 2137721	"P": 1866.5	"F": 5698}
{"v": 1	"t": 2137741	"P": 1864.25	"F": 6017}
{"v": 1	"t": 2137761	"P": 1877.5	"F": 5993	"C": 44.445	"D": 3144	"sn": 54091779688249	"file": "/data/device_log/data0000.out"}
{"v": 1	"t": 2137781	"P": 1885.0	"F": 5913}
{"v": 1	"t": 2137802	"P": 1887.5	"F": 5818}
{"v": 1	"t": 2137822	"P": 1891.25	"F": 5725}
{"v": 1	"t": 2137843	"P": 1902.25	"F": 5711}
{"v": 1	"t": 2137863	"P": 1892.0	"F": 5523}
{"v": 1	"t": 2137883	"P": 1901.75	"F": 5588}
{"v": 1	"t": 2137904	"P": 1905.5	"F": 5493}
{"v": 1	"t": 2137924	"P": 1915.75	"F": 5787}
{"v": 1	"t": 2137944	"P": 1913.0	"F": 5792}
{"v": 1	"t": 2137965	"P": 1917.0	"F": 5674}
{"v": 1	"t": 2137985	"P": 1926.25	"F": 5825}
{"v": 1	"t": 2138005	"P": 1922.0	"F": 5860}
{"v": 1	"t": 2138025	"P": 1923.75	"F": 5769}
{"v": 1	"t": 2138046	"P": 1920.75	"F": 5877}
{"v": 1	"t": 2138066	"P": 1934.0	"F": 5871}
{"v": 1	"t": 2138086	"P": 1940.25	"F": 5795}
{"v": 1	"t": 2138107	"P": 1931.0	"F": 5697}
{"v": 1	"t": 2138127	"P": 1920.0	"F": 5639}
{"v": 1	"t": 2138147	"P": 1943.75	"F": 5888}
{"v": 1	"t": 2138168	"P": 1930.0	"F": 5932}
{"v": 1	"t": 2138188	"P": 1934.75	"F": 5836}
{"v": 1	"t": 2138208	"P": 1936.0	"F": 5678}
{"v": 1	"t": 2138229	"P": 1942.0	"F": 5710}
{"v": 1	"t": 2138249	"P": 1951.0	"F": 6001}
{"v": 1	"t": 2138269	"P": 1940.0	"F": 5863}
{"v": 1	"t": 2138289	"P": 1936.75	"F": 5672}
{"v": 1	"t": 2138310	"P": 1947.5	"F": 5730}
{"v": 1	"t": 2138330	"P": 1945.5	"F": 5709}
{"v": 1	"t": 2138350	"P": 1942.0	"F": 6131}
{"v": 1	"t": 2138371	"P": 1952.0	"F": 6055}
{"v": 1	"t": 2138391	"P": 1956.25	"F": 5939}
{"v": 1	"t": 2138412	"P": 1943.25	"F": 5889}
{"v": 1	"t": 2138432	"P": 1948.25	"F": 5601}
{"v": 1	"t": 2138452	"P": 1952.5	"F": 5842}
{"v": 1	"t": 2138472	"P": 1946.75	"F": 5461}
{"v": 1	"t": 2138493	"P": 1953.75	"F": 5759}
{"v": 1	"t": 2138513	"P": 1955.5	"F": 5764}
{"v": 1	"t": 2138533	"P": 1953.0	"F": 5707}
{"v": 1	"t": 2138554	"P": 1954.0	"F": 5827}
{"v": 1	"t": 2138574	"P": 1955.0	"F": 5915}
{"v": 1	"t": 2138594	"P": 1940.5	"F": 5834}
{"v": 1	"t": 2138615	"P": 1946.25	"F": 5931}
{"v": 1	"t": 2138635	"P": 1950.5	"F": 5871}
{"v": 1	"t": 2138655	"P": 1945.0	"F": 5511}
{"v": 1	"t": 2138676	"P": 1954.0	"F": 5719}
{"v": 1	"t": 2138696	"P": 1949.0	"F": 5830}
{"v": 1	"t": 2138716	"P": 1950.5	"F": 5612}
{"v": 1	"t": 2138736	"P": 1949.75	"F": 5820}
{"v": 1	"t": 2138757	"P": 1949.0	"F": 5785}
{"v": 1	"t": 2138777	"P": 1948.5	"F": 6072	"C": 44.465	"D": 3144	"sn": 54091779688249	"file": "/data/device_log/data0000.out"}
{"v": 1	"t": 2138797	"P": 1963.25	"F": 5855}
{"v": 1	"t": 2138818	"P": 1936.5	"F": 5835}
{"v": 1	"t": 2138838	"P": 1949.0	"F": 5820}
{"v": 1	"t": 2138858	"P": 1948.75	"F": 5827}
{"v": 1	"t": 2138879	"P": 1959.5	"F": 5915}
{"v": 1	"t": 2138899	"P": 1951.75	"F": 5569}
{"v": 1	"t": 2138919	"P": 1937.75	"F": 5423}
{"v": 1	"t": 2138940	"P": 1953.5	"F": 5863}
{"v": 1	"t": 2138960	"P": 1950.5	"F": 5827}
{"v": 1	"t": 2138981	"P": 1934.75	"F": 5795}
{"v": 1	"t": 2139001	"P": 1943.25	"F": 5689}
{"v": 1	"t": 2139021	"P": 1946.75	"F": 5894}
{"v": 1	"t": 2139042	"P": 1942.0	"F": 5685}
{"v": 1	"t": 2139062	"P": 1944.5	"F": 6050}
{"v": 1	"t": 2139082	"P": 1935.5	"F": 5849}
{"v": 1	"t": 2139103	"P": 1924.25	"F": 5802}
{"v": 1	"t": 2139123	"P": 1928.75	"F": 5520}
{"v": 1	"t": 2139143	"P": 1927.0	"F": 5691}
{"v": 1	"t": 2139164	"P": 1919.25	"F": 5975}
{"v": 1	"t": 2139184	"P": 1907.0	"F": 5967}
{"v": 1	"t": 2139205	"P": 1904.75	"F": 5771}
{"v": 1	"t": 2139225	"P": 1889.75	"F": 5947}
{"v": 1	"t": 2139245	"P": 1890.5	"F": 5690}
{"v": 1	"t": 2139266	"P": 1877.25	"F": 5872}
{"v": 1	"t": 2139286	"P": 1884.5	"F": 5469}
{"v": 1	"t": 2139306	"P": 1869.5	"F": 5508}
{"v": 1	"t": 2139327	"P": 1863.75	"F": 5740}
{"v": 1	"t": 2139347	"P": 1861.25	"F": 5674}
{"v": 1	"t": 2139367	"P": 1845.75	"F": 6121}
{"v": 1	"t": 2139388	"P": 1840.0	"F": 5871}
{"v": 1	"t": 2139408	"P": 1834.25	"F": 5644}
{"v": 1	"t": 2139429	"P": 1824.75	"F": 5851}
{"v": 1	"t": 2139449	"P": 1837.0	"F": 5632}
{"v": 1	"t": 2139469	"P": 1812.75	"F": 5702}
{"v": 1	"t": 2139490	"P": 1821.75	"F": 5950}
{"v": 1	"t": 2139510	"P": 1806.0	"F": 5678}
{"v": 1	"t": 2139530	"P": 1814.0	"F": 5787}
{"v": 1	"t": 2139551	"P": 1798.0	"F": 5661}
{"v": 1	"t": 2139571	"P": 1804.75	"F": 5920}
{"v": 1	"t": 2139591	"P": 1800.0	"F": 5681}
{"v": 1	"t": 2139612	"P": 1802.25	"F": 5889}
{"v": 1	"t": 2139632	"P": 1783.0	"F": 5566}
{"v": 1	"t": 2139652	"P": 1812.5	"F": 5514}
{"v": 1	"t": 2139673	"P": 1796.0	"F": 5323}
{"v": 1	"t": 2139693	"P": 1785.0	"F": 5852}
{"v": 1	"t": 2139713	"P": 1799.5	"F": 5786}
{"v": 1	"t": 2139733	"P": 1791.5	"F": 5702}
{"v": 1	"t": 2139754	"P": 1800.5	"F": 5880}
{"v": 1	"t": 2139774	"P": 1786.75	"F": 5736}
{"v": 1	"t": 2139794	"P": 1790.0	"F": 5870	"C": 44.45	"D": 3144	"sn": 54091779688249	"file": "/data/device_log/data0000.out"}
{"v": 1	"t": 2139815	"P": 1794.75	"F": 5932}
{"v": 1	"t": 2139835	"P": 1794.5	"F": 5636}
{"v": 1	"t": 2139855	"P": 1789.5	"F": 5318}
{"v": 1	"t": 2139875	"P": 1792.0	"F": 5403}
{"v": 1	"t": 2139896	"P": 1798.25	"F": 5600}
{"v": 1	"t": 2139916	"P": 1803.5	"F": 5645}
{"v": 1	"t": 2139936	"P": 1797.25	"F": 5860}
{"v": 1	"t": 2139957	"P": 1803.75	"F": 5673}
{"v": 1	"t": 2139977	"P": 1807.75	"F": 5453}
{"v": 1	"t": 2139997	"P": 1821.75	"F": 5861}
{"v": 1	"t": 2140017	"P": 1825.5	"F": 5899}
{"v": 1	"t": 2140038	"P": 1840.25	"F": 5818}
{"v": 1	"t": 2140058	"P": 1839.5	"F": 5662}
{"v": 1	"t": 2140078	"P": 1846.5	"F": 5756}
{"v": 1	"t": 2140099	"P": 1848.25	"F": 5794}
{"v": 1	"t": 2140119	"P": 1862.25	"F": 5854}
{"v": 1	"t": 2140139	"P": 1869.75	"F": 5678}
{"v": 1	"t": 2140160	"P": 1885.25	"F": 5725}
{"v": 1	"t": 2140180	"P": 1887.0	"F": 5869}
{"v": 1	"t": 2140200	"P": 1888.75	"F": 5644}
{"v": 1	"t": 2140221	"P": 1892.0	"F": 5660}
{"v": 1	"t": 2140241	"P": 1899.0	"F": 5787}
{"v": 1	"t": 2140261	"P": 1915.75	"F": 5483}
{"v": 1	"t": 2140281	"P": 1906.0	"F": 5731}
{"v": 1	"t": 2140302	"P": 1920.0	"F": 5911}
{"v": 1	"t": 2140322	"P": 1923.75	"F": 5826}
{"v": 1	"t": 2140342	"P": 1914.0	"F": 5667}
{"v": 1	"t": 2140363	"P": 1930.75	"F": 5769}
{"v": 1	"t": 2140383	"P": 1927.25	"F": 5470}
{"v": 1	"t": 2140403	"P": 1931.5	"F": 5463}
{"v": 1	"t": 2140424	"P": 1935.5	"F": 5575}
{"v": 1	"t": 2140444	"P": 1934.25	"F": 5482}
{"v": 1	"t": 2140464	"P": 1932.75	"F": 5993}
{"v": 1	"t": 2140484	"P": 1939.25	"F": 5798}
{"v": 1	"t": 2140505	"P": 1936.5	"F": 5712}
{"v": 1	"t": 2140525	"P": 1944.0	"F": 6012}
{"v": 1	"t": 2140545	"P": 1940.0	"F": 6167}
{"v": 1	"t": 2140566	"P": 1939.25	"F": 5902}
{"v": 1	"t": 2140586	"P": 1941.0	"F": 5853}
{"v": 1	"t": 2140606	"P": 1947.5	"F": 5855}
{"v": 1	"t": 2140626	"P": 1944.75	"F": 5838}
{"v": 1	"t": 2140647	"P": 1945.25	"F": 5848}
{"v": 1	"t": 2140667	"P": 1946.0	"F": 5790}
{"v": 1	"t": 2140687	"P": 1957.0	"F": 5771}
{"v": 1	"t": 2140708	"P": 1952.5	"F": 5578}
{"v": 1	"t": 2140728	"P": 1945.75	"F": 5896}
{"v": 1	"t": 2140748	"P": 1955.5	"F": 6004}
{"v": 1	"t": 2140769	"P": 1953.75	"F": 5692}
{"v": 1	"t": 2140789	"P": 1965.25	"F": 5995}
{"v": 1	"t": 2140809	"P": 1955.5	"F": 5787	"C": 44.45	"D": 3144	"sn": 54091779688249	"file": "/data/device_log/data0000.out"}
{"v": 1	"t": 2140830	"P": 1962.0	"F": 5925}
{"v": 1	"t": 2140850	"P": 1958.5	"F": 5914}
{"v": 1	"t": 2140870	"P": 1959.75	"F": 5904}
{"v": 1	"t": 2140890	"P": 1961.5	"F": 5911}
{"v": 1	"t": 2140911	"P": 1963.5	"F": 5624}
{"v": 1	"t": 2140931	"P": 1967.75	"F": 5602}
{"v": 1	"t": 2140951	"P": 1960.75	"F": 5965}
{"v": 1	"t": 2140972	"P": 1971.0	"F": 5855}
{"v": 1	"t": 2140992	"P": 1959.5	"F": 6081}
{"v": 1	"t": 2141012	"P": 1958.0	"F": 5756}
{"v": 1	"t": 2141033	"P": 1969.25	"F": 5733}
{"v": 1	"t": 2141053	"P": 1965.25	"F": 6060}
{"v": 1	"t": 2141073	"P": 1962.0	"F": 5753}
{"v": 1	"t": 2141094	"P": 1967.75	"F": 5834}
{"v": 1	"t": 2141114	"P": 1957.25	"F": 5683}
{"v": 1	"t": 2141134	"P": 1970.5	"F": 6022}
{"v": 1	"t": 2141155	"P": 1963.25	"F": 5666}
{"v": 1	"t": 2141175	"P": 1965.25	"F": 6126}
{"v": 1	"t": 2141195	"P": 1958.75	"F": 6015}
{"v": 1	"t": 2141216	"P": 1962.25	"F": 5875}
{"v": 1	"t": 2141236	"P": 1965.5	"F": 6004}
{"v": 1	"t": 2141256	"P": 1960.25	"F": 6011}
{"v": 1	"t": 2141277	"P": 1958.25	"F": 5913}
{"v": 1	"t": 2141297	"P": 1958.0	"F": 5654}
{"v": 1	"t": 2141317	"P": 1959.25	"F": 5716}
{"v": 1	"t": 2141338	"P": 1963.75	"F": 5854}
{"v": 1	"t": 2141358	"P": 1957.5	"F": 5567}
{"v": 1	"t": 2141378	"P": 1958.25	"F": 5795}
{"v": 1	"t": 2141398	"P": 1955.0	"F": 5586}
{"v": 1	"t": 2141419	"P": 1956.0	"F": 6025}
{"v": 1	"t": 2141439	"P": 1942.0	"F": 5658}
{"v": 1	"t": 2141459	"P": 1958.0	"F": 5842}
{"v": 1	"t": 2141480	"P": 1941.0	"F": 6025}
{"v": 1	"t": 2141500	"P": 1928.75	"F": 6011}
{"v": 1	"t": 2141520	"P": 1923.0	"F": 5859}
{"v": 1	"t": 2141541	"P": 1917.5	"F": 5843}
{"v": 1	"t": 2141561	"P": 1915.25	"F": 5914}
{"v": 1	"t": 2141581	"P": 1909.5	"F": 5968}
{"v": 1	"t": 2141601	"P": 1902.0	"F": 5670}
{"v": 1	"t": 2141622	"P": 1893.25	"F": 5793}
{"v": 1	"t": 2141642	"P": 1888.5	"F": 5950}
{"v": 1	"t": 2141662	"P": 1880.25	"F": 5760}
{"v": 1	"t": 2141683	"P": 1868.0	"F": 5904}
{"v": 1	"t": 2141703	"P": 1867.75	"F": 5414}
{"v": 1	"t": 2141723	"P": 1856.5	"F": 5767}
{"v": 1	"t": 2141744	"P": 1857.75	"F": 5739}
{"v": 1	"t": 2141764	"P": 1840.75	"F": 5951}
{"v": 1	"t": 2141784	"P": 1846.0	"F": 5646}
{"v": 1	"t": 2141804	"P": 1839.75	"F": 5833}
{"v": 1	"t": 2141825	"P": 1849.5	"F": 5860	"C": 44.455	"D": 3144	"sn": 54091779688249	"file": "/data/device_log/data0000.out"}
{"v": 1	"t": 2141845	"P": 1822.25	"F": 5948}
{"v": 1	"t": 2141865	"P": 1816.5	"F": 5515}
{"v": 1	"t": 2141886	"P": 1813.5	"F": 5669}
{"v": 1	"t": 2141906	"P": 1808.25	"F": 5767}
{"v": 1	"t": 2141926	"P": 1809.25	"F": 5631}
{"v": 1	"t": 2141947	"P": 1798.25	"F": 5857}
{"v": 1	"t": 2141967	"P": 1794.5	"F": 5650}
{"v": 1	"t": 2141987	"P": 1801.75	"F": 5746}
{"v": 1	"t": 2142007	"P": 1795.0	"F": 5611}
{"v": 1	"t": 2142028	"P": 1788.5	"F": 5798}
{"v": 1	"t": 2142048	"P": 1781.0	"F": 5454}
{"v": 1	"t": 2142068	"P": 1792.75	"F": 5660}
{"v": 1	"t": 2142089	"P": 1787.0	"F": 5213}
{"v": 1	"t": 2142109	"P": 1780.0	"F": 5656}
{"v": 1	"t": 2142129	"P": 1779.0	"F": 5885}
{"v": 1	"t": 2142150	"P": 1776.5	"F": 5478}
{"v": 1	"t": 2142170	"P": 1781.0	"F": 5643}
{"v": 1	"t": 2142190	"P": 1783.0	"F": 5604}
{"v": 1	"t": 2142211	"P": 1773.0	"F": 5767}
{"v": 1	"t": 2142231	"P": 1776.25	"F": 5726}
{"v": 1	"t": 2142251	"P": 1778.0	"F": 5713}
{"v": 1	"t": 2142271	"P": 1782.0	"F": 5677}
{"v": 1	"t": 2142292	"P": 1784.25	"F": 5664}
{"v": 1	"t": 2142312	"P": 1785.5	"F": 5466}
{"v": 1	"t": 2142332	"P": 1795.75	"F": 5725}
{"v": 1	"t": 2142353	"P": 1787.0	"F": 5564}
{"v": 1	"t": 2142373	"P": 1802.25	"F": 5843}
{"v": 1	"t": 2142393	"P": 1810.0	"F": 5758}
{"v": 1	"t": 2142413	"P": 1818.0	"F": 5610}
{"v": 1	"t": 2142434	"P": 1830.25	"F": 5470}
{"v": 1	"t": 2142454	"P": 1835.75	"F": 5722}
{"v": 1	"t": 2142474	"P": 1835.75	"F": 5775}
{"v": 1	"t": 2142495	"P": 1854.5	"F": 5604}
{"v": 1	"t": 2142515	"P": 1857.0	"F": 5532}
{"v": 1	"t": 2142535	"P": 1859.0	"F": 5608}
{"v": 1	"t": 2142556	"P": 1864.25	"F": 5524}
{"v": 1	"t": 2142576	"P": 1880.5	"F": 5571}
{"v": 1	"t": 2142596	"P": 1879.0	"F": 5592}
{"v": 1	"t": 2142616	"P": 1883.0	"F": 5784}
{"v": 1	"t": 2142637	"P": 1875.0	"F": 5608}
{"v": 1	"t": 2142657	"P": 1891.25	"F": 5810}
{"v": 1	"t": 2142677	"P": 1899.0	"F": 5642}
{"v": 1	"t": 2142698	"P": 1900.75	"F": 5890}
{"v": 1	"t": 2142718	"P": 1898.0	"F": 5538}
{"v": 1	"t": 2142738	"P": 1906.5	"F": 5603}
{"v": 1	"t": 2142759	"P": 1915.25	"F": 5581}
{"v": 1	"t": 2142779	"P": 1918.0	"F": 5649}
{"v": 1	"t": 2142799	"P": 1923.75	"F": 5564}
{"v": 1	"t": 2142819	"P": 1916.0	"F": 5735}
{"v": 1	"t": 2142840	"P": 1932.25	"F": 5517	"C": 44.455	"D": 3144	"sn": 54091779688249	"file": "/data/device_log/data0000.out"}
{"v": 1	"t": 2142860	"P": 1926.75	"F": 5755}
{"v": 1	"t": 2142880	"P": 1924.25	"F": 5748}
{"v": 1	"t": 2142901	"P": 1929.75	"F": 5253}
{"v": 1	"t": 2142921	"P": 1935.5	"F": 5823}
{"v": 1	"t": 2142941	"P": 1940.25	"F": 5590}
{"v": 1	"t": 2142962	"P": 1936.75	"F": 5674}
{"v": 1	"t": 2142982	"P": 1935.5	"F": 5475}
{"v": 1	"t": 2143002	"P": 1936.0	"F": 5803}
{"v": 1	"t": 2143022	"P": 1943.75	"F": 5617}
{"v": 1	"t": 2143043	"P": 1937.5	"F": 5438}
{"v": 1	"t": 2143063	"P": 1947.75	"F": 5560}
{"v": 1	"t": 2143083	"P": 1940.75	"F": 5628}
{"v": 1	"t": 2143104	"P": 1951.5	"F": 5944}
{"v": 1	"t": 2143124	"P": 1949.25	"F": 5738}
{"v": 1	"t": 2143144	"P": 1940.0	"F": 5556}
{"v": 1	"t": 2143165	"P": 1942.5	"F": 5605}
{"v": 1	"t": 2143185	"P": 1944.0	"F": 5751}
{"v": 1	"t": 2143205	"P": 1946.0	"F": 5667}
{"v": 1	"t": 2143225	"P": 1945.0	"F": 5493}
{"v": 1	"t": 2143246	"P": 1948.5	"F": 5626}
{"v": 1	"t": 2143266	"P": 1946.75	"F": 5593}
{"v": 1	"t": 2143286	"P": 1942.75	"F": 5863}
{"v": 1	"t": 2143307	"P": 1943.75	"F": 5440}
{"v": 1	"t": 2143327	"P": 1949.25	"F": 5453}
{"v": 1	"t": 2143347	"P": 1956.25	"F": 5836}
{"v": 1	"t": 2143368	"P": 1953.25	"F": 5833}
{"v": 1	"t": 2143388	"P": 1942.25	"F": 5642}
{"v": 1	"t": 2143408	"P": 1955.25	"F": 5698}
{"v": 1	"t": 2143429	"P": 1952.75	"F": 5595}
{"v": 1	"t": 2143449	"P": 1958.5	"F": 5440}
{"v": 1	"t": 2143469	"P": 1954.75	"F": 5586}
{"v": 1	"t": 2143489	"P": 1959.0	"F": 5682}
{"v": 1	"t": 2143510	"P": 1953.25	"F": 5620}
{"v": 1	"t": 2143530	"P": 1949.5	"F": 5370}
{"v": 1	"t": 2143550	"P": 1955.75	"F": 5590}
{"v": 1	"t": 2143571	"P": 1953.5	"F": 5834}
{"v": 1	"t": 2143591	"P": 1959.5	"F": 5614}
{"v": 1	"t": 2143611	"P": 1959.75	"F": 5659}
{"v": 1	"t": 2143631	"P": 1950.5	"F": 5795}
{"v": 1	"t": 2143652	"P": 1945.75	"F": 5532}
{"v": 1	"t": 2143672	"P": 1961.75	"F": 5707}
{"v": 1	"t": 2143692	"P": 1955.0	"F": 5506}
{"v": 1	"t": 2143713	"P": 1955.5	"F": 5616}
{"v": 1	"t": 2143733	"P": 1959.5	"F": 5926}
{"v": 1	"t": 2143753	"P": 1955.75	"F": 5596}
{"v": 1	"t": 2143774	"P": 1954.0	"F": 5448}
{"v": 1	"t": 2143794	"P": 1952.75	"F": 5505}
{"v": 1	"t": 2143814	"P": 1949.75	"F": 5602}
{"v": 1	"t": 2143834	"P": 1950.75	"F": 5688}
{"v": 1	"t": 2143855	"P": 1942.5	"F": 5621	"C": 44.425	"D": 3144	"sn": 54091779688249	"file": "/data/device_log/data0000.out"}
{"v": 1	"t": 2143875	"P": 1943.75	"F": 5491}
{"v": 1	"t": 2143895	"P": 1937.25	"F": 5921}
{"v": 1	"t": 2143916	"P": 1931.25	"F": 5753}
{"v": 1	"t": 2143936	"P": 1917.25	"F": 5791}
{"v": 1	"t": 2143956	"P": 1919.75	"F": 5701}
{"v": 1	"t": 2143977	"P": 1905.5	"F": 5926}
{"v": 1	"t": 2143997	"P": 1904.25	"F": 5670}
{"v": 1	"t": 2144017	"P": 1897.25	"F": 5747}
{"v": 1	"t": 2144038	"P": 1887.5	"F": 5680}
{"v": 1	"t": 2144058	"P": 1878.25	"F": 5679}
{"v": 1	"t": 2144078	"P": 1883.5	"F": 5821}
{"v": 1	"t": 2144098	"P": 1872.75	"F": 5639}
{"v": 1	"t": 2144119	"P": 1854.5	"F": 5592}
{"v": 1	"t": 2144139	"P": 1849.75	"F": 5628}
{"v": 1	"t": 2144159	"P": 1842.0	"F": 5556}
{"v": 1	"t": 2144180	"P": 1838.75	"F": 5570}
{"v": 1	"t": 2144200	"P": 1835.0	"F": 5469}
{"v": 1	"t": 2144220	"P": 1827.25	"F": 5305}
{"v": 1	"t": 2144241	"P": 1820.5	"F": 5676}
{"v": 1	"t": 2144261	"P": 1811.25	"F": 5634}
{"v": 1	"t": 2144281	"P": 1819.25	"F": 5599}
{"v": 1	"t": 2144301	"P": 1798.75	"F": 5515}
{"v": 1	"t": 2144322	"P": 1800.5	"F": 5721}
{"v": 1	"t": 2144342	"P": 1805.75	"F": 5755}
{"v": 1	"t": 2144362	"P": 1801.0	"F": 5695}
{"v": 1	"t": 2144383	"P": 1795.25	"F": 5575}
{"v": 1	"t": 2144403	"P": 1789.75	"F": 5727}
{"v": 1	"t": 2144423	"P": 1793.25	"F": 5816}
{"v": 1	"t": 2144444	"P": 1797.75	"F": 5714}
{"v": 1	"t": 2144464	"P": 1788.75	"F": 5476}
{"v": 1	"t": 2144484	"P": 1785.75	"F": 5646}
{"v": 1	"t": 2144504	"P": 1781.25	"F": 5385}
{"v": 1	"t": 2144525	"P": 1788.75	"F": 5512}
{"v": 1	"t": 2144545	"P": 1779.75	"F": 5853}
{"v": 1	"t": 2144565	"P": 1780.75	"F": 5590}
{"v": 1	"t": 2144586	"P": 1777.25	"F": 5853}
{"v": 1	"t": 2144606	"P": 1782.75	"F": 5456}
{"v": 1	"t": 2144626	"P": 1777.0	"F": 5394}
{"v": 1	"t": 2144647	"P": 1773.75	"F": 5887}
{"v": 1	"t": 2144667	"P": 1769.0	"F": 5585}
{"v": 1	"t": 2144687	"P": 1784.75	"F": 5708}
{"v": 1	"t": 2144707	"P": 1779.25	"F": 5426}
{"v": 1	"t": 2144728	"P": 1782.5	"F": 5834}
{"v": 1	"t": 2144748	"P": 1781.0	"F": 5589}
{"v": 1	"t": 2144769	"P": 1788.0	"F": 5779}
{"v": 1	"t": 2144789	"P": 1789.75	"F": 5541}
{"v": 1	"t": 2144810	"P": 1796.5	"F": 5621}
{"v": 1	"t": 2144830	"P": 1796.25	"F": 5520}
{"v": 1	"t": 2144850	"P": 1793.5	"F": 5582}
{"v": 1	"t": 2144871	"P": 1809.75	"F": 5471	"C": 44.455	"D": 3144	"sn": 54091779688249	"file": "/data/device_log/data0000.out"}
{"v": 1	"t": 2144891	"P": 1817.5	"F": 5619}
{"v": 1	"t": 2144911	"P": 1821.25	"F": 5594}
{"v": 1	"t": 2144932	"P": 1814.0	"F": 5147}
{"v": 1	"t": 2144952	"P": 1837.0	"F": 5745}
{"v": 1	"t": 2144972	"P": 1843.0	"F": 5394}
{"v": 1	"t": 2144992	"P": 1845.5	"F": 5601}
{"v": 1	"t": 2145013	"P": 1859.0	"F": 5765}
{"v": 1	"t": 2145033	"P": 1855.5	"F": 5619}
{"v": 1	"t": 2145053	"P": 1873.25	"F": 5729}
{"v": 1	"t": 2145074	"P": 1874.5	"F": 5423}
{"v": 1	"t": 2145094	"P": 1881.5	"F": 5745}
{"v": 1	"t": 2145114	"P": 1891.25	"F": 5389}
{"v": 1	"t": 2145134	"P": 1893.75	"F": 5398}
{"v": 1	"t": 2145155	"P": 1891.25	"F": 5670}
{"v": 1	"t": 2145175	"P": 1908.5	"F": 5460}
{"v": 1	"t": 2145195	"P": 1903.5	"F": 5679}
{"v": 1	"t": 2145216	"P": 1916.5	"F": 5612}
{"v": 1	"t": 2145236	"P": 1914.0	"F": 5682}
{"v": 1	"t": 2145256	"P": 1925.25	"F": 5744}
{"v": 1	"t": 2145277	"P": 1918.75	"F": 5724}
{"v": 1	"t": 2145297	"P": 1920.75	"F": 5862}
{"v": 1	"t": 2145317	"P": 1932.5	"F": 5501}
{"v": 1	"t": 2145337	"P": 1931.5	"F": 5470}
{"v": 1	"t": 2145358	"P": 1922.5	"F": 5469}
{"v": 1	"t": 2145378	"P": 1926.0	"F": 5571}
{"v": 1	"t": 2145398	"P": 1929.25	"F": 5583}
{"v": 1	"t": 2145419	"P": 1945.75	"F": 5520}
{"v": 1	"t": 2145439	"P": 1933.25	"F": 5480}
{"v": 1	"t": 2145459	"P": 1929.0	"F": 5826}
{"v": 1	"t": 2145480	"P": 1934.75	"F": 5332}
{"v": 1	"t": 2145500	"P": 1945.0	"F": 5640}
{"v": 1	"t": 2145520	"P": 1933.5	"F": 5722}
{"v": 1	"t": 2145541	"P": 1939.75	"F": 5729}
{"v": 1	"t": 2145561	"P": 1929.25	"F": 5821}
{"v": 1	"t": 2145581	"P": 1945.25	"F": 5839}
{"v": 1	"t": 2145601	"P": 1933.25	"F": 5727}
{"v": 1	"t": 2145622	"P": 1937.75	"F": 5600}
{"v": 1	"t": 2145642	"P": 1944.5	"F": 5559}
{"v": 1	"t": 2145662	"P": 1942.5	"F": 5254}
{"v": 1	"t": 2145683	"P": 1936.25	"F": 5383}
{"v": 1	"t": 2145703	"P": 1938.0	"F": 5588}
{"v": 1	"t": 2145723	"P": 1936.25	"F": 5638}
{"v": 1	"t": 2145743	"P": 1943.5	"F": 5486}
{"v": 1	"t": 2145764	"P": 1947.0	"F": 5364}
{"v": 1	"t": 2145784	"P": 1946.5	"F": 5497}
{"v": 1	"t": 2145804	"P": 1938.75	"F": 5555}
{"v": 1	"t": 2145825	"P": 1954.25	"F": 5576}
{"v": 1	"t": 2145845	"P": 1941.75	"F": 5421}
{"v": 1	"t": 2145865	"P": 1953.5	"F": 5646}
{"v": 1	"t": 2145886	"P": 1930.25	"F": 5569	"C": 44.45	"D": 3144	"sn": 54091779688249	"file": "/data/device_log/data0000.out"}
{"v": 1	"t": 2145906	"P": 1946.5	"F": 5847}
{"v": 1	"t": 2145926	"P": 1938.75	"F": 5565}
{"v": 1	"t": 2145946	"P": 1947.75	"F": 5541}
{"v": 1	"t": 2145967	"P": 1938.25	"F": 5645}
{"v": 1	"t": 2145987	"P": 1947.25	"F": 5457}
{"v": 1	"t": 2146007	"P": 1944.0	"F": 5849}
{"v": 1	"t": 2146028	"P": 1949.5	"F": 5547}
{"v": 1	"t": 2146048	"P": 1940.0	"F": 5526}
{"v": 1	"t": 2146068	"P": 1949.25	"F": 5483}
{"v": 1	"t": 2146089	"P": 1951.75	"F": 5543}
{"v": 1	"t": 2146109	"P": 1945.0	"F": 5488}
{"v": 1	"t": 2146129	"P": 1944.0	"F": 5542}
{"v": 1	"t": 2146150	"P": 1943.75	"F": 5633}
{"v": 1	"t": 2146170	"P": 1952.25	"F": 5479}
{"v": 1	"t": 2146190	"P": 1948.5	"F": 5598}
{"v": 1	"t": 2146210	"P": 1951.5	"F": 5572}
{"v": 1	"t": 2146231	"P": 1947.0	"F": 5550}
{"v": 1	"t": 2146251	"P": 1959.75	"F": 5549}
{"v": 1	"t": 2146271	"P": 1947.5	"F": 5655}
{"v": 1	"t": 2146292	"P": 1944.75	"F": 5622}
{"v": 1	"t": 2146312	"P": 1947.25	"F": 5343}
{"v": 1	"t": 2146332	"P": 1960.0	"F": 5263}
{"v": 1	"t": 2146352	"P": 1946.0	"F": 5544}
{"v": 1	"t": 2146373	"P": 1954.5	"F": 5493}
{"v": 1	"t": 2146393	"P": 1945.5	"F": 5582}
{"v": 1	"t": 2146413	"P": 1948.25	"F": 5734}
{"v": 1	"t": 2146434	"P": 1944.25	"F": 5832}
{"v": 1	"t": 2146454	"P": 1943.75	"F": 5675}
{"v": 1	"t": 2146474	"P": 1928.75	"F": 5633}
{"v": 1	"t": 2146495	"P": 1924.5	"F": 5862}
{"v": 1	"t": 2146515	"P": 1921.25	"F": 5418}
{"v": 1	"t": 2146535	"P": 1908.25	"F": 5685}
{"v": 1	"t": 2146555	"P": 1899.75	"F": 5519}
{"v": 1	"t": 2146576	"P": 1900.0	"F": 5577}
{"v": 1	"t": 2146596	"P": 1893.75	"F": 5820}
{"v": 1	"t": 2146616	"P": 1878.75	"F": 5784}
{"v": 1	"t": 2146637	"P": 1872.25	"F": 5619}
{"v": 1	"t": 2146657	"P": 1862.5	"F": 5704}
{"v": 1	"t": 2146677	"P": 1855.0	"F": 5938}
{"v": 1	"t": 2146697	"P": 1848.75	"F": 5781}
{"v": 1	"t": 2146718	"P": 1844.25	"F": 5952}
{"v": 1	"t": 2146738	"P": 1831.5	"F": 5509}
{"v": 1	"t": 2146758	"P": 1830.0	"F": 5606}
{"v": 1	"t": 2146779	"P": 1822.0	"F": 5769}
{"v": 1	"t": 2146799	"P": 1815.5	"F": 5697}
{"v": 1	"t": 2146819	"P": 1810.5	"F": 5896}
{"v": 1	"t": 2146840	"P": 1811.5	"F": 5807}
{"v": 1	"t": 2146860	"P": 1805.25	"F": 5729}
{"v": 1	"t": 2146880	"P": 1802.25	"F": 5871}
{"v": 1	"t": 2146901	"P": 1794.75	"F": 5743	"C": 44.445	"D": 3144	"sn": 54091779688249	"file": "/data/device_log/data0000.out"}
{"v": 1	"t": 2146921	"P": 1797.0	"F": 6044}
{"v": 1	"t": 2146941	"P": 1789.0	"F": 5976}
{"v": 1	"t": 2146961	"P": 1783.0	"F": 5885}
{"v": 1	"t": 2146982	"P": 1777.5	"F": 5656}
{"v": 1	"t": 2147002	"P": 1787.25	"F": 5466}
{"v": 1	"t": 2147022	"P": 1785.25	"F": 5724}
{"v": 1	"t": 2147043	"P": 1775.0	"F": 5755}
{"v": 1	"t": 2147063	"P": 1779.0	"F": 5757}
{"v": 1	"t": 2147083	"P": 1771.75	"F": 5770}
{"v": 1	"t": 2147104	"P": 1778.25	"F": 5891}
{"v": 1	"t": 2147124	"P": 1764.75	"F": 6001}
{"v": 1	"t": 2147144	"P": 1767.75	"F": 6177}
{"v": 1	"t": 2147164	"P": 1763.0	"F": 5560}
{"v": 1	"t": 2147185	"P": 1775.25	"F": 6037}
{"v": 1	"t": 2147205	"P": 1771.75	"F": 5849}
{"v": 1	"t": 2147225	"P": 1762.75	"F": 5903}
{"v": 1	"t": 2147246	"P": 1777.75	"F": 5678}
{"v": 1	"t": 2147266	"P": 1774.75	"F": 5845}
{"v": 1	"t": 2147286	"P": 1784.75	"F": 5788}
{"v": 1	"t": 2147307	"P": 1773.25	"F": 5502}
{"v": 1	"t": 2147327	"P": 1780.25	"F": 5535}
{"v": 1	"t": 2147347	"P": 1793.75	"F": 5507}
{"v": 1	"t": 2147367	"P": 1800.75	"F": 5767}
{"v": 1	"t": 2147388	"P": 1796.5	"F": 5759}
{"v": 1	"t": 2147408	"P": 1804.25	"F": 5707}
{"v": 1	"t": 2147428	"P": 1818.25	"F": 5566}
{"v": 1	"t": 2147449	"P": 1834.25	"F": 5712}
{"v": 1	"t": 2147469	"P": 1839.5	"F": 5635}
{"v": 1	"t": 2147489	"P": 1857.0	"F": 5707}
{"v": 1	"t": 2147509	"P": 1855.75	"F": 5627}
{"v": 1	"t": 2147530	"P": 1870.75	"F": 5655}
{"v": 1	"t": 2147550	"P": 1869.75	"F": 5700}
{"v": 1	"t": 2147570	"P": 1880.25	"F": 5927}
{"v": 1	"t": 2147591	"P": 1882.25	"F": 5280}
{"v": 1	"t": 2147611	"P": 1892.0	"F": 5732}
{"v": 1	"t": 2147631	"P": 1893.25	"F": 5584}
{"v": 1	"t": 2147652	"P": 1903.0	"F": 5869}
{"v": 1	"t": 2147672	"P": 1889.75	"F": 5373}
{"v": 1	"t": 2147692	"P": 1903.75	"F": 5687}
{"v": 1	"t": 2147712	"P": 1909.75	"F": 5609}
{"v": 1	"t": 2147733	"P": 1906.5	"F": 5703}
{"v": 1	"t": 2147753	"P": 1904.25	"F": 5744}
{"v": 1	"t": 2147773	"P": 1901.75	"F": 5619}
{"v": 1	"t": 2147794	"P": 1917.75	"F": 5776}
{"v": 1	"t": 2147814	"P": 1911.25	"F": 5942}
{"v": 1	"t": 2147834	"P": 1916.5	"F": 5753}
{"v": 1	"t": 2147855	"P": 1900.0	"F": 5718}
{"v": 1	"t": 2147875	"P": 1926.5	"F": 5453}
{"v": 1	"t": 2147895	"P": 1920.25	"F": 5640}
{"v": 1	"t": 2147915	"P": 1924.0	"F": 5817	"C": 44.47	"D": 3144	"sn": 54091779688249	"file": "/data/device_log/data0000.out"}
{"v": 1	"t": 2147936	"P": 1924.5	"F": 5699}
{"v": 1	"t": 2147956	"P": 1926.0	"F": 5769}
{"v": 1	"t": 2147976	"P": 1927.5	"F": 5668}
{"v": 1	"t": 2147997	"P": 1924.0	"F": 5797}
{"v": 1	"t": 2148017	"P": 1931.75	"F": 5538}
{"v": 1	"t": 2148037	"P": 1924.5	"F": 5629}
{"v": 1	"t": 2148058	"P": 1935.5	"F": 5511}
{"v": 1	"t": 2148078	"P": 1923.0	"F": 5701}
{"v": 1	"t": 2148098	"P": 1934.25	"F": 5528}
{"v": 1	"t": 2148118	"P": 1938.5	"F": 5650}
{"v": 1	"t": 2148139	"P": 1944.5	"F": 5579}
{"v": 1	"t": 2148159	"P": 1939.0	"F": 5758}
{"v": 1	"t": 2148179	"P": 1941.5	"F": 5471}
{"v": 1	"t": 2148200	"P": 1945.5	"F": 5691}
{"v": 1	"t": 2148220	"P": 1951.75	"F": 5775}
{"v": 1	"t": 2148242	"P": 1953.25	"F": 5507}
{"v": 1	"t": 2148262	"P": 1949.0	"F": 5579}
{"v": 1	"t": 2148283	"P": 1950.75	"F": 5606}
{"v": 1	"t": 2148303	"P": 1945.0	"F": 5617}
{"v": 1	"t": 2148323	"P": 1959.5	"F": 5834}
{"v": 1	"t": 2148344	"P": 1947.25	"F": 5736}
{"v": 1	"t": 2148364	"P": 1955.5	"F": 5691}
{"v": 1	"t": 2148385	"P": 1961.0	"F": 5736}
{"v": 1	"t": 2148405	"P": 1962.75	"F": 5749}
{"v": 1	"t": 2148425	"P": 1957.5	"F": 5882}
{"v": 1	"t": 2148445	"P": 1959.25	"F": 5571}
{"v": 1	"t": 2148466	"P": 1960.25	"F": 5469}
{"v": 1	"t": 2148486	"P": 1963.75	"F": 5563}
{"v": 1	"t": 2148506	"P": 1968.25	"F": 5781}
{"v": 1	"t": 2148527	"P": 1953.25	"F": 5450}
{"v": 1	"t": 2148547	"P": 1960.5	"F": 5751}
{"v": 1	"t": 2148567	"P": 1974.5	"F": 5363}
{"v": 1	"t": 2148588	"P": 1969.25	"F": 5823}
{"v": 1	"t": 2148608	"P": 1964.25	"F": 5583}
{"v": 1	"t": 2148628	"P": 1961.0	"F": 5810}
{"v": 1	"t": 2148649	"P": 1963.5	"F": 5571}
{"v": 1	"t": 2148669	"P": 1971.0	"F": 5700}
{"v": 1	"t": 2148689	"P": 1969.25	"F": 5781}
{"v": 1	"t": 2148709	"P": 1969.25	"F": 5831}
{"v": 1	"t": 2148730	"P": 1973.25	"F": 5582}
{"v": 1	"t": 2148750	"P": 1963.25	"F": 5611}
{"v": 1	"t": 2148770	"P": 1958.0	"F": 5810}
{"v": 1	"t": 2148791	"P": 1959.5	"F": 5613}
{"v": 1	"t": 2148811	"P": 1955.75	"F": 5948}
{"v": 1	"t": 2148831	"P": 1962.0	"F": 5644}
{"v": 1	"t": 2148852	"P": 1947.0	"F": 5602}
{"v": 1	"t": 2148872	"P": 1938.25	"F": 5749}
{"v": 1	"t": 2148892	"P": 1931.5	"F": 5697}
{"v": 1	"t": 2148912	"P": 1924.5	"F": 6059}
{"v": 1	"t": 2148933	"P": 1912.0	"F": 5797	"C": 44.45	"D": 3144	"sn": 54091779688249	"file": "/data/device_log/data0000.out"}
{"v": 1	"t": 2148953	"P": 1896.0	"F": 5645}
{"v": 1	"t": 2148973	"P": 1892.5	"F": 5889}
{"v": 1	"t": 2148994	"P": 1884.25	"F": 5885}
{"v": 1	"t": 2149014	"P": 1867.75	"F": 5682}
{"v": 1	"t": 2149034	"P": 1862.25	"F": 5518}
{"v": 1	"t": 2149055	"P": 1843.0	"F": 5644}
{"v": 1	"t": 2149075	"P": 1832.25	"F": 5673}
{"v": 1	"t": 2149095	"P": 1830.5	"F": 5550}
{"v": 1	"t": 2149115	"P": 1815.75	"F": 5529}
{"v": 1	"t": 2149136	"P": 1807.25	"F": 5771}
{"v": 1	"t": 2149156	"P": 1812.0	"F": 5829}
{"v": 1	"t": 2149176	"P": 1804.5	"F": 5580}
{"v": 1	"t": 2149197	"P": 1786.5	"F": 5390}
{"v": 1	"t": 2149217	"P": 1793.25	"F": 5145}
{"v": 1	"t": 2149237	"P": 1794.75	"F": 5556}
{"v": 1	"t": 2149258	"P": 1784.0	"F": 5556}
{"v": 1	"t": 2149278	"P": 1779.75	"F": 5717}
{"v": 1	"t": 2149298	"P": 1782.75	"F": 5638}
{"v": 1	"t": 2149318	"P": 1781.0	"F": 5811}
{"v": 1	"t": 2149339	"P": 1781.75	"F": 5878}
{"v": 1	"t": 2149359	"P": 1765.75	"F": 5546}
{"v": 1	"t": 2149379	"P": 1768.25	"F": 5507}
{"v": 1	"t": 2149400	"P": 1772.75	"F": 5304}
{"v": 1	"t": 2149420	"P": 1776.0	"F": 5625}
{"v": 1	"t": 2149440	"P": 1766.0	"F": 5180}
{"v": 1	"t": 2149461	"P": 1768.5	"F": 5304}
{"v": 1	"t": 2149481	"P": 1769.25	"F": 5556}
{"v": 1	"t": 2149501	"P": 1773.0	"F": 5524}
{"v": 1	"t": 2149521	"P": 1771.25	"F": 5621}
{"v": 1	"t": 2149542	"P": 1767.25	"F": 5576}
{"v": 1	"t": 2149562	"P": 1774.0	"F": 5611}
{"v": 1	"t": 2149582	"P": 1768.5	"F": 5422}
{"v": 1	"t": 2149603	"P": 1780.25	"F": 5554}
{"v": 1	"t": 2149623	"P": 1769.5	"F": 5618}
{"v": 1	"t": 2149643	"P": 1791.75	"F": 5812}
{"v": 1	"t": 2149664	"P": 1779.75	"F": 5754}
{"v": 1	"t": 2149684	"P": 1780.0	"F": 5662}
{"v": 1	"t": 2149704	"P": 1783.25	"F": 5450}
{"v": 1	"t": 2149724	"P": 1797.5	"F": 5773}
{"v": 1	"t": 2149745	"P": 1797.25	"F": 5354}
{"v": 1	"t": 2149765	"P": 1802.25	"F": 5654}
{"v": 1	"t": 2149785	"P": 1812.75	"F": 5346}
{"v": 1	"t": 2149806	"P": 1817.0	"F": 5511}
{"v": 1	"t": 2149826	"P": 1841.75	"F": 5516}
{"v": 1	"t": 2149846	"P": 1840.25	"F": 5419}
{"v": 1	"t": 2149867	"P": 1851.5	"F": 5715}
{"v": 1	"t": 2149887	"P": 1854.0	"F": 5591}
{"v": 1	"t": 2149907	"P": 1874.25	"F": 5577}
{"v": 1	"t": 2149927	"P": 1878.75	"F": 5579}
{"v": 1	"t": 2149948	"P": 1886.25	"F": 5626	"C": 44.47	"D": 3144	"sn": 54091779688249	"file": "/data/device_log/data0000.out"}
{"v": 1	"t": 2149968	"P": 1894.0	"F": 5449}
{"v": 1	"t": 2149988	"P": 1895.5	"F": 5562}
{"v": 1	"t": 2150009	"P": 1905.25	"F": 5327}
{"v": 1	"t": 2150029	"P": 1904.75	"F": 5589}
{"v": 1	"t": 2150049	"P": 1908.75	"F": 5420}
{"v": 1	"t": 2150070	"P": 1914.75	"F": 5708}
{"v": 1	"t": 2150090	"P": 1922.75	"F": 5385}
{"v": 1	"t": 2150110	"P": 1921.75	"F": 5713}
{"v": 1	"t": 2150130	"P": 1918.75	"F": 5502}
{"v": 1	"t": 2150151	"P": 1926.75	"F": 5109}
{"v": 1	"t": 2150171	"P": 1941.25	"F": 5659}
{"v": 1	"t": 2150191	"P": 1933.25	"F": 5543}
{"v": 1	"t": 2150212	"P": 1936.75	"F": 5387}
{"v": 1	"t": 2150232	"P": 1947.0	"F": 5483}
{"v": 1	"t": 2150252	"P": 1939.25	"F": 5546}
{"v": 1	"t": 2150273	"P": 1944.25	"F": 5432}
{"v": 1	"t": 2150293	"P": 1939.5	"F": 5659}
{"v": 1	"t": 2150313	"P": 1943.75	"F": 5675}
{"v": 1	"t": 2150333	"P": 1946.25	"F": 5437}
{"v": 1	"t": 2150354	"P": 1941.0	"F": 5311}
{"v": 1	"t": 2150374	"P": 1947.25	"F": 5612}
{"v": 1	"t": 2150394	"P": 1954.75	"F": 5479}
{"v": 1	"t": 2150415	"P": 1951.5	"F": 5408}
{"v": 1	"t": 2150435	"P": 1951.25	"F": 5688}
{"v": 1	"t": 2150455	"P": 1951.75	"F": 5516}
{"v": 1	"t": 2150476	"P": 1946.75	"F": 5532}
{"v": 1	"t": 2150496	"P": 1961.25	"F": 5640}
{"v": 1	"t": 2150516	"P": 1951.0	"F": 5615}
{"v": 1	"t": 2150536	"P": 1947.75	"F": 5668}
{"v": 1	"t": 2150557	"P": 1960.75	"F": 5660}
{"v": 1	"t": 2150577	"P": 1963.25	"F": 5300}
{"v": 1	"t": 2150597	"P": 1961.0	"F": 5663}
{"v": 1	"t": 2150618	"P": 1956.25	"F": 5634}
{"v": 1	"t": 2150638	"P": 1960.75	"F": 5854}
{"v": 1	"t": 2150658	"P": 1955.75	"F": 5613}
{"v": 1	"t": 2150679	"P": 1957.75	"F": 5247}
{"v": 1	"t": 2150699	"P": 1961.0	"F": 5745}
{"v": 1	"t": 2150719	"P": 1963.0	"F": 5624}
{"v": 1	"t": 2150739	"P": 1960.5	"F": 5743}
{"v": 1	"t": 2150760	"P": 1967.0	"F": 5634}
{"v": 1	"t": 2150780	"P": 1962.0	"F": 5738}
{"v": 1	"t": 2150800	"P": 1967.0	"F": 5595}
{"v": 1	"t": 2150821	"P": 1961.25	"F": 5534}
{"v": 1	"t": 2150841	"P": 1965.75	"F": 5543}
{"v": 1	"t": 2150861	"P": 1956.25	"F": 5772}
{"v": 1	"t": 2150882	"P": 1964.5	"F": 5459}
{"v": 1	"t": 2150902	"P": 1966.0	"F": 5562}
{"v": 1	"t": 2150922	"P": 1968.0	"F": 5703}
{"v": 1	"t": 2150942	"P": 1974.75	"F": 5532}
{"v": 1	"t": 2150963	"P": 1962.25	"F": 5711	"C": 44.445	"D": 3144	"sn": 54091779688249	"file": "/data/device_log/data0000.out"}
{"v": 1	"t": 2150983	"P": 1963.75	"F": 5687}
{"v": 1	"t": 2151003	"P": 1966.5	"F": 5769}
{"v": 1	"t": 2151024	"P": 1963.0	"F": 5497}
{"v": 1	"t": 2151044	"P": 1960.75	"F": 5243}
{"v": 1	"t": 2151064	"P": 1960.75	"F": 5794}
{"v": 1	"t": 2151085	"P": 1955.25	"F": 5682}
{"v": 1	"t": 2151105	"P": 1960.5	"F": 5834}
{"v": 1	"t": 2151125	"P": 1953.0	"F": 5400}
{"v": 1	"t": 2151146	"P": 1955.0	"F": 5698}
{"v": 1	"t": 2151166	"P": 1947.25	"F": 5844}
{"v": 1	"t": 2151186	"P": 1948.25	"F": 5866}
{"v": 1	"t": 2151206	"P": 1921.5	"F": 5492}
{"v": 1	"t": 2151227	"P": 1917.5	"F": 5355}
{"v": 1	"t": 2151247	"P": 1920.0	"F": 5264}
{"v": 1	"t": 2151267	"P": 1904.0	"F": 5633}
{"v": 1	"t": 2151288	"P": 1887.75	"F": 5855}
{"v": 1	"t": 2151308	"P": 1876.0	"F": 5641}
{"v": 1	"t": 2151328	"P": 1876.5	"F": 5785}
{"v": 1	"t": 2151348	"P": 1861.0	"F": 5505}
{"v": 1	"t": 2151369	"P": 1864.5	"F": 5850}
{"v": 1	"t": 2151389	"P": 1841.0	"F": 5415}
{"v": 1	"t": 2151409	"P": 1836.75	"F": 5350}
{"v": 1	"t": 2151430	"P": 1828.75	"F": 5396}
{"v": 1	"t": 2151450	"P": 1829.0	"F": 5435}
{"v": 1	"t": 2151470	"P": 1819.25	"F": 5504}
{"v": 1	"t": 2151491	"P": 1810.25	"F": 5753}
{"v": 1	"t": 2151511	"P": 1813.0	"F": 5580}
{"v": 1	"t": 2151531	"P": 1801.25	"F": 5587}
{"v": 1	"t": 2151551	"P": 1801.0	"F": 5542}
{"v": 1	"t": 2151572	"P": 1798.25	"F": 5570}
{"v": 1	"t": 2151592	"P": 1783.75	"F": 5671}
{"v": 1	"t": 2151612	"P": 1788.25	"F": 5704}
{"v": 1	"t": 2151633	"P": 1786.75	"F": 5588}
{"v": 1	"t": 2151653	"P": 1784.75	"F": 5434}
{"v": 1	"t": 2151673	"P": 1788.75	"F": 5666}
{"v": 1	"t": 2151694	"P": 1784.25	"F": 5648}
{"v": 1	"t": 2151714	"P": 1782.75	"F": 5520}
{"v": 1	"t": 2151734	"P": 1780.0	"F": 5372}
{"v": 1	"t": 2151754	"P": 1782.75	"F": 5346}
{"v": 1	"t": 2151775	"P": 1778.5	"F": 5772}
{"v": 1	"t": 2151795	"P": 1787.0	"F": 5579}
{"v": 1	"t": 2151816	"P": 1779.25	"F": 5436}
{"v": 1	"t": 2151836	"P": 1789.25	"F": 5705}
{"v": 1	"t": 2151856	"P": 1782.0	"F": 5522}
{"v": 1	"t": 2151877	"P": 1786.5	"F": 5630}
{"v": 1	"t": 2151897	"P": 1788.0	"F": 5452}
{"v": 1	"t": 2151917	"P": 1793.0	"F": 5512}
{"v": 1	"t": 2151938	"P": 1785.25	"F": 5586}
{"v": 1	"t": 2151958	"P": 1795.75	"F": 5385}
{"v": 1	"t": 2151978	"P": 1796.25	"F": 5496	"C": 44.465	"D": 3144	"sn": 54091779688249	"file": "/data/device_log/data0000.out"}
{"v": 1	"t": 2151999	"P": 1805.5	"F": 5514}
{"v": 1	"t": 2152019	"P": 1807.75	"F": 5575}
{"v": 1	"t": 2152039	"P": 1816.75	"F": 5295}
{"v": 1	"t": 2152059	"P": 1820.75	"F": 5278}
{"v": 1	"t": 2152080	"P": 1836.0	"F": 5469}
{"v": 1	"t": 2152100	"P": 1846.75	"F": 5337}
{"v": 1	"t": 2152120	"P": 1841.5	"F": 5579}
{"v": 1	"t": 2152141	"P": 1852.25	"F": 5414}
{"v": 1	"t": 2152161	"P": 1862.0	"F": 5560}
{"v": 1	"t": 2152181	"P": 1876.5	"F": 5616}
{"v": 1	"t": 2152201	"P": 1868.5	"F": 5282}
{"v": 1	"t": 2152222	"P": 1886.25	"F": 5465}
{"v": 1	"t": 2152242	"P": 1896.0	"F": 5555}
{"v": 1	"t": 2152262	"P": 1900.75	"F": 5564}
{"v": 1	"t": 2152283	"P": 1909.0	"F": 5544}
{"v": 1	"t": 2152303	"P": 1909.5	"F": 5610}
{"v": 1	"t": 2152323	"P": 1913.0	"F": 5564}
{"v": 1	"t": 2152344	"P": 1916.75	"F": 5544}
{"v": 1	"t": 2152364	"P": 1913.0	"F": 5878}
{"v": 1	"t": 2152384	"P": 1925.25	"F": 5580}
{"v": 1	"t": 2152404	"P": 1921.0	"F": 5437}
{"v": 1	"t": 2152425	"P": 1929.5	"F": 5502}
{"v": 1	"t": 2152445	"P": 1934.75	"F": 5375}
{"v": 1	"t": 2152465	"P": 1943.25	"F": 5681}
{"v": 1	"t": 2152486	"P": 1934.5	"F": 5707}
{"v": 1	"t": 2152506	"P": 1945.75	"F": 5627}
{"v": 1	"t": 2152526	"P": 1955.25	"F": 5475}
{"v": 1	"t": 2152547	"P": 1943.75	"F": 5419}
{"v": 1	"t": 2152567	"P": 1943.0	"F": 5573}
{"v": 1	"t": 2152587	"P": 1948.0	"F": 5626}
{"v": 1	"t": 2152607	"P": 1960.5	"F": 5536}
{"v": 1	"t": 2152628	"P": 1956.75	"F": 5793}
{"v": 1	"t": 2152648	"P": 1960.75	"F": 5509}
{"v": 1	"t": 2152668	"P": 1961.5	"F": 5547}
{"v": 1	"t": 2152689	"P": 1974.25	"F": 5673}
{"v": 1	"t": 2152709	"P": 1964.75	"F": 5590}
{"v": 1	"t": 2152729	"P": 1973.5	"F": 5633}
{"v": 1	"t": 2152749	"P": 1981.75	"F": 5684}
{"v": 1	"t": 2152770	"P": 1982.5	"F": 5860}
{"v": 1	"t": 2152790	"P": 1982.0	"F": 5520}
{"v": 1	"t": 2152810	"P": 1984.25	"F": 5655}
{"v": 1	"t": 2152831	"P": 1982.0	"F": 5397}
{"v": 1	"t": 2152851	"P": 1988.0	"F": 5400}
{"v": 1	"t": 2152871	"P": 1990.75	"F": 5636}
{"v": 1	"t": 2152892	"P": 1979.75	"F": 5491}
{"v": 1	"t": 2152912	"P": 1988.25	"F": 5690}
{"v": 1	"t": 2152932	"P": 1997.75	"F": 5628}
{"v": 1	"t": 2152952	"P": 1997.5	"F": 5686}
{"v": 1	"t": 2152973	"P": 1995.5	"F": 5794}
{"v": 1	"t": 2152993	"P": 1996.25	"F": 5629	"C": 44.425	"D": 3144	"sn": 54091779688249	"file": "/data/device_log/data0000.out"}
{"v": 1	"t": 2153013	"P": 1997.5	"F": 5487}
{"v": 1	"t": 2153034	"P": 1992.25	"F": 5594}
{"v": 1	"t": 2153054	"P": 1995.5	"F": 5885}
{"v": 1	"t": 2153074	"P": 1987.25	"F": 5489}
{"v": 1	"t": 2153095	"P": 1991.75	"F": 5596}
{"v": 1	"t": 2153115	"P": 1999.25	"F": 5610}
{"v": 1	"t": 2153135	"P": 1985.0	"F": 5912}
{"v": 1	"t": 2153156	"P": 1987.25	"F": 5566}
{"v": 1	"t": 2153176	"P": 1985.0	"F": 5567}
{"v": 1	"t": 2153196	"P": 1978.25	"F": 5698}
{"v": 1	"t": 2153216	"P": 1960.75	"F": 5811}
{"v": 1	"t": 2153237	"P": 1951.0	"F": 5664}
{"v": 1	"t": 2153257	"P": 1948.25	"F": 5506}
{"v": 1	"t": 2153277	"P": 1949.0	"F": 5806}
{"v": 1	"t": 2153298	"P": 1933.25	"F": 5731}
{"v": 1	"t": 2153318	"P": 1913.0	"F": 5689}
{"v": 1	"t": 2153338	"P": 1914.25	"F": 5718}
{"v": 1	"t": 2153359	"P": 1903.75	"F": 5566}
{"v": 1	"t": 2153379	"P": 1886.5	"F": 5701}
{"v": 1	"t": 2153399	"P": 1884.25	"F": 5802}
{"v": 1	"t": 2153419	"P": 1848.75	"F": 5627}
{"v": 1	"t": 2153440	"P": 1856.25	"F": 5720}
{"v": 1	"t": 2153460	"P": 1841.5	"F": 5626}
{"v": 1	"t": 2153480	"P": 1842.75	"F": 5748}
{"v": 1	"t": 2153501	"P": 1840.75	"F": 5411}
{"v": 1	"t": 2153521	"P": 1833.25	"F": 5694}
{"v": 1	"t": 2153541	"P": 1811.0	"F": 5499}
{"v": 1	"t": 2153561	"P": 1819.0	"F": 5602}
{"v": 1	"t": 2153582	"P": 1800.25	"F": 5573}
{"v": 1	"t": 2153602	"P": 1805.25	"F": 5593}
{"v": 1	"t": 2153622	"P": 1797.0	"F": 5631}
{"v": 1	"t": 2153643	"P": 1792.25	"F": 5721}
{"v": 1	"t": 2153663	"P": 1791.5	"F": 5607}
{"v": 1	"t": 2153683	"P": 1778.75	"F": 5606}
{"v": 1	"t": 2153704	"P": 1783.0	"F": 5789}
{"v": 1	"t": 2153724	"P": 1766.5	"F": 5251}
{"v": 1	"t": 2153744	"P": 1767.75	"F": 5315}
{"v": 1	"t": 2153765	"P": 1775.75	"F": 5614}
{"v": 1	"t": 2153785	"P": 1776.5	"F": 5435}
{"v": 1	"t": 2153805	"P": 1771.75	"F": 5520}
{"v": 1	"t": 2153826	"P": 1772.5	"F": 5712}
{"v": 1	"t": 2153846	"P": 1774.75	"F": 5408}
{"v": 1	"t": 2153866	"P": 1774.25	"F": 5352}
{"v": 1	"t": 2153886	"P": 1775.75	"F": 5466}
{"v": 1	"t": 2153907	"P": 1763.5	"F": 5576}
{"v": 1	"t": 2153927	"P": 1773.75	"F": 5624}
{"v": 1	"t": 2153947	"P": 1779.5	"F": 5569}
{"v": 1	"t": 2153968	"P": 1775.0	"F": 5254}
{"v": 1	"t": 2153988	"P": 1788.5	"F": 5558}
{"v": 1	"t": 2154008	"P": 1789.25	"F": 5615	"C": 44.425	"D": 3144	"sn": 54091779688249	"file": "/data/device_log/data0000.out"}
{"v": 1	"t": 2154028	"P": 1780.0	"F": 5399}
{"v": 1	"t": 2154049	"P": 1799.0	"F": 5553}
{"v": 1	"t": 2154069	"P": 1805.0	"F": 5613}
{"v": 1	"t": 2154089	"P": 1807.25	"F": 5301}
{"v": 1	"t": 2154110	"P": 1826.75	"F": 5634}
{"v": 1	"t": 2154130	"P": 1831.75	"F": 5494}
{"v": 1	"t": 2154150	"P": 1837.25	"F": 5421}
{"v": 1	"t": 2154171	"P": 1845.5	"F": 5513}
{"v": 1	"t": 2154191	"P": 1861.75	"F": 5632}
{"v": 1	"t": 2154211	"P": 1860.75	"F": 5535}
{"v": 1	"t": 2154231	"P": 1869.5	"F": 5789}
{"v": 1	"t": 2154252	"P": 1870.0	"F": 5640}
{"v": 1	"t": 2154272	"P": 1889.25	"F": 5870}
{"v": 1	"t": 2154292	"P": 1883.0	"F": 5565}
{"v": 1	"t": 2154313	"P": 1887.5	"F": 5649}
{"v": 1	"t": 2154333	"P": 1889.75	"F": 5192}
{"v": 1	"t": 2154353	"P": 1896.75	"F": 5271}
{"v": 1	"t": 2154374	"P": 1902.0	"F": 5480}
{"v": 1	"t": 2154394	"P": 1909.25	"F": 5567}
{"v": 1	"t": 2154414	"P": 1908.5	"F": 5474}
{"v": 1	"t": 2154435	"P": 1911.0	"F": 5435}
{"v": 1	"t": 2154455	"P": 1926.5	"F": 5653}
{"v": 1	"t": 2154475	"P": 1919.25	"F": 5550}
{"v": 1	"t": 2154495	"P": 1921.25	"F": 5737}
{"v": 1	"t": 2154516	"P": 1925.5	"F": 5744}
{"v": 1	"t": 2154536	"P": 1927.25	"F": 5673}
{"v": 1	"t": 2154556	"P": 1930.5	"F": 5666}
{"v": 1	"t": 2154577	"P": 1935.25	"F": 5753}
{"v": 1	"t": 2154597	"P": 1917.5	"F": 5527}
{"v": 1	"t": 2154617	"P": 1934.25	"F": 5587}
{"v": 1	"t": 2154637	"P": 1935.0	"F": 5813}
{"v": 1	"t": 2154658	"P": 1923.25	"F": 5342}
{"v": 1	"t": 2154678	"P": 1933.5	"F": 5442}
{"v": 1	"t": 2154698	"P": 1947.0	"F": 5717}
{"v": 1	"t": 2154719	"P": 1946.5	"F": 5712}
{"v": 1	"t": 2154739	"P": 1953.25	"F": 5674}
{"v": 1	"t": 2154759	"P": 1944.5	"F": 5750}
{"v": 1	"t": 2154780	"P": 1956.0	"F": 5617}
{"v": 1	"t": 2154800	"P": 1955.75	"F": 5645}
{"v": 1	"t": 2154820	"P": 1954.75	"F": 5424}
{"v": 1	"t": 2154840	"P": 1955.5	"F": 5577}
{"v": 1	"t": 2154861	"P": 1959.75	"F": 5646}
{"v": 1	"t": 2154881	"P": 1949.0	"F": 5586}
{"v": 1	"t": 2154901	"P": 1964.75	"F": 5600}
{"v": 1	"t": 2154922	"P": 1964.25	"F": 5840}
{"v": 1	"t": 2154942	"P": 1967.25	"F": 5502}
{"v": 1	"t": 2154962	"P": 1971.25	"F": 5651}
{"v": 1	"t": 2154983	"P": 1963.5	"F": 5686}
{"v": 1	"t": 2155003	"P": 1961.25	"F": 5593}
{"v": 1	"t": 2155023	"P": 1955.0	"F": 5785	"C": 44.46	"D": 3144	"sn": 54091779688249	"file": "/data/device_log/data0000.out"}
{"v": 1	"t": 2155043	"P": 1965.0	"F": 5970}
{"v": 1	"t": 2155064	"P": 1966.75	"F": 5737}
{"v": 1	"t": 2155084	"P": 1962.5	"F": 6002}
{"v": 1	"t": 2155104	"P": 1963.5	"F": 5726}
{"v": 1	"t": 2155125	"P": 1969.0	"F": 5798}
{"v": 1	"t": 2155145	"P": 1971.25	"F": 5503}
{"v": 1	"t": 2155165	"P": 1968.0	"F": 5643}
{"v": 1	"t": 2155186	"P": 1964.5	"F": 5522}
{"v": 1	"t": 2155206	"P": 1965.25	"F": 5617}
{"v": 1	"t": 2155226	"P": 1959.25	"F": 5742}
{"v": 1	"t": 2155247	"P": 1973.75	"F": 5882}
{"v": 1	"t": 2155267	"P": 1962.5	"F": 5713}
{"v": 1	"t": 2155287	"P": 1973.25	"F": 5925}
{"v": 1	"t": 2155308	"P": 1958.5	"F": 5852}
{"v": 1	"t": 2155328	"P": 1956.0	"F": 5669}
{"v": 1	"t": 2155348	"P": 1966.25	"F": 5857}
{"v": 1	"t": 2155369	"P": 1970.25	"F": 5614}
{"v": 1	"t": 2155389	"P": 1963.25	"F": 5758}
{"v": 1	"t": 2155409	"P": 1956.25	"F": 5671}
{"v": 1	"t": 2155429	"P": 1962.0	"F": 6035}
{"v": 1	"t": 2155450	"P": 1955.25	"F": 5418}
{"v": 1	"t": 2155470	"P": 1949.0	"F": 5423}
{"v": 1	"t": 2155490	"P": 1945.5	"F": 5564}
{"v": 1	"t": 2155511	"P": 1943.0	"F": 5517}
{"v": 1	"t": 2155531	"P": 1939.25	"F": 5864}
{"v": 1	"t": 2155551	"P": 1929.0	"F": 6036}
{"v": 1	"t": 2155572	"P": 1926.0	"F": 5896}
{"v": 1	"t": 2155592	"P": 1921.75	"F": 5842}
{"v": 1	"t": 2155612	"P": 1913.75	"F": 5867}
{"v": 1	"t": 2155633	"P": 1900.25	"F": 5724}
{"v": 1	"t": 2155653	"P": 1889.25	"F": 5749}
{"v": 1	"t": 2155673	"P": 1877.5	"F": 5609}
{"v": 1	"t": 2155694	"P": 1877.25	"F": 5734}
{"v": 1	"t": 2155714	"P": 1873.25	"F": 5529}
{"v": 1	"t": 2155734	"P": 1846.25	"F": 5834}
{"v": 1	"t": 2155755	"P": 1855.5	"F": 5958}
{"v": 1	"t": 2155775	"P": 1843.75	"F": 5700}
{"v": 1	"t": 2155795	"P": 1835.25	"F": 5668}
{"v": 1	"t": 2155815	"P": 1832.0	"F": 5489}
{"v": 1	"t": 2155836	"P": 1822.0	"F": 5356}
{"v": 1	"t": 2155856	"P": 1826.75	"F": 5843}
{"v": 1	"t": 2155876	"P": 1817.75	"F": 5926}
{"v": 1	"t": 2155897	"P": 1804.75	"F": 5790}
{"v": 1	"t": 2155917	"P": 1804.75	"F": 5689}
{"v": 1	"t": 2155937	"P": 1796.25	"F": 5641}
{"v": 1	"t": 2155957	"P": 1806.5	"F": 5660}
{"v": 1	"t": 2155978	"P": 1791.0	"F": 5711}
{"v": 1	"t": 2155998	"P": 1793.5	"F": 5493}
{"v": 1	"t": 2156018	"P": 1788.25	"F": 5799}
{"v": 1	"t": 2156039	"P": 1792.25	"F": 5587	"C": 44.455	"D": 3144	"sn": 54091779688249	"file": "/data/device_log/data0000.out"}
{"v": 1	"t": 2156059	"P": 1783.25	"F": 5745}
{"v": 1	"t": 2156079	"P": 1775.25	"F": 5762}
{"v": 1	"t": 2156100	"P": 1779.5	"F": 5717}
{"v": 1	"t": 2156120	"P": 1794.75	"F": 5557}
{"v": 1	"t": 2156140	"P": 1771.75	"F": 5434}
{"v": 1	"t": 2156160	"P": 1787.0	"F": 5046}
{"v": 1	"t": 2156181	"P": 1779.5	"F": 5532}
{"v": 1	"t": 2156201	"P": 1791.75	"F": 5323}
{"v": 1	"t": 2156221	"P": 1793.5	"F": 5667}
{"v": 1	"t": 2156242	"P": 1781.0	"F": 5156}
{"v": 1	"t": 2156262	"P": 1784.25	"F": 5620}
{"v": 1	"t": 2156282	"P": 1798.5	"F": 5407}
{"v": 1	"t": 2156303	"P": 1785.75	"F": 5371}
{"v": 1	"t": 2156323	"P": 1796.5	"F": 5477}
{"v": 1	"t": 2156343	"P": 1795.0	"F": 5523}
{"v": 1	"t": 2156363	"P": 1808.75	"F": 5461}
{"v": 1	"t": 2156384	"P": 1817.75	"F": 5720}
{"v": 1	"t": 2156404	"P": 1817.0	"F": 5516}
{"v": 1	"t": 2156424	"P": 1822.0	"F": 5138}
{"v": 1	"t": 2156445	"P": 1831.5	"F": 5227}
{"v": 1	"t": 2156465	"P": 1836.0	"F": 5486}
{"v": 1	"t": 2156485	"P": 1856.25	"F": 5453}
{"v": 1	"t": 2156506	"P": 1858.25	"F": 5339}
{"v": 1	"t": 2156526	"P": 1873.5	"F": 5479}
{"v": 1	"t": 2156546	"P": 1882.0	"F": 5558}
{"v": 1	"t": 2156566	"P": 1887.25	"F": 5461}
{"v": 1	"t": 2156587	"P": 1892.75	"F": 5589}
{"v": 1	"t": 2156607	"P": 1898.0	"F": 5563}
{"v": 1	"t": 2156627	"P": 1905.75	"F": 5443}
{"v": 1	"t": 2156648	"P": 1906.25	"F": 5595}
{"v": 1	"t": 2156668	"P": 1909.0	"F": 5149}
{"v": 1	"t": 2156688	"P": 1926.75	"F": 5388}
{"v": 1	"t": 2156708	"P": 1924.0	"F": 5385}
{"v": 1	"t": 2156729	"P": 1917.0	"F": 5563}
{"v": 1	"t": 2156749	"P": 1930.75	"F": 5655}
{"v": 1	"t": 2156769	"P": 1928.5	"F": 5453}
{"v": 1	"t": 2156790	"P": 1932.5	"F": 5613}
{"v": 1	"t": 2156810	"P": 1942.25	"F": 5420}
{"v": 1	"t": 2156830	"P": 1947.5	"F": 5657}
{"v": 1	"t": 2156851	"P": 1939.25	"F": 5453}
{"v": 1	"t": 2156871	"P": 1948.25	"F": 5399}
{"v": 1	"t": 2156891	"P": 1945.25	"F": 5484}
{"v": 1	"t": 2156911	"P": 1942.75	"F": 5533}
{"v": 1	"t": 2156932	"P": 1952.75	"F": 5438}
{"v": 1	"t": 2156952	"P": 1950.5	"F": 5463}
{"v": 1	"t": 2156972	"P": 1949.5	"F": 5621}
{"v": 1	"t": 2156993	"P": 1958.75	"F": 5612}
{"v": 1	"t": 2157013	"P": 1947.0	"F": 5556}
{"v": 1	"t": 2157033	"P": 1959.75	"F": 5377}
{"v": 1	"t": 2157054	"P": 1961.5	"F": 5440	"C": 44.435	"D": 3144	"sn": 54091779688249	"file": "/data/device_log/data0000.out"}
{"v": 1	"t": 2157074	"P": 1959.25	"F": 5471}
{"v": 1	"t": 2157094	"P": 1957.25	"F": 5539}
{"v": 1	"t": 2157115	"P": 1967.5	"F": 5693}
{"v": 1	"t": 2157135	"P": 1961.5	"F": 5608}
{"v": 1	"t": 2157155	"P": 1964.0	"F": 5650}
{"v": 1	"t": 2157176	"P": 1971.25	"F": 5683}
{"v": 1	"t": 2157196	"P": 1967.25	"F": 5432}
{"v": 1	"t": 2157216	"P": 1967.25	"F": 5683}
{"v": 1	"t": 2157236	"P": 1972.0	"F": 5415}
{"v": 1	"t": 2157257	"P": 1968.75	"F": 5568}
{"v": 1	"t": 2157277	"P": 1970.75	"F": 5601}
{"v": 1	"t": 2157297	"P": 1968.25	"F": 5565}
{"v": 1	"t": 2157318	"P": 1970.25	"F": 5372}
{"v": 1	"t": 2157338	"P": 1972.0	"F": 5642}
{"v": 1	"t": 2157358	"P": 1972.25	"F": 5638}
{"v": 1	"t": 2157378	"P": 1973.75	"F": 5324}
{"v": 1	"t": 2157399	"P": 1977.5	"F": 5624}
{"v": 1	"t": 2157419	"P": 1972.75	"F": 5422}
{"v": 1	"t": 2157439	"P": 1969.75	"F": 5655}
{"v": 1	"t": 2157460	"P": 1975.5	"F": 5569}
{"v": 1	"t": 2157480	"P": 1972.25	"F": 5753}
{"v": 1	"t": 2157500	"P": 1976.5	"F": 5573}
{"v": 1	"t": 2157521	"P": 1969.75	"F": 5851}
{"v": 1	"t": 2157541	"P": 1976.25	"F": 5544}
{"v": 1	"t": 2157561	"P": 1976.25	"F": 5620}
{"v": 1	"t": 2157581	"P": 1971.25	"F": 5687}
{"v": 1	"t": 2157602	"P": 1986.75	"F": 5645}
{"v": 1	"t": 2157622	"P": 1970.5	"F": 5574}
{"v": 1	"t": 2157642	"P": 1973.25	"F": 5495}
{"v": 1	"t": 2157663	"P": 1980.0	"F": 5847}
{"v": 1	"t": 2157683	"P": 1963.25	"F": 5519}
{"v": 1	"t": 2157703	"P": 1964.5	"F": 5630}
{"v": 1	"t": 2157724	"P": 1963.75	"F": 5572}
{"v": 1	"t": 2157744	"P": 1960.5	"F": 5569}
{"v": 1	"t": 2157764	"P": 1940.25	"F": 5500}
{"v": 1	"t": 2157784	"P": 1936.0	"F": 5682}
{"v": 1	"t": 2157805	"P": 1924.0	"F": 5810}
{"v": 1	"t": 2157825	"P": 1919.0	"F": 5634}
{"v": 1	"t": 2157845	"P": 1900.0	"F": 5676}
{"v": 1	"t": 2157866	"P": 1893.75	"F": 5623}
{"v": 1	"t": 2157886	"P": 1878.5	"F": 5459}
{"v": 1	"t": 2157906	"P": 1857.25	"F": 5611}
{"v": 1	"t": 2157927	"P": 1848.5	"F": 5906}
{"v": 1	"t": 2157947	"P": 1831.0	"F": 5482}
{"v": 1	"t": 2157967	"P": 1836.5	"F": 5536}
{"v": 1	"t": 2157987	"P": 1816.5	"F": 5696}
{"v": 1	"t": 2158008	"P": 1811.75	"F": 5743}
{"v": 1	"t": 2158028	"P": 1802.5	"F": 5626}
{"v": 1	"t": 2158048	"P": 1807.25	"F": 5754}
{"v": 1	"t": 2158069	"P": 1799.25	"F": 5536	"C": 44.45	"D": 3144	"sn": 54091779688249	"file": "/data/device_log/data0000.out"}
{"v": 1	"t": 2158089	"P": 1788.5	"F": 5711}
{"v": 1	"t": 2158109	"P": 1776.25	"F": 5576}
{"v": 1	"t": 2158130	"P": 1778.25	"F": 5698}
{"v": 1	"t": 2158150	"P": 1772.5	"F": 5538}
{"v": 1	"t": 2158170	"P": 1764.5	"F": 5709}
{"v": 1	"t": 2158190	"P": 1772.5	"F": 5710}
{"v": 1	"t": 2158211	"P": 1759.25	"F": 5572}
{"v": 1	"t": 2158231	"P": 1778.25	"F": 5723}
{"v": 1	"t": 2158251	"P": 1771.5	"F": 5760}
{"v": 1	"t": 2158272	"P": 1772.25	"F": 5761}
{"v": 1	"t": 2158292	"P": 1769.5	"F": 5647}
{"v": 1	"t": 2158312	"P": 1769.75	"F": 5714}
{"v": 1	"t": 2158333	"P": 1772.25	"F": 5507}
{"v": 1	"t": 2158353	"P": 1772.25	"F": 5681}
{"v": 1	"t": 2158373	"P": 1768.75	"F": 5640}
{"v": 1	"t": 2158394	"P": 1777.5	"F": 5508}
{"v": 1	"t": 2158414	"P": 1775.75	"F": 5569}
{"v": 1	"t": 2158434	"P": 1779.25	"F": 5347}
{"v": 1	"t": 2158454	"P": 1775.5	"F": 5687}
{"v": 1	"t": 2158475	"P": 1779.0	"F": 5522}
{"v": 1	"t": 2158495	"P": 1794.75	"F": 5492}
{"v": 1	"t": 2158515	"P": 1791.25	"F": 5543}
{"v": 1	"t": 2158536	"P": 1808.5	"F": 5441}
{"v": 1	"t": 2158556	"P": 1819.0	"F": 5463}
{"v": 1	"t": 2158576	"P": 1830.0	"F": 5640}
{"v": 1	"t": 2158597	"P": 1835.75	"F": 5438}
{"v": 1	"t": 2158617	"P": 1844.5	"F": 5466}
{"v": 1	"t": 2158637	"P": 1854.75	"F": 5539}
{"v": 1	"t": 2158657	"P": 1862.5	"F": 5263}
{"v": 1	"t": 2158678	"P": 1858.75	"F": 5476}
{"v": 1	"t": 2158698	"P": 1863.25	"F": 5586}
{"v": 1	"t": 2158718	"P": 1875.75	"F": 5453}
{"v": 1	"t": 2158739	"P": 1877.5	"F": 5316}
{"v": 1	"t": 2158759	"P": 1890.0	"F": 5280}
{"v": 1	"t": 2158779	"P": 1888.5	"F": 5661}
{"v": 1	"t": 2158799	"P": 1884.0	"F": 5684}
{"v": 1	"t": 2158820	"P": 1895.25	"F": 5408}
{"v": 1	"t": 2158840	"P": 1898.5	"F": 5593}
{"v": 1	"t": 2158860	"P": 1897.5	"F": 5443}
{"v": 1	"t": 2158881	"P": 1905.5	"F": 5460}
{"v": 1	"t": 2158901	"P": 1904.25	"F": 5508}
{"v": 1	"t": 2158921	"P": 1915.75	"F": 5553}
{"v": 1	"t": 2158942	"P": 1912.75	"F": 5706}
{"v": 1	"t": 2158962	"P": 1908.5	"F": 5625}
{"v": 1	"t": 2158982	"P": 1914.25	"F": 5657}
{"v": 1	"t": 2159002	"P": 1911.25	"F": 5703}
{"v": 1	"t": 2159023	"P": 1912.0	"F": 5560}
{"v": 1	"t": 2159043	"P": 1918.0	"F": 5508}
{"v": 1	"t": 2159063	"P": 1920.5	"F": 5545}
{"v": 1	"t": 2159084	"P": 1919.5	"F": 5529	"C": 44.425	"D": 3144	"sn": 54091779688249	"file": "/data/device_log/data0000.out"}
{"v": 1	"t": 2159104	"P": 1920.75	"F": 5521}
{"v": 1	"t": 2159124	"P": 1923.5	"F": 5545}
{"v": 1	"t": 2159145	"P": 1931.25	"F": 5567}
{"v": 1	"t": 2159165	"P": 1934.5	"F": 5601}
{"v": 1	"t": 2159186	"P": 1933.0	"F": 5762}
{"v": 1	"t": 2159206	"P": 1935.25	"F": 5449}
{"v": 1	"t": 2159226	"P": 1940.25	"F": 5598}
{"v": 1	"t": 2159246	"P": 1931.75	"F": 5330}
{"v": 1	"t": 2159267	"P": 1927.75	"F": 5641}
{"v": 1	"t": 2159287	"P": 1951.25	"F": 5294}
{"v": 1	"t": 2159307	"P": 1928.75	"F": 5786}
{"v": 1	"t": 2159328	"P": 1950.5	"F": 5534}
{"v": 1	"t": 2159348	"P": 1941.25	"F": 5464}
{"v": 1	"t": 2159368	"P": 1957.0	"F": 5667}
{"v": 1	"t": 2159389	"P": 1943.25	"F": 5731}
{"v": 1	"t": 2159409	"P": 1948.25	"F": 5394}
{"v": 1	"t": 2159429	"P": 1957.75	"F": 5475}
{"v": 1	"t": 2159450	"P": 1955.0	"F": 5731}
{"v": 1	"t": 2159470	"P": 1953.25	"F": 5392}
{"v": 1	"t": 2159490	"P": 1959.0	"F": 5685}
{"v": 1	"t": 2159511	"P": 1957.0	"F": 5383}
{"v": 1	"t": 2159531	"P": 1962.25	"F": 5349}
{"v": 1	"t": 2159551	"P": 1969.25	"F": 5512}
{"v": 1	"t": 2159572	"P": 1962.5	"F": 5450}
{"v": 1	"t": 2159592	"P": 1966.75	"F": 5574}
{"v": 1	"t": 2159612	"P": 1967.5	"F": 5410}
{"v": 1	"t": 2159632	"P": 1966.25	"F": 5041}
{"v": 1	"t": 2159653	"P": 1973.75	"F": 5834}
{"v": 1	"t": 2159673	"P": 1968.25	"F": 5727}
{"v": 1	"t": 2159693	"P": 1978.75	"F": 5572}
{"v": 1	"t": 2159714	"P": 1974.5	"F": 5390}
{"v": 1	"t": 2159734	"P": 1967.25	"F": 5652}
{"v": 1	"t": 2159754	"P": 1976.25	"F": 5465}
{"v": 1	"t": 2159775	"P": 1983.5	"F": 5422}
{"v": 1	"t": 2159795	"P": 1981.5	"F": 5605}
{"v": 1	"t": 2159815	"P": 1983.75	"F": 5597}
{"v": 1	"t": 2159835	"P": 1984.75	"F": 5666}
{"v": 1	"t": 2159856	"P": 1978.0	"F": 5670}
{"v": 1	"t": 2159876	"P": 1985.0	"F": 5488}
{"v": 1	"t": 2159896	"P": 1988.0	"F": 5491}
{"v": 1	"t": 2159917	"P": 1980.5	"F": 5704}
{"v": 1	"t": 2159937	"P": 1978.25	"F": 5459}
{"v": 1	"t": 2159957	"P": 1986.5	"F": 5447}
{"v": 1	"t": 2159977	"P": 1981.5	"F": 5305}
{"v": 1	"t": 2159998	"P": 1969.5	"F": 5397}
{"v": 1	"t": 2160018	"P": 1962.0	"F": 5658}
{"v": 1	"t": 2160038	"P": 1952.25	"F": 5739}
{"v": 1	"t": 2160059	"P": 1952.75	"F": 5569}
{"v": 1	"t": 2160079	"P": 1934.5	"F": 5605}
{"v": 1	"t": 2160099	"P": 1922.75	"F": 5694	"C": 44.46	"D": 3144	"sn": 54091779688249	"file": "/data/device_log/data0000.out"}
{"v": 1	"t": 2160120	"P": 1921.25	"F": 5663}
{"v": 1	"t": 2160140	"P": 1923.25	"F": 5772}
{"v": 1	"t": 2160160	"P": 1893.25	"F": 5634}
{"v": 1	"t": 2160181	"P": 1893.0	"F": 5211}
{"v": 1	"t": 2160201	"P": 1879.0	"F": 5575}
{"v": 1	"t": 2160221	"P": 1870.75	"F": 5770}
{"v": 1	"t": 2160241	"P": 1853.5	"F": 5751}
{"v": 1	"t": 2160262	"P": 1850.25	"F": 5611}
{"v": 1	"t": 2160282	"P": 1844.25	"F": 5517}
{"v": 1	"t": 2160302	"P": 1832.5	"F": 5779}
{"v": 1	"t": 2160323	"P": 1819.75	"F": 5259}
{"v": 1	"t": 2160343	"P": 1817.5	"F": 5673}
{"v": 1	"t": 2160363	"P": 1815.5	"F": 5590}
{"v": 1	"t": 2160384	"P": 1813.0	"F": 5693}
{"v": 1	"t": 2160404	"P": 1803.25	"F": 5558}
{"v": 1	"t": 2160424	"P": 1798.25	"F": 5677}
{"v": 1	"t": 2160444	"P": 1795.0	"F": 5458}
{"v": 1	"t": 2160465	"P": 1796.75	"F": 5441}
{"v": 1	"t": 2160485	"P": 1783.75	"F": 5649}
{"v": 1	"t": 2160505	"P": 1787.25	"F": 5628}
{"v": 1	"t": 2160526	"P": 1773.5	"F": 5416}
{"v": 1	"t": 2160546	"P": 1782.75	"F": 5458}
{"v": 1	"t": 2160566	"P": 1770.25	"F": 5469}
{"v": 1	"t": 2160586	"P": 1774.5	"F": 5394}
{"v": 1	"t": 2160607	"P": 1781.25	"F": 5653}
{"v": 1	"t": 2160627	"P": 1776.0	"F": 5625}
{"v": 1	"t": 2160647	"P": 1778.5	"F": 5408}
{"v": 1	"t": 2160668	"P": 1774.75	"F": 5602}
{"v": 1	"t": 2160688	"P": 1782.25	"F": 5576}
{"v": 1	"t": 2160708	"P": 1777.5	"F": 5623}
{"v": 1	"t": 2160728	"P": 1779.25	"F": 5563}
{"v": 1	"t": 2160749	"P": 1779.25	"F": 5551}
{"v": 1	"t": 2160769	"P": 1783.75	"F": 5484}
{"v": 1	"t": 2160789	"P": 1787.0	"F": 5305}
{"v": 1	"t": 2160810	"P": 1781.25	"F": 5705}
{"v": 1	"t": 2160830	"P": 1785.0	"F": 5631}
{"v": 1	"t": 2160850	"P": 1787.25	"F": 5503}
{"v": 1	"t": 2160871	"P": 1799.25	"F": 5370}
{"v": 1	"t": 2160891	"P": 1803.25	"F": 5509}
{"v": 1	"t": 2160911	"P": 1808.5	"F": 5534}
{"v": 1	"t": 2160932	"P": 1813.75	"F": 5521}
{"v": 1	"t": 2160952	"P": 1834.25	"F": 5393}
{"v": 1	"t": 2160972	"P": 1833.5	"F": 5534}
{"v": 1	"t": 2160993	"P": 1849.5	"F": 5503}
{"v": 1	"t": 2161013	"P": 1854.0	"F": 5641}
{"v": 1	"t": 2161033	"P": 1856.25	"F": 5733}
{"v": 1	"t": 2161053	"P": 1866.25	"F": 5644}
{"v": 1	"t": 2161074	"P": 1885.75	"F": 5523}
{"v": 1	"t": 2161094	"P": 1881.5	"F": 5532}
{"v": 1	"t": 2161114	"P": 1887.5	"F": 5618	"C": 44.39	"D": 3144	"sn": 54091779688249	"file": "/data/device_log/data0000.out"}
{"v": 1	"t": 2161135	"P": 1902.25	"F": 5423}
{"v": 1	"t": 2161155	"P": 1903.5	"F": 5131}
{"v": 1	"t": 2161175	"P": 1920.5	"F": 5266}
{"v": 1	"t": 2161196	"P": 1919.25	"F": 5272}
{"v": 1	"t": 2161216	"P": 1922.75	"F": 5481}
{"v": 1	"t": 2161236	"P": 1932.25	"F": 5525}
{"v": 1	"t": 2161256	"P": 1923.75	"F": 5630}
{"v": 1	"t": 2161277	"P": 1928.0	"F": 5713}
{"v": 1	"t": 2161297	"P": 1941.5	"F": 5250}
{"v": 1	"t": 2161317	"P": 1945.5	"F": 5449}
{"v": 1	"t": 2161338	"P": 1951.75	"F": 5636}
{"v": 1	"t": 2161358	"P": 1941.25	"F": 5438}
{"v": 1	"t": 2161378	"P": 1956.75	"F": 5587}
{"v": 1	"t": 2161398	"P": 1962.75	"F": 5539}
{"v": 1	"t": 2161419	"P": 1966.25	"F": 5322}
{"v": 1	"t": 2161439	"P": 1958.0	"F": 5334}
{"v": 1	"t": 2161459	"P": 1954.25	"F": 5324}
{"v": 1	"t": 2161480	"P": 1974.0	"F": 5689}
{"v": 1	"t": 2161500	"P": 1970.25	"F": 5630}
{"v": 1	"t": 2161520	"P": 1968.25	"F": 5735}
{"v": 1	"t": 2161541	"P": 1969.75	"F": 5797}
{"v": 1	"t": 2161561	"P": 1969.25	"F": 4896}
{"v": 1	"t": 2161581	"P": 1973.25	"F": 5495}
{"v": 1	"t": 2161602	"P": 1973.25	"F": 5572}
{"v": 1	"t": 2161622	"P": 1975.25	"F": 5398}
{"v": 1	"t": 2161642	"P": 1976.0	"F": 5630}
{"v": 1	"t": 2161662	"P": 1975.75	"F": 5466}
{"v": 1	"t": 2161683	"P": 1971.75	"F": 5474}
{"v": 1	"t": 2161703	"P": 1970.75	"F": 5417}
{"v": 1	"t": 2161723	"P": 1970.25	"F": 5439}
{"v": 1	"t": 2161744	"P": 1982.0	"F": 5617}
{"v": 1	"t": 2161764	"P": 1973.0	"F": 5734}
{"v": 1	"t": 2161784	"P": 1976.0	"F": 5493}
{"v": 1	"t": 2161805	"P": 1975.5	"F": 5305}
{"v": 1	"t": 2161825	"P": 1983.5	"F": 5559}
{"v": 1	"t": 2161845	"P": 1970.75	"F": 5190}
{"v": 1	"t": 2161865	"P": 1982.0	"F": 5350}
{"v": 1	"t": 2161886	"P": 1974.5	"F": 5608}
{"v": 1	"t": 2161906	"P": 1983.75	"F": 5346}
{"v": 1	"t": 2161926	"P": 1976.0	"F": 5642}
{"v": 1	"t": 2161947	"P": 1976.5	"F": 5023}
{"v": 1	"t": 2161967	"P": 1969.25	"F": 5289}
{"v": 1	"t": 2161987	"P": 1984.75	"F": 5516}
{"v": 1	"t": 2162007	"P": 1983.75	"F": 5688}
{"v": 1	"t": 2162028	"P": 1973.25	"F": 5361}
{"v": 1	"t": 2162048	"P": 1977.0	"F": 5419}
{"v": 1	"t": 2162068	"P": 1974.75	"F": 5790}
{"v": 1	"t": 2162089	"P": 1976.75	"F": 5688}
{"v": 1	"t": 2162109	"P": 1965.75	"F": 5795}
{"v": 1	"t": 2162129	"P": 1972.5	"F": 5753	"C": 44.435	"D": 3144	"sn": 54091779688249	"file": "/data/device_log/data0000.out"}
{"v": 1	"t": 2162150	"P": 1972.75	"F": 5164}
{"v": 1	"t": 2162170	"P": 1969.75	"F": 5327}
{"v": 1	"t": 2162190	"P": 1973.75	"F": 5781}
{"v": 1	"t": 2162211	"P": 1954.75	"F": 5645}
{"v": 1	"t": 2162231	"P": 1960.5	"F": 5781}
{"v": 1	"t": 2162251	"P": 1957.5	"F": 5610}
{"v": 1	"t": 2162271	"P": 1947.25	"F": 5589}
{"v": 1	"t": 2162292	"P": 1930.25	"F": 5711}
{"v": 1	"t": 2162312	"P": 1935.25	"F": 5819}
{"v": 1	"t": 2162332	"P": 1920.5	"F": 5731}
{"v": 1	"t": 2162353	"P": 1907.25	"F": 5625}
{"v": 1	"t": 2162373	"P": 1895.5	"F": 5765}
{"v": 1	"t": 2162393	"P": 1886.75	"F": 5459}
{"v": 1	"t": 2162413	"P": 1892.25	"F": 5665}
{"v": 1	"t": 2162434	"P": 1858.25	"F": 5198}
{"v": 1	"t": 2162454	"P": 1857.0	"F": 5590}
{"v": 1	"t": 2162474	"P": 1846.25	"F": 5326}
{"v": 1	"t": 2162495	"P": 1852.25	"F": 5602}
{"v": 1	"t": 2162515	"P": 1838.0	"F": 5775}
{"v": 1	"t": 2162535	"P": 1833.25	"F": 5564}
{"v": 1	"t": 2162556	"P": 1823.0	"F": 5439}
{"v": 1	"t": 2162576	"P": 1815.5	"F": 5660}
{"v": 1	"t": 2162596	"P": 1811.5	"F": 5708}
{"v": 1	"t": 2162616	"P": 1806.5	"F": 5835}
{"v": 1	"t": 2162637	"P": 1809.5	"F": 5708}
{"v": 1	"t": 2162657	"P": 1797.25	"F": 5452}
{"v": 1	"t": 2162677	"P": 1806.75	"F": 5651}
{"v": 1	"t": 2162698	"P": 1787.0	"F": 5511}
{"v": 1	"t": 2162718	"P": 1779.5	"F": 5496}
{"v": 1	"t": 2162738	"P": 1779.25	"F": 5705}
{"v": 1	"t": 2162758	"P": 1793.0	"F": 5368}
{"v": 1	"t": 2162779	"P": 1773.5	"F": 5400}
{"v": 1	"t": 2162799	"P": 1782.0	"F": 5704}
{"v": 1	"t": 2162819	"P": 1766.75	"F": 5591}
{"v": 1	"t": 2162840	"P": 1789.75	"F": 5727}
{"v": 1	"t": 2162860	"P": 1771.5	"F": 5481}
{"v": 1	"t": 2162881	"P": 1782.0	"F": 5471}
{"v": 1	"t": 2162901	"P": 1783.75	"F": 5495}
{"v": 1	"t": 2162921	"P": 1773.0	"F": 5639}
{"v": 1	"t": 2162942	"P": 1785.0	"F": 5629}
{"v": 1	"t": 2162962	"P": 1770.75	"F": 5446}
{"v": 1	"t": 2162982	"P": 1783.75	"F": 5249}
{"v": 1	"t": 2163003	"P": 1788.5	"F": 5541}
{"v": 1	"t": 2163023	"P": 1796.5	"F": 5654}
{"v": 1	"t": 2163043	"P": 1791.25	"F": 5608}
{"v": 1	"t": 2163064	"P": 1800.5	"F": 5613}
{"v": 1	"t": 2163084	"P": 1800.75	"F": 5406}
{"v": 1	"t": 2163104	"P": 1811.25	"F": 5325}
{"v": 1	"t": 2163124	"P": 1820.25	"F": 5435}
{"v": 1	"t": 2163145	"P": 1830.0	"F": 5517	"C": 44.43	"D": 3144	"sn": 54091779688249	"file": "/data/device_log/data0000.out"}
{"v": 1	"t": 2163165	"P": 1836.0	"F": 5439}
{"v": 1	"t": 2163185	"P": 1850.5	"F": 5499}
{"v": 1	"t": 2163206	"P": 1858.25	"F": 5673}
{"v": 1	"t": 2163226	"P": 1866.75	"F": 5645}
{"v": 1	"t": 2163246	"P": 1877.0	"F": 5593}
{"v": 1	"t": 2163267	"P": 1885.0	"F": 5424}
{"v": 1	"t": 2163287	"P": 1883.25	"F": 5481}
{"v": 1	"t": 2163307	"P": 1896.5	"F": 5529}
{"v": 1	"t": 2163327	"P": 1904.75	"F": 5509}
{"v": 1	"t": 2163348	"P": 1912.25	"F": 5540}
{"v": 1	"t": 2163368	"P": 1915.0	"F": 5607}
{"v": 1	"t": 2163388	"P": 1919.5	"F": 5553}
{"v": 1	"t": 2163409	"P": 1925.75	"F": 5522}
{"v": 1	"t": 2163429	"P": 1920.0	"F": 5648}
{"v": 1	"t": 2163449	"P": 1919.5	"F": 5554}
{"v": 1	"t": 2163470	"P": 1935.25	"F": 5633}
{"v": 1	"t": 2163490	"P": 1940.0	"F": 5724}
{"v": 1	"t": 2163510	"P": 1931.5	"F": 5399}
{"v": 1	"t": 2163531	"P": 1940.75	"F": 5244}
{"v": 1	"t": 2163551	"P": 1939.0	"F": 5580}
{"v": 1	"t": 2163571	"P": 1948.0	"F": 5583}
{"v": 1	"t": 2163591	"P": 1943.75	"F": 5560}
{"v": 1	"t": 2163612	"P": 1955.5	"F": 5605}
{"v": 1	"t": 2163632	"P": 1947.25	"F": 5643}
{"v": 1	"t": 2163652	"P": 1959.5	"F": 5631}
{"v": 1	"t": 2163673	"P": 1948.0	"F": 5344}
{"v": 1	"t": 2163693	"P": 1961.5	"F": 5547}
{"v": 1	"t": 2163713	"P": 1953.25	"F": 5569}
{"v": 1	"t": 2163734	"P": 1958.0	"F": 5653}
{"v": 1	"t": 2163754	"P": 1959.5	"F": 5718}
{"v": 1	"t": 2163774	"P": 1953.5	"F": 5598}
{"v": 1	"t": 2163794	"P": 1953.75	"F": 5580}
{"v": 1	"t": 2163815	"P": 1958.0	"F": 5719}
{"v": 1	"t": 2163835	"P": 1954.5	"F": 5527}
{"v": 1	"t": 2163855	"P": 1957.75	"F": 5565}
{"v": 1	"t": 2163876	"P": 1952.25	"F": 5592}
{"v": 1	"t": 2163896	"P": 1959.25	"F": 5526}
{"v": 1	"t": 2163916	"P": 1964.0	"F": 5545}
{"v": 1	"t": 2163937	"P": 1957.75	"F": 5416}
{"v": 1	"t": 2163957	"P": 1957.25	"F": 5110}
{"v": 1	"t": 2163977	"P": 1958.5	"F": 5519}
{"v": 1	"t": 2163997	"P": 1960.75	"F": 5477}
{"v": 1	"t": 2164018	"P": 1964.75	"F": 5511}
{"v": 1	"t": 2164038	"P": 1960.0	"F": 5530}
{"v": 1	"t": 2164058	"P": 1959.75	"F": 5324}
{"v": 1	"t": 2164079	"P": 1965.5	"F": 5543}
{"v": 1	"t": 2164099	"P": 1952.25	"F": 5740}
{"v": 1	"t": 2164119	"P": 1956.5	"F": 5606}
{"v": 1	"t": 2164140	"P": 1966.25	"F": 5651}
{"v": 1	"t": 2164160	"P": 1961.75	"F": 5636	"C": 44.395	"D": 3144	"sn": 54091779688249	"file": "/data/device_log/data0000.out"}
{"v": 1	"t": 2164180	"P": 1957.75	"F": 5588}
{"v": 1	"t": 2164201	"P": 1956.25	"F": 5702}
{"v": 1	"t": 2164221	"P": 1965.0	"F": 5724}
{"v": 1	"t": 2164241	"P": 1970.5	"F": 5511}
{"v": 1	"t": 2164261	"P": 1958.5	"F": 5635}
{"v": 1	"t": 2164282	"P": 1951.25	"F": 5672}
{"v": 1	"t": 2164302	"P": 1958.5	"F": 5532}
{"v": 1	"t": 2164322	"P": 1953.75	"F": 5690}
{"v": 1	"t": 2164343	"P": 1944.5	"F": 5390}
{"v": 1	"t": 2164363	"P": 1944.0	"F": 5632}
{"v": 1	"t": 2164383	"P": 1937.0	"F": 5761}
{"v": 1	"t": 2164403	"P": 1936.0	"F": 5413}
{"v": 1	"t": 2164424	"P": 1923.0	"F": 6053}
{"v": 1	"t": 2164444	"P": 1907.75	"F": 5787}
{"v": 1	"t": 2164464	"P": 1901.5	"F": 5600}
{"v": 1	"t": 2164485	"P": 1900.25	"F": 5561}
{"v": 1	"t": 2164505	"P": 1890.0	"F": 5326}
{"v": 1	"t": 2164525	"P": 1871.75	"F": 5762}
{"v": 1	"t": 2164546	"P": 1865.5	"F": 5749}
{"v": 1	"t": 2164566	"P": 1861.25	"F": 5778}
{"v": 1	"t": 2164586	"P": 1852.0	"F": 5614}
{"v": 1	"t": 2164606	"P": 1845.25	"F": 5659}
{"v": 1	"t": 2164627	"P": 1827.25	"F": 5552}
{"v": 1	"t": 2164647	"P": 1832.25	"F": 5649}
{"v": 1	"t": 2164667	"P": 1814.5	"F": 5589}
{"v": 1	"t": 2164688	"P": 1829.75	"F": 5463}
{"v": 1	"t": 2164708	"P": 1808.0	"F": 5625}
{"v": 1	"t": 2164728	"P": 1806.0	"F": 5423}
{"v": 1	"t": 2164748	"P": 1799.75	"F": 5457}
{"v": 1	"t": 2164769	"P": 1802.75	"F": 5695}
{"v": 1	"t": 2164789	"P": 1796.75	"F": 5302}
{"v": 1	"t": 2164809	"P": 1782.0	"F": 5388}
{"v": 1	"t": 2164830	"P": 1794.75	"F": 5538}
{"v": 1	"t": 2164850	"P": 1781.25	"F": 5554}
{"v": 1	"t": 2164870	"P": 1779.75	"F": 5694}
{"v": 1	"t": 2164891	"P": 1771.0	"F": 5578}
{"v": 1	"t": 2164911	"P": 1780.0	"F": 5302}
{"v": 1	"t": 2164931	"P": 1780.75	"F": 5512}
{"v": 1	"t": 2164952	"P": 1780.25	"F": 5617}
{"v": 1	"t": 2164972	"P": 1776.75	"F": 5662}
{"v": 1	"t": 2164992	"P": 1779.25	"F": 5416}
{"v": 1	"t": 2165012	"P": 1785.0	"F": 5537}
{"v": 1	"t": 2165033	"P": 1771.5	"F": 5462}
{"v": 1	"t": 2165053	"P": 1779.5	"F": 5330}
{"v": 1	"t": 2165073	"P": 1773.5	"F": 5432}
{"v": 1	"t": 2165094	"P": 1781.25	"F": 5575}
{"v": 1	"t": 2165114	"P": 1784.75	"F": 5235}
{"v": 1	"t": 2165134	"P": 1799.25	"F": 5475}
{"v": 1	"t": 2165155	"P": 1781.5	"F": 5598}
{"v": 1	"t": 2165175	"P": 1801.75	"F": 5142	"C": 44.385	"D": 3144	"sn": 54091779688249	"file": "/data/device_log/data0000.out"}
{"v": 1	"t": 2165195	"P": 1800.0	"F": 5369}
{"v": 1	"t": 2165215	"P": 1813.5	"F": 5546}
{"v": 1	"t": 2165236	"P": 1809.0	"F": 5266}
{"v": 1	"t": 2165256	"P": 1840.0	"F": 5490}
{"v": 1	"t": 2165276	"P": 1832.25	"F": 5628}
{"v": 1	"t": 2165297	"P": 1843.5	"F": 5622}
{"v": 1	"t": 2165317	"P": 1849.0	"F": 5334}
{"v": 1	"t": 2165337	"P": 1867.25	"F": 5612}
{"v": 1	"t": 2165357	"P": 1877.0	"F": 5565}
{"v": 1	"t": 2165378	"P": 1879.25	"F": 5409}
{"v": 1	"t": 2165398	"P": 1881.5	"F": 5392}
{"v": 1	"t": 2165418	"P": 1888.0	"F": 5600}
{"v": 1	"t": 2165439	"P": 1899.5	"F": 5380}
{"v": 1	"t": 2165459	"P": 1907.25	"F": 5552}
{"v": 1	"t": 2165479	"P": 1903.75	"F": 5559}
{"v": 1	"t": 2165500	"P": 1917.25	"F": 5660}
{"v": 1	"t": 2165520	"P": 1908.75	"F": 5404}
{"v": 1	"t": 2165540	"P": 1929.0	"F": 5670}
{"v": 1	"t": 2165561	"P": 1919.25	"F": 5699}
{"v": 1	"t": 2165581	"P": 1928.25	"F": 5612}
{"v": 1	"t": 2165601	"P": 1926.25	"F": 5531}
{"v": 1	"t": 2165621	"P": 1932.75	"F": 5363}
{"v": 1	"t": 2165642	"P": 1920.75	"F": 5377}
{"v": 1	"t": 2165662	"P": 1938.0	"F": 5540}
{"v": 1	"t": 2165682	"P": 1939.25	"F": 5805}
{"v": 1	"t": 2165703	"P": 1938.25	"F": 5521}
{"v": 1	"t": 2165723	"P": 1934.5	"F": 5872}
{"v": 1	"t": 2165743	"P": 1937.75	"F": 5494}
{"v": 1	"t": 2165763	"P": 1944.5	"F": 5503}
{"v": 1	"t": 2165784	"P": 1938.25	"F": 5294}
{"v": 1	"t": 2165804	"P": 1953.25	"F": 5571}
{"v": 1	"t": 2165824	"P": 1943.0	"F": 5614}
{"v": 1	"t": 2165845	"P": 1948.75	"F": 5688}
{"v": 1	"t": 2165865	"P": 1947.75	"F": 5707}
{"v": 1	"t": 2165885	"P": 1951.0	"F": 5592}
{"v": 1	"t": 2165906	"P": 1948.5	"F": 5516}
{"v": 1	"t": 2165926	"P": 1952.25	"F": 5400}
{"v": 1	"t": 2165946	"P": 1955.25	"F": 5510}
{"v": 1	"t": 2165966	"P": 1959.5	"F": 5586}
{"v": 1	"t": 2165987	"P": 1946.25	"F": 5382}
{"v": 1	"t": 2166007	"P": 1961.75	"F": 5567}
{"v": 1	"t": 2166027	"P": 1959.25	"F": 5664}
{"v": 1	"t": 2166048	"P": 1947.75	"F": 5632}
{"v": 1	"t": 2166068	"P": 1960.75	"F": 5608}
{"v": 1	"t": 2166088	"P": 1958.5	"F": 5483}
{"v": 1	"t": 2166108	"P": 1958.25	"F": 5690}
{"v": 1	"t": 2166129	"P": 1950.5	"F": 5655}
{"v": 1	"t": 2166149	"P": 1955.0	"F": 5673}
{"v": 1	"t": 2166169	"P": 1966.75	"F": 5600}
{"v": 1	"t": 2166190	"P": 1959.5	"F": 5738	"C": 44.41	"D": 3144	"sn": 54091779688249	"file": "/data/device_log/data0000.out"}
{"v": 1	"t": 2166210	"P": 1965.25	"F": 5730}
{"v": 1	"t": 2166230	"P": 1963.0	"F": 5737}
{"v": 1	"t": 2166251	"P": 1956.25	"F": 5786}
{"v": 1	"t": 2166271	"P": 1962.5	"F": 5654}
{"v": 1	"t": 2166291	"P": 1949.0	"F": 5554}
{"v": 1	"t": 2166312	"P": 1971.0	"F": 5811}
{"v": 1	"t": 2166332	"P": 1960.75	"F": 5624}
{"v": 1	"t": 2166352	"P": 1958.5	"F": 5707}
{"v": 1	"t": 2166373	"P": 1971.0	"F": 5509}
{"v": 1	"t": 2166393	"P": 1960.25	"F": 5569}
{"v": 1	"t": 2166413	"P": 1963.5	"F": 5599}
{"v": 1	"t": 2166434	"P": 1953.25	"F": 5631}
{"v": 1	"t": 2166454	"P": 1959.0	"F": 5717}
{"v": 1	"t": 2166474	"P": 1953.75	"F": 5690}
{"v": 1	"t": 2166495	"P": 1955.5	"F": 5884}
{"v": 1	"t": 2166515	"P": 1956.0	"F": 5501}
{"v": 1	"t": 2166536	"P": 1947.0	"F": 5588}
{"v": 1	"t": 2166556	"P": 1958.5	"F": 5740}
{"v": 1	"t": 2166576	"P": 1953.0	"F": 5634}
{"v": 1	"t": 2166597	"P": 1949.25	"F": 5749}
{"v": 1	"t": 2166617	"P": 1935.25	"F": 5559}
{"v": 1	"t": 2166637	"P": 1947.75	"F": 5428}
{"v": 1	"t": 2166657	"P": 1947.25	"F": 5452}
{"v": 1	"t": 2166678	"P": 1934.75	"F": 5661}
{"v": 1	"t": 2166698	"P": 1933.25	"F": 5450}
{"v": 1	"t": 2166718	"P": 1931.75	"F": 5738}
{"v": 1	"t": 2166739	"P": 1932.5	"F": 5760}
{"v": 1	"t": 2166759	"P": 1914.25	"F": 5617}
{"v": 1	"t": 2166779	"P": 1900.25	"F": 5613}
{"v": 1	"t": 2166800	"P": 1905.5	"F": 5592}
{"v": 1	"t": 2166820	"P": 1895.25	"F": 5201}
{"v": 1	"t": 2166840	"P": 1888.75	"F": 5700}
{"v": 1	"t": 2166860	"P": 1879.0	"F": 5540}
{"v": 1	"t": 2166881	"P": 1878.0	"F": 5528}
{"v": 1	"t": 2166901	"P": 1861.75	"F": 5678}
{"v": 1	"t": 2166921	"P": 1856.5	"F": 5731}
{"v": 1	"t": 2166942	"P": 1850.0	"F": 5595}
{"v": 1	"t": 2166962	"P": 1855.5	"F": 5514}
{"v": 1	"t": 2166982	"P": 1846.5	"F": 5718}
{"v": 1	"t": 2167003	"P": 1830.5	"F": 5584}
{"v": 1	"t": 2167023	"P": 1829.0	"F": 5703}
{"v": 1	"t": 2167043	"P": 1820.0	"F": 5403}
{"v": 1	"t": 2167063	"P": 1823.25	"F": 5563}
{"v": 1	"t": 2167084	"P": 1801.0	"F": 5390}
{"v": 1	"t": 2167104	"P": 1808.5	"F": 5661}
{"v": 1	"t": 2167124	"P": 1807.0	"F": 5382}
{"v": 1	"t": 2167145	"P": 1802.0	"F": 5348}
{"v": 1	"t": 2167165	"P": 1794.5	"F": 5537}
{"v": 1	"t": 2167185	"P": 1797.5	"F": 5853}
{"v": 1	"t": 2167206	"P": 1791.0	"F": 5830	"C": 44.395	"D": 3144	"sn": 54091779688249	"file": "/data/device_log/data0000.out"}
{"v": 1	"t": 2167226	"P": 1799.25	"F": 5682}
{"v": 1	"t": 2167246	"P": 1791.25	"F": 5659}
{"v": 1	"t": 2167267	"P": 1788.25	"F": 5752}
{"v": 1	"t": 2167287	"P": 1782.75	"F": 5377}
{"v": 1	"t": 2167307	"P": 1789.25	"F": 5721}
{"v": 1	"t": 2167327	"P": 1774.5	"F": 5278}
{"v": 1	"t": 2167348	"P": 1784.75	"F": 5602}
{"v": 1	"t": 2167368	"P": 1779.75	"F": 5682}
{"v": 1	"t": 2167388	"P": 1775.25	"F": 5584}
{"v": 1	"t": 2167409	"P": 1784.5	"F": 5542}
{"v": 1	"t": 2167429	"P": 1783.5	"F": 5502}
{"v": 1	"t": 2167449	"P": 1786.0	"F": 5666}
{"v": 1	"t": 2167469	"P": 1786.75	"F": 5455}
{"v": 1	"t": 2167490	"P": 1791.25	"F": 5612}
{"v": 1	"t": 2167510	"P": 1803.0	"F": 5352}
{"v": 1	"t": 2167530	"P": 1805.5	"F": 5760}
{"v": 1	"t": 2167551	"P": 1805.75	"F": 5626}
{"v": 1	"t": 2167571	"P": 1822.5	"F": 5658}
{"v": 1	"t": 2167591	"P": 1823.0	"F": 5504}
{"v": 1	"t": 2167612	"P": 1839.25	"F": 5707}
{"v": 1	"t": 2167632	"P": 1833.75	"F": 5393}
{"v": 1	"t": 2167652	"P": 1853.25	"F": 5427}
{"v": 1	"t": 2167672	"P": 1864.5	"F": 5342}
{"v": 1	"t": 2167693	"P": 1866.5	"F": 5574}
{"v": 1	"t": 2167713	"P": 1874.5	"F": 5516}
{"v": 1	"t": 2167733	"P": 1880.0	"F": 5742}
{"v": 1	"t": 2167754	"P": 1888.0	"F": 5540}
{"v": 1	"t": 2167774	"P": 1888.5	"F": 5307}
{"v": 1	"t": 2167794	"P": 1901.5	"F": 5194}
{"v": 1	"t": 2167815	"P": 1897.75	"F": 5512}
{"v": 1	"t": 2167835	"P": 1903.0	"F": 5620}
{"v": 1	"t": 2167855	"P": 1906.5	"F": 5553}
{"v": 1	"t": 2167875	"P": 1904.0	"F": 5558}
{"v": 1	"t": 2167896	"P": 1916.0	"F": 5633}
{"v": 1	"t": 2167916	"P": 1918.5	"F": 5627}
{"v": 1	"t": 2167936	"P": 1917.75	"F": 5604}
{"v": 1	"t": 2167957	"P": 1916.5	"F": 5663}
{"v": 1	"t": 2167977	"P": 1923.25	"F": 5536}
{"v": 1	"t": 2167997	"P": 1924.0	"F": 5566}
{"v": 1	"t": 2168018	"P": 1926.25	"F": 5441}
{"v": 1	"t": 2168038	"P": 1921.75	"F": 5724}
{"v": 1	"t": 2168058	"P": 1928.75	"F": 5656}
{"v": 1	"t": 2168078	"P": 1926.0	"F": 5651}
{"v": 1	"t": 2168099	"P": 1928.25	"F": 5610}
{"v": 1	"t": 2168119	"P": 1926.75	"F": 5695}
{"v": 1	"t": 2168139	"P": 1927.0	"F": 5884}
{"v": 1	"t": 2168160	"P": 1929.25	"F": 5706}
{"v": 1	"t": 2168180	"P": 1933.0	"F": 5659}
{"v": 1	"t": 2168200	"P": 1940.0	"F": 5669}
{"v": 1	"t": 2168220	"P": 1922.0	"F": 5627	"C": 44.41	"D": 3144	"sn": 54091779688249	"file": "/data/device_log/data0000.out"}
{"v": 1	"t": 2168241	"P": 1940.25	"F": 5489}
{"v": 1	"t": 2168261	"P": 1944.0	"F": 5685}
{"v": 1	"t": 2168281	"P": 1925.75	"F": 5559}
{"v": 1	"t": 2168302	"P": 1926.75	"F": 5705}
{"v": 1	"t": 2168322	"P": 1940.75	"F": 5627}
{"v": 1	"t": 2168342	"P": 1936.75	"F": 5801}
{"v": 1	"t": 2168363	"P": 1929.25	"F": 5549}
{"v": 1	"t": 2168383	"P": 1943.25	"F": 5638}
{"v": 1	"t": 2168403	"P": 1929.0	"F": 5636}
{"v": 1	"t": 2168423	"P": 1939.5	"F": 5651}
{"v": 1	"t": 2168444	"P": 1936.0	"F": 5772}
{"v": 1	"t": 2168464	"P": 1937.5	"F": 5658}
{"v": 1	"t": 2168484	"P": 1935.75	"F": 5469}
{"v": 1	"t": 2168505	"P": 1937.25	"F": 5619}
{"v": 1	"t": 2168525	"P": 1933.0	"F": 5686}
{"v": 1	"t": 2168545	"P": 1941.25	"F": 5431}
{"v": 1	"t": 2168566	"P": 1932.0	"F": 5440}
{"v": 1	"t": 2168586	"P": 1947.25	"F": 5509}
{"v": 1	"t": 2168606	"P": 1936.0	"F": 5630}
{"v": 1	"t": 2168626	"P": 1940.5	"F": 5736}
{"v": 1	"t": 2168647	"P": 1929.0	"F": 5682}
{"v": 1	"t": 2168667	"P": 1942.0	"F": 5822}
{"v": 1	"t": 2168687	"P": 1935.75	"F": 5797}
{"v": 1	"t": 2168708	"P": 1937.5	"F": 5806}
{"v": 1	"t": 2168728	"P": 1924.0	"F": 5661}
{"v": 1	"t": 2168748	"P": 1935.25	"F": 5919}
{"v": 1	"t": 2168769	"P": 1919.75	"F": 5844}
{"v": 1	"t": 2168789	"P": 1930.25	"F": 5665}
{"v": 1	"t": 2168809	"P": 1923.0	"F": 5655}
{"v": 1	"t": 2168829	"P": 1925.25	"F": 5612}
{"v": 1	"t": 2168850	"P": 1926.5	"F": 5658}
{"v": 1	"t": 2168870	"P": 1920.75	"F": 5683}
{"v": 1	"t": 2168890	"P": 1914.25	"F": 5675}
{"v": 1	"t": 2168911	"P": 1929.75	"F": 5791}
{"v": 1	"t": 2168931	"P": 1920.75	"F": 5694}
{"v": 1	"t": 2168951	"P": 1913.75	"F": 5892}
{"v": 1	"t": 2168972	"P": 1920.25	"F": 5956}
{"v": 1	"t": 2168992	"P": 1923.5	"F": 5691}
{"v": 1	"t": 2169012	"P": 1920.75	"F": 5763}
{"v": 1	"t": 2169032	"P": 1923.25	"F": 5469}
{"v": 1	"t": 2169053	"P": 1913.75	"F": 5904}
{"v": 1	"t": 2169073	"P": 1909.0	"F": 5553}
{"v": 1	"t": 2169093	"P": 1910.5	"F": 5656}
{"v": 1	"t": 2169114	"P": 1901.0	"F": 5761}
{"v": 1	"t": 2169134	"P": 1904.0	"F": 5682}
{"v": 1	"t": 2169154	"P": 1898.5	"F": 5981}
{"v": 1	"t": 2169175	"P": 1891.75	"F": 5764}
{"v": 1	"t": 2169195	"P": 1890.5	"F": 5678}
{"v": 1	"t": 2169215	"P": 1885.5	"F": 5493}
{"v": 1	"t": 2169235	"P": 1873.25	"F": 5545	"C": 44.385	"D": 3144	"sn": 54091779688249	"file": "/data/device_log/data0000.out"}
{"v": 1	"t": 2169256	"P": 1871.5	"F": 5550}
{"v": 1	"t": 2169276	"P": 1873.25	"F": 5624}
{"v": 1	"t": 2169296	"P": 1867.25	"F": 5936}
{"v": 1	"t": 2169317	"P": 1860.25	"F": 5799}
{"v": 1	"t": 2169337	"P": 1852.25	"F": 5973}
{"v": 1	"t": 2169357	"P": 1861.25	"F": 5908}
{"v": 1	"t": 2169378	"P": 1844.5	"F": 5791}
{"v": 1	"t": 2169398	"P": 1850.0	"F": 5953}
{"v": 1	"t": 2169418	"P": 1837.75	"F": 6164}
{"v": 1	"t": 2169438	"P": 1836.5	"F": 5626}
{"v": 1	"t": 2169459	"P": 1832.5	"F": 5771}
{"v": 1	"t": 2169479	"P": 1832.5	"F": 5885}
{"v": 1	"t": 2169499	"P": 1821.25	"F": 6004}
{"v": 1	"t": 2169520	"P": 1816.5	"F": 5798}
{"v": 1	"t": 2169540	"P": 1817.0	"F": 5962}
{"v": 1	"t": 2169560	"P": 1815.75	"F": 5642}
{"v": 1	"t": 2169581	"P": 1817.25	"F": 5608}
{"v": 1	"t": 2169601	"P": 1813.25	"F": 5954}
{"v": 1	"t": 2169621	"P": 1806.5	"F": 5921}
{"v": 1	"t": 2169641	"P": 1802.0	"F": 5704}
{"v": 1	"t": 2169662	"P": 1797.25	"F": 5824}
{"v": 1	"t": 2169682	"P": 1804.0	"F": 5875}
{"v": 1	"t": 2169702	"P": 1805.75	"F": 6020}
{"v": 1	"t": 2169723	"P": 1797.0	"F": 5530}
{"v": 1	"t": 2169743	"P": 1788.0	"F": 6004}
{"v": 1	"t": 2169763	"P": 1795.5	"F": 5831}
{"v": 1	"t": 2169784	"P": 1800.5	"F": 5821}
{"v": 1	"t": 2169804	"P": 1794.25	"F": 5799}
{"v": 1	"t": 2169824	"P": 1788.0	"F": 5662}
{"v": 1	"t": 2169844	"P": 1792.5	"F": 5815}
{"v": 1	"t": 2169865	"P": 1802.5	"F": 6093}
{"v": 1	"t": 2169885	"P": 1801.25	"F": 5695}
{"v": 1	"t": 2169905	"P": 1799.5	"F": 5944}
{"v": 1	"t": 2169926	"P": 1802.75	"F": 5783}
{"v": 1	"t": 2169946	"P": 1808.75	"F": 6046}
{"v": 1	"t": 2169966	"P": 1812.75	"F": 5988}
{"v": 1	"t": 2169987	"P": 1808.0	"F": 5800}
{"v": 1	"t": 2170007	"P": 1814.5	"F": 5898}
{"v": 1	"t": 2170027	"P": 1835.75	"F": 5921}
{"v": 1	"t": 2170048	"P": 1834.5	"F": 5725}
{"v": 1	"t": 2170068	"P": 1839.25	"F": 6109}
{"v": 1	"t": 2170088	"P": 1846.75	"F": 5983}
{"v": 1	"t": 2170109	"P": 1861.25	"F": 6118}
{"v": 1	"t": 2170129	"P": 1865.75	"F": 6170}
{"v": 1	"t": 2170149	"P": 1866.0	"F": 6053}
{"v": 1	"t": 2170170	"P": 1876.75	"F": 5803}
{"v": 1	"t": 2170190	"P": 1873.75	"F": 6121}
{"v": 1	"t": 2170210	"P": 1884.75	"F": 6016}
{"v": 1	"t": 2170231	"P": 1889.5	"F": 6140}
{"v": 1	"t": 2170251	"P": 1891.75	"F": 6148	"C": 44.405	"D": 3144	"sn": 54091779688249	"file": "/data/device_log/data0000.out"}
{"v": 1	"t": 2170271	"P": 1893.25	"F": 5731}
{"v": 1	"t": 2170292	"P": 1902.75	"F": 6214}
{"v": 1	"t": 2170312	"P": 1903.25	"F": 5758}
{"v": 1	"t": 2170333	"P": 1898.75	"F": 6038}
{"v": 1	"t": 2170353	"P": 1905.75	"F": 6022}
{"v": 1	"t": 2170373	"P": 1915.25	"F": 6218}
{"v": 1	"t": 2170393	"P": 1912.5	"F": 6153}
{"v": 1	"t": 2170414	"P": 1915.0	"F": 6360}
{"v": 1	"t": 2170434	"P": 1917.25	"F": 6164}
{"v": 1	"t": 2170454	"P": 1909.25	"F": 6010}
{"v": 1	"t": 2170475	"P": 1918.75	"F": 6265}
{"v": 1	"t": 2170495	"P": 1920.5	"F": 6001}
{"v": 1	"t": 2170515	"P": 1927.75	"F": 6103}
{"v": 1	"t": 2170536	"P": 1920.0	"F": 6158}
{"v": 1	"t": 2170556	"P": 1919.5	"F": 5956}
{"v": 1	"t": 2170576	"P": 1924.0	"F": 6105}
{"v": 1	"t": 2170596	"P": 1927.75	"F": 6147}
{"v": 1	"t": 2170617	"P": 1929.25	"F": 6094}
{"v": 1	"t": 2170637	"P": 1929.5	"F": 6140}
{"v": 1	"t": 2170657	"P": 1928.75	"F": 6132}
{"v": 1	"t": 2170678	"P": 1930.5	"F": 6050}
{"v": 1	"t": 2170698	"P": 1935.0	"F": 6046}
{"v": 1	"t": 2170718	"P": 1924.75	"F": 5966}
{"v": 1	"t": 2170738	"P": 1938.5	"F": 6021}
{"v": 1	"t": 2170759	"P": 1932.75	"F": 5918}
{"v": 1	"t": 2170779	"P": 1927.75	"F": 6098}
{"v": 1	"t": 2170799	"P": 1931.5	"F": 6034}
{"v": 1	"t": 2170820	"P": 1940.0	"F": 5979}
{"v": 1	"t": 2170840	"P": 1940.5	"F": 6124}
{"v": 1	"t": 2170860	"P": 1932.25	"F": 6256}
{"v": 1	"t": 2170881	"P": 1933.0	"F": 6322}
{"v": 1	"t": 2170901	"P": 1932.75	"F": 6317}
{"v": 1	"t": 2170921	"P": 1944.5	"F": 5879}
{"v": 1	"t": 2170941	"P": 1934.25	"F": 6076}
{"v": 1	"t": 2170962	"P": 1938.0	"F": 6191}
{"v": 1	"t": 2170982	"P": 1945.5	"F": 6205}
{"v": 1	"t": 2171002	"P": 1933.5	"F": 6131}
{"v": 1	"t": 2171023	"P": 1940.25	"F": 6132}
{"v": 1	"t": 2171043	"P": 1935.75	"F": 6016}
{"v": 1	"t": 2171063	"P": 1940.25	"F": 6008}
{"v": 1	"t": 2171084	"P": 1940.0	"F": 6037}
{"v": 1	"t": 2171104	"P": 1940.75	"F": 5754}
{"v": 1	"t": 2171124	"P": 1934.25	"F": 5926}
{"v": 1	"t": 2171145	"P": 1929.5	"F": 6236}
{"v": 1	"t": 2171165	"P": 1934.0	"F": 6094}
{"v": 1	"t": 2171185	"P": 1925.75	"F": 5910}
{"v": 1	"t": 2171206	"P": 1912.0	"F": 6394}
{"v": 1	"t": 2171226	"P": 1910.5	"F": 5992}
{"v": 1	"t": 2171246	"P": 1924.5	"F": 5758}
{"v": 1	"t": 2171266	"P": 1903.75	"F": 5767	"C": 44.4	"D": 3144	"sn": 54091779688249	"file": "/data/device_log/data0000.out"}
{"v": 1	"t": 2171287	"P": 1904.0	"F": 6003}
{"v": 1	"t": 2171307	"P": 1889.5	"F": 6031}
{"v": 1	"t": 2171327	"P": 1889.25	"F": 5738}
{"v": 1	"t": 2171348	"P": 1885.5	"F": 6248}
{"v": 1	"t": 2171368	"P": 1875.75	"F": 5994}
{"v": 1	"t": 2171388	"P": 1867.25	"F": 5845}
{"v": 1	"t": 2171408	"P": 1866.0	"F": 5761}
{"v": 1	"t": 2171429	"P": 1855.0	"F": 5767}
{"v": 1	"t": 2171449	"P": 1854.5	"F": 6179}
{"v": 1	"t": 2171469	"P": 1852.0	"F": 5873}
{"v": 1	"t": 2171490	"P": 1849.0	"F": 5830}
{"v": 1	"t": 2171510	"P": 1846.0	"F": 5893}
{"v": 1	"t": 2171530	"P": 1841.0	"F": 5892}
{"v": 1	"t": 2171551	"P": 1830.0	"F": 5906}
{"v": 1	"t": 2171571	"P": 1829.25	"F": 5947}
{"v": 1	"t": 2171591	"P": 1818.75	"F": 5889}
{"v": 1	"t": 2171611	"P": 1822.75	"F": 5959}
{"v": 1	"t": 2171632	"P": 1817.0	"F": 6068}
{"v": 1	"t": 2171652	"P": 1812.5	"F": 5943}
{"v": 1	"t": 2171672	"P": 1809.25	"F": 6082}
{"v": 1	"t": 2171693	"P": 1800.25	"F": 5796}
{"v": 1	"t": 2171713	"P": 1801.5	"F": 6073}
{"v": 1	"t": 2171733	"P": 1801.75	"F": 5898}
{"v": 1	"t": 2171754	"P": 1803.25	"F": 6053}
{"v": 1	"t": 2171774	"P": 1789.0	"F": 6124}
{"v": 1	"t": 2171794	"P": 1788.25	"F": 5838}
{"v": 1	"t": 2171815	"P": 1798.25	"F": 6084}
{"v": 1	"t": 2171835	"P": 1784.0	"F": 6040}
{"v": 1	"t": 2171855	"P": 1786.0	"F": 5819}
{"v": 1	"t": 2171875	"P": 1781.75	"F": 5787}
{"v": 1	"t": 2171896	"P": 1785.75	"F": 5870}
{"v": 1	"t": 2171916	"P": 1780.25	"F": 5773}
{"v": 1	"t": 2171936	"P": 1791.75	"F": 6006}
{"v": 1	"t": 2171957	"P": 1788.5	"F": 5905}
{"v": 1	"t": 2171977	"P": 1788.25	"F": 5899}
{"v": 1	"t": 2171997	"P": 1800.75	"F": 5939}
{"v": 1	"t": 2172017	"P": 1809.25	"F": 5894}
{"v": 1	"t": 2172038	"P": 1823.75	"F": 5551}
{"v": 1	"t": 2172058	"P": 1827.75	"F": 6111}
{"v": 1	"t": 2172078	"P": 1851.5	"F": 5834}
{"v": 1	"t": 2172099	"P": 1850.5	"F": 6049}
{"v": 1	"t": 2172119	"P": 1867.5	"F": 5929}
{"v": 1	"t": 2172139	"P": 1871.75	"F": 5930}
{"v": 1	"t": 2172160	"P": 1884.75	"F": 5920}
{"v": 1	"t": 2172180	"P": 1894.0	"F": 5940}
{"v": 1	"t": 2172200	"P": 1901.0	"F": 5915}
{"v": 1	"t": 2172220	"P": 1901.5	"F": 6001}
{"v": 1	"t": 2172241	"P": 1909.5	"F": 6149}
{"v": 1	"t": 2172261	"P": 1899.75	"F": 5750}
{"v": 1	"t": 2172281	"P": 1913.5	"F": 5735	"C": 44.405	"D": 3144	"sn": 54091779688249	"file": "/data/device_log/data0000.out"}
{"v": 1	"t": 2172302	"P": 1907.0	"F": 5854}
{"v": 1	"t": 2172322	"P": 1916.5	"F": 6091}
{"v": 1	"t": 2172342	"P": 1916.25	"F": 6012}
{"v": 1	"t": 2172363	"P": 1924.25	"F": 5983}
{"v": 1	"t": 2172383	"P": 1935.25	"F": 5847}
{"v": 1	"t": 2172403	"P": 1917.0	"F": 6085}
{"v": 1	"t": 2172423	"P": 1926.0	"F": 6090}
{"v": 1	"t": 2172444	"P": 1933.5	"F": 5586}
{"v": 1	"t": 2172464	"P": 1923.75	"F": 5929}
{"v": 1	"t": 2172484	"P": 1937.5	"F": 5975}
{"v": 1	"t": 2172505	"P": 1933.25	"F": 5808}
{"v": 1	"t": 2172525	"P": 1933.75	"F": 5855}
{"v": 1	"t": 2172545	"P": 1942.75	"F": 5893}
{"v": 1	"t": 2172566	"P": 1951.5	"F": 5794}
{"v": 1	"t": 2172586	"P": 1953.25	"F": 5985}
{"v": 1	"t": 2172606	"P": 1956.75	"F": 6035}
{"v": 1	"t": 2172626	"P": 1955.0	"F": 5853}
{"v": 1	"t": 2172647	"P": 1945.25	"F": 5783}
{"v": 1	"t": 2172667	"P": 1941.75	"F": 5704}
{"v": 1	"t": 2172687	"P": 1954.75	"F": 5967}
{"v": 1	"t": 2172708	"P": 1941.75	"F": 5793}
{"v": 1	"t": 2172728	"P": 1951.5	"F": 5834}
{"v": 1	"t": 2172748	"P": 1955.75	"F": 5877}
{"v": 1	"t": 2172768	"P": 1959.25	"F": 6007}
{"v": 1	"t": 2172789	"P": 1945.5	"F": 5825}
{"v": 1	"t": 2172809	"P": 1957.25	"F": 6135}
{"v": 1	"t": 2172829	"P": 1963.75	"F": 6005}
{"v": 1	"t": 2172850	"P": 1951.25	"F": 5860}
{"v": 1	"t": 2172870	"P": 1961.25	"F": 5926}
{"v": 1	"t": 2172890	"P": 1955.75	"F": 5882}
{"v": 1	"t": 2172911	"P": 1958.0	"F": 5818}
{"v": 1	"t": 2172931	"P": 1964.25	"F": 5915}
{"v": 1	"t": 2172951	"P": 1951.5	"F": 6009}
{"v": 1	"t": 2172971	"P": 1954.5	"F": 5723}
{"v": 1	"t": 2172992	"P": 1948.75	"F": 6078}
{"v": 1	"t": 2173012	"P": 1950.75	"F": 5895}
{"v": 1	"t": 2173032	"P": 1954.75	"F": 6176}
{"v": 1	"t": 2173053	"P": 1952.0	"F": 5944}
{"v": 1	"t": 2173073	"P": 1940.25	"F": 6151}
{"v": 1	"t": 2173093	"P": 1947.5	"F": 6313}
{"v": 1	"t": 2173114	"P": 1955.75	"F": 5990}
{"v": 1	"t": 2173134	"P": 1942.5	"F": 6020}
{"v": 1	"t": 2173154	"P": 1952.25	"F": 6006}
{"v": 1	"t": 2173175	"P": 1951.25	"F": 5994}
{"v": 1	"t": 2173195	"P": 1948.75	"F": 6119}
{"v": 1	"t": 2173215	"P": 1949.75	"F": 5983}
{"v": 1	"t": 2173235	"P": 1950.75	"F": 6026}
{"v": 1	"t": 2173256	"P": 1956.75	"F": 6212}
{"v": 1	"t": 2173276	"P": 1957.0	"F": 6147}
{"v": 1	"t": 2173297	"P": 1948.75	"F": 6296	"C": 44.38	"D": 3144	"sn": 54091779688249	"file": "/data/device_log/data0000.out"}
{"v": 1	"t": 2173317	"P": 1949.75	"F": 6046}
{"v": 1	"t": 2173337	"P": 1948.0	"F": 6199}
{"v": 1	"t": 2173358	"P": 1950.75	"F": 6259}
{"v": 1	"t": 2173378	"P": 1935.0	"F": 6115}
{"v": 1	"t": 2173398	"P": 1926.75	"F": 6353}
{"v": 1	"t": 2173418	"P": 1910.75	"F": 6463}
{"v": 1	"t": 2173439	"P": 1917.5	"F": 6527}
{"v": 1	"t": 2173459	"P": 1888.25	"F": 6133}
{"v": 1	"t": 2173479	"P": 1892.5	"F": 6209}
{"v": 1	"t": 2173500	"P": 1891.75	"F": 6114}
{"v": 1	"t": 2173520	"P": 1872.25	"F": 6130}
{"v": 1	"t": 2173540	"P": 1865.25	"F": 6188}
{"v": 1	"t": 2173561	"P": 1852.25	"F": 6213}
{"v": 1	"t": 2173581	"P": 1851.5	"F": 6299}
{"v": 1	"t": 2173601	"P": 1844.25	"F": 6329}
{"v": 1	"t": 2173621	"P": 1830.5	"F": 5973}
{"v": 1	"t": 2173642	"P": 1825.75	"F": 6356}
{"v": 1	"t": 2173662	"P": 1826.5	"F": 6339}
{"v": 1	"t": 2173682	"P": 1811.5	"F": 5999}
{"v": 1	"t": 2173703	"P": 1800.75	"F": 5970}
{"v": 1	"t": 2173723	"P": 1795.5	"F": 6214}
{"v": 1	"t": 2173743	"P": 1798.75	"F": 6070}
{"v": 1	"t": 2173764	"P": 1787.75	"F": 6097}
{"v": 1	"t": 2173784	"P": 1797.5	"F": 5739}
{"v": 1	"t": 2173804	"P": 1774.0	"F": 5945}
{"v": 1	"t": 2173825	"P": 1780.0	"F": 6118}
{"v": 1	"t": 2173845	"P": 1781.25	"F": 6022}
{"v": 1	"t": 2173865	"P": 1771.25	"F": 6070}
{"v": 1	"t": 2173886	"P": 1771.25	"F": 5859}
{"v": 1	"t": 2173906	"P": 1772.25	"F": 6072}
{"v": 1	"t": 2173927	"P": 1774.25	"F": 5631}
{"v": 1	"t": 2173947	"P": 1769.0	"F": 5836}
{"v": 1	"t": 2173967	"P": 1769.5	"F": 5805}
{"v": 1	"t": 2173987	"P": 1772.75	"F": 6020}
{"v": 1	"t": 2174008	"P": 1774.25	"F": 5734}
{"v": 1	"t": 2174028	"P": 1778.25	"F": 5920}
{"v": 1	"t": 2174048	"P": 1785.75	"F": 5968}
{"v": 1	"t": 2174069	"P": 1782.25	"F": 5707}
{"v": 1	"t": 2174089	"P": 1797.0	"F": 5963}
{"v": 1	"t": 2174109	"P": 1795.75	"F": 5910}
{"v": 1	"t": 2174130	"P": 1803.75	"F": 5939}
{"v": 1	"t": 2174150	"P": 1813.25	"F": 5843}
{"v": 1	"t": 2174170	"P": 1817.75	"F": 5631}
{"v": 1	"t": 2174190	"P": 1836.0	"F": 5538}
{"v": 1	"t": 2174211	"P": 1836.25	"F": 5536}
{"v": 1	"t": 2174231	"P": 1848.5	"F": 5886}
{"v": 1	"t": 2174251	"P": 1851.25	"F": 5682}
{"v": 1	"t": 2174272	"P": 1853.75	"F": 5742}
{"v": 1	"t": 2174292	"P": 1855.5	"F": 5715}
{"v": 1	"t": 2174312	"P": 1877.25	"F": 5763	"C": 44.365	"D": 3144	"sn": 54091779688249	"file": "/data/device_log/data0000.out"}
{"v": 1	"t": 2174333	"P": 1873.5	"F": 5635}
{"v": 1	"t": 2174353	"P": 1873.5	"F": 5583}
{"v": 1	"t": 2174373	"P": 1862.75	"F": 5557}
{"v": 1	"t": 2174393	"P": 1875.25	"F": 5524}
{"v": 1	"t": 2174414	"P": 1873.75	"F": 5317}
{"v": 1	"t": 2174434	"P": 1886.0	"F": 5505}
{"v": 1	"t": 2174454	"P": 1868.75	"F": 5492}
{"v": 1	"t": 2174475	"P": 1877.75	"F": 5389}
{"v": 1	"t": 2174495	"P": 1878.25	"F": 5423}
{"v": 1	"t": 2174515	"P": 1882.75	"F": 5508}
{"v": 1	"t": 2174536	"P": 1883.0	"F": 5593}
{"v": 1	"t": 2174556	"P": 1888.0	"F": 5711}
{"v": 1	"t": 2174576	"P": 1889.0	"F": 5638}
{"v": 1	"t": 2174596	"P": 1880.25	"F": 5430}
{"v": 1	"t": 2174617	"P": 1881.75	"F": 5573}
{"v": 1	"t": 2174637	"P": 1884.25	"F": 5346}
{"v": 1	"t": 2174657	"P": 1896.75	"F": 5324}
{"v": 1	"t": 2174678	"P": 1885.5	"F": 5503}
{"v": 1	"t": 2174698	"P": 1901.0	"F": 5612}
{"v": 1	"t": 2174718	"P": 1893.25	"F": 5635}
{"v": 1	"t": 2174738	"P": 1912.0	"F": 5399}
{"v": 1	"t": 2174759	"P": 1910.25	"F": 5690}
{"v": 1	"t": 2174779	"P": 1896.0	"F": 5488}
{"v": 1	"t": 2174799	"P": 1908.5	"F": 5574}
{"v": 1	"t": 2174820	"P": 1906.75	"F": 5618}
{"v": 1	"t": 2174840	"P": 1916.25	"F": 5843}
{"v": 1	"t": 2174860	"P": 1907.0	"F": 5841}
{"v": 1	"t": 2174881	"P": 1902.5	"F": 5856}
{"v": 1	"t": 2174901	"P": 1903.5	"F": 5855}
{"v": 1	"t": 2174921	"P": 1889.25	"F": 5928}
{"v": 1	"t": 2174941	"P": 1904.0	"F": 5882}
{"v": 1	"t": 2174962	"P": 1894.5	"F": 5817}
{"v": 1	"t": 2174982	"P": 1907.25	"F": 5812}
{"v": 1	"t": 2175002	"P": 1893.5	"F": 5705}
{"v": 1	"t": 2175023	"P": 1917.75	"F": 5739}
{"v": 1	"t": 2175043	"P": 1908.0	"F": 5857}
{"v": 1	"t": 2175063	"P": 1928.75	"F": 5907}
{"v": 1	"t": 2175084	"P": 1930.25	"F": 5616}
{"v": 1	"t": 2175104	"P": 1918.75	"F": 6021}
{"v": 1	"t": 2175124	"P": 1923.0	"F": 5814}
{"v": 1	"t": 2175144	"P": 1931.75	"F": 5998}
{"v": 1	"t": 2175165	"P": 1920.75	"F": 6029}
{"v": 1	"t": 2175185	"P": 1920.75	"F": 5966}
{"v": 1	"t": 2175205	"P": 1922.5	"F": 6004}
{"v": 1	"t": 2175226	"P": 1930.0	"F": 6090}
{"v": 1	"t": 2175246	"P": 1917.75	"F": 6013}
{"v": 1	"t": 2175266	"P": 1923.75	"F": 6165}
{"v": 1	"t": 2175287	"P": 1921.5	"F": 5777}
{"v": 1	"t": 2175307	"P": 1915.5	"F": 5649}
{"v": 1	"t": 2175327	"P": 1898.75	"F": 5772	"C": 44.36	"D": 3144	"sn": 54091779688249	"file": "/data/device_log/data0000.out"}
{"v": 1	"t": 2175348	"P": 1886.25	"F": 5779}
{"v": 1	"t": 2175368	"P": 1878.5	"F": 5882}
{"v": 1	"t": 2175388	"P": 1872.5	"F": 5971}
{"v": 1	"t": 2175408	"P": 1885.0	"F": 5739}
{"v": 1	"t": 2175429	"P": 1874.5	"F": 5811}
{"v": 1	"t": 2175449	"P": 1880.0	"F": 6073}
{"v": 1	"t": 2175469	"P": 1870.25	"F": 5767}
{"v": 1	"t": 2175490	"P": 1886.25	"F": 5872}
{"v": 1	"t": 2175510	"P": 1870.5	"F": 5692}
{"v": 1	"t": 2175530	"P": 1888.75	"F": 5655}
{"v": 1	"t": 2175551	"P": 1876.5	"F": 5866}
{"v": 1	"t": 2175571	"P": 1895.0	"F": 5802}
{"v": 1	"t": 2175591	"P": 1888.75	"F": 6031}
{"v": 1	"t": 2175611	"P": 1903.5	"F": 5636}
{"v": 1	"t": 2175632	"P": 1904.0	"F": 6010}
{"v": 1	"t": 2175652	"P": 1901.25	"F": 6030}
{"v": 1	"t": 2175672	"P": 1910.25	"F": 5521}
{"v": 1	"t": 2175693	"P": 1904.75	"F": 6148}
{"v": 1	"t": 2175713	"P": 1912.5	"F": 5967}
{"v": 1	"t": 2175733	"P": 1908.25	"F": 6095}
{"v": 1	"t": 2175753	"P": 1926.0	"F": 5808}
{"v": 1	"t": 2175774	"P": 1912.0	"F": 5789}
{"v": 1	"t": 2175794	"P": 1914.0	"F": 6076}
{"v": 1	"t": 2175814	"P": 1904.0	"F": 5976}
{"v": 1	"t": 2175835	"P": 1903.5	"F": 5992}
{"v": 1	"t": 2175855	"P": 1888.75	"F": 5958}
{"v": 1	"t": 2175875	"P": 1873.25	"F": 6102}
{"v": 1	"t": 2175896	"P": 1862.0	"F": 5871}
{"v": 1	"t": 2175916	"P": 1857.0	"F": 5738}
{"v": 1	"t": 2175936	"P": 1842.25	"F": 6017}
{"v": 1	"t": 2175957	"P": 1826.5	"F": 5900}
{"v": 1	"t": 2175977	"P": 1816.75	"F": 6007}
{"v": 1	"t": 2175997	"P": 1808.75	"F": 5997}
{"v": 1	"t": 2176017	"P": 1808.25	"F": 6070}
{"v": 1	"t": 2176038	"P": 1801.5	"F": 6182}
{"v": 1	"t": 2176058	"P": 1782.25	"F": 6063}
{"v": 1	"t": 2176078	"P": 1778.5	"F": 5911}
{"v": 1	"t": 2176099	"P": 1777.75	"F": 5977}
{"v": 1	"t": 2176119	"P": 1773.75	"F": 5593}
{"v": 1	"t": 2176139	"P": 1774.75	"F": 5662}
{"v": 1	"t": 2176160	"P": 1778.25	"F": 5778}
{"v": 1	"t": 2176180	"P": 1777.0	"F": 6088}
{"v": 1	"t": 2176200	"P": 1782.5	"F": 5774}
{"v": 1	"t": 2176220	"P": 1788.5	"F": 5872}
{"v": 1	"t": 2176241	"P": 1790.5	"F": 5789}
{"v": 1	"t": 2176261	"P": 1810.25	"F": 5903}
{"v": 1	"t": 2176281	"P": 1813.5	"F": 5948}
{"v": 1	"t": 2176302	"P": 1816.75	"F": 5999}
{"v": 1	"t": 2176322	"P": 1823.75	"F": 6062}
{"v": 1	"t": 2176342	"P": 1840.25	"F": 6129	"C": 44.4	"D": 3144	"sn": 54091779688249	"file": "/data/device_log/data0000.out"}
{"v": 1	"t": 2176363	"P": 1849.75	"F": 5894}
{"v": 1	"t": 2176383	"P": 1860.25	"F": 6170}
{"v": 1	"t": 2176403	"P": 1860.0	"F": 6201}
{"v": 1	"t": 2176423	"P": 1875.25	"F": 6130}
{"v": 1	"t": 2176444	"P": 1879.75	"F": 6346}
{"v": 1	"t": 2176464	"P": 1860.0	"F": 6157}
{"v": 1	"t": 2176484	"P": 1869.5	"F": 6364}
{"v": 1	"t": 2176505	"P": 1859.5	"F": 6134}
{"v": 1	"t": 2176525	"P": 1870.25	"F": 5819}
{"v": 1	"t": 2176545	"P": 1872.25	"F": 5863}
{"v": 1	"t": 2176566	"P": 1894.5	"F": 5803}
{"v": 1	"t": 2176586	"P": 1904.5	"F": 5738}
{"v": 1	"t": 2176606	"P": 1926.0	"F": 5964}
{"v": 1	"t": 2176627	"P": 1908.25	"F": 6015}
{"v": 1	"t": 2176647	"P": 1905.75	"F": 6056}
{"v": 1	"t": 2176667	"P": 1905.0	"F": 5802}
{"v": 1	"t": 2176687	"P": 1898.5	"F": 5995}
{"v": 1	"t": 2176708	"P": 1885.0	"F": 6146}
{"v": 1	"t": 2176728	"P": 1890.25	"F": 6126}
{"v": 1	"t": 2176748	"P": 1898.5	"F": 5978}
{"v": 1	"t": 2176769	"P": 1905.5	"F": 6343}
{"v": 1	"t": 2176789	"P": 1918.25	"F": 6298}
{"v": 1	"t": 2176809	"P": 1930.5	"F": 5853}
{"v": 1	"t": 2176829	"P": 1923.25	"F": 5979}
{"v": 1	"t": 2176850	"P": 1934.0	"F": 6159}
{"v": 1	"t": 2176870	"P": 1916.5	"F": 6214}
{"v": 1	"t": 2176890	"P": 1928.75	"F": 5927}
{"v": 1	"t": 2176911	"P": 1950.25	"F": 6030}
{"v": 1	"t": 2176931	"P": 1979.5	"F": 6034}
{"v": 1	"t": 2176951	"P": 2015.0	"F": 6114}
{"v": 1	"t": 2176971	"P": 2026.5	"F": 6185}
{"v": 1	"t": 2176992	"P": 2032.5	"F": 6357}
{"v": 1	"t": 2177012	"P": 2022.5	"F": 6411}
{"v": 1	"t": 2177032	"P": 2007.5	"F": 6281}
{"v": 1	"t": 2177053	"P": 1995.0	"F": 6117}
{"v": 1	"t": 2177073	"P": 1975.0	"F": 6405}
{"v": 1	"t": 2177093	"P": 1959.5	"F": 6096}
{"v": 1	"t": 2177114	"P": 1934.0	"F": 6212}
{"v": 1	"t": 2177134	"P": 1915.75	"F": 5992}
{"v": 1	"t": 2177154	"P": 1907.5	"F": 6192}
{"v": 1	"t": 2177174	"P": 1913.75	"F": 6194}
{"v": 1	"t": 2177195	"P": 1919.5	"F": 6321}
{"v": 1	"t": 2177215	"P": 1926.75	"F": 6374}
{"v": 1	"t": 2177235	"P": 1945.5	"F": 6012}
{"v": 1	"t": 2177256	"P": 1977.5	"F": 6031}
{"v": 1	"t": 2177276	"P": 1991.25	"F": 6108}
{"v": 1	"t": 2177296	"P": 1995.0	"F": 5988}
{"v": 1	"t": 2177317	"P": 1985.75	"F": 5934}
{"v": 1	"t": 2177337	"P": 1971.75	"F": 5968}
{"v": 1	"t": 2177357	"P": 1956.25	"F": 5595	"C": 44.41	"D": 3144	"sn": 54091779688249	"file": "/data/device_log/data0000.out"}
{"v": 1	"t": 2177378	"P": 1930.5	"F": 5677}
{"v": 1	"t": 2177398	"P": 1887.25	"F": 5495}
{"v": 1	"t": 2177418	"P": 1845.0	"F": 5639}
{"v": 1	"t": 2177439	"P": 1798.25	"F": 5542}
{"v": 1	"t": 2177459	"P": 1773.5	"F": 5851}
{"v": 1	"t": 2177479	"P": 1762.0	"F": 5251}
{"v": 1	"t": 2177500	"P": 1759.75	"F": 5840}
{"v": 1	"t": 2177520	"P": 1762.0	"F": 5455}
{"v": 1	"t": 2177540	"P": 1770.75	"F": 5583}
{"v": 1	"t": 2177561	"P": 1780.5	"F": 5677}
{"v": 1	"t": 2177581	"P": 1814.0	"F": 5852}
{"v": 1	"t": 2177601	"P": 1827.25	"F": 6033}
{"v": 1	"t": 2177622	"P": 1884.75	"F": 6288}
{"v": 1	"t": 2177642	"P": 1917.75	"F": 5894}
{"v": 1	"t": 2177662	"P": 1938.75	"F": 6096}
{"v": 1	"t": 2177683	"P": 1919.0	"F": 6496}
{"v": 1	"t": 2177703	"P": 1892.0	"F": 6750}
{"v": 1	"t": 2177723	"P": 1872.25	"F": 6440}
{"v": 1	"t": 2177744	"P": 1843.75	"F": 6577}
{"v": 1	"t": 2177764	"P": 1815.5	"F": 6104}
{"v": 1	"t": 2177784	"P": 1803.25	"F": 5948}
{"v": 1	"t": 2177805	"P": 1774.25	"F": 5300}
{"v": 1	"t": 2177825	"P": 1770.0	"F": 5490}
{"v": 1	"t": 2177845	"P": 1760.25	"F": 5386}
{"v": 1	"t": 2177865	"P": 1767.25	"F": 5536}
{"v": 1	"t": 2177886	"P": 1784.75	"F": 5828}
{"v": 1	"t": 2177906	"P": 1819.0	"F": 5779}
{"v": 1	"t": 2177926	"P": 1849.25	"F": 6008}
{"v": 1	"t": 2177947	"P": 1927.75	"F": 5944}
{"v": 1	"t": 2177967	"P": 1975.25	"F": 5990}
{"v": 1	"t": 2177987	"P": 2032.5	"F": 6157}
{"v": 1	"t": 2178008	"P": 2043.75	"F": 6076}
{"v": 1	"t": 2178028	"P": 2028.5	"F": 6191}
{"v": 1	"t": 2178048	"P": 1994.5	"F": 5827}
{"v": 1	"t": 2178068	"P": 1955.25	"F": 5582}
{"v": 1	"t": 2178089	"P": 1914.0	"F": 5625}
{"v": 1	"t": 2178109	"P": 1882.75	"F": 5712}
{"v": 1	"t": 2178129	"P": 1829.5	"F": 5370}
{"v": 1	"t": 2178150	"P": 1811.75	"F": 5959}
{"v": 1	"t": 2178170	"P": 1790.75	"F": 6013}
{"v": 1	"t": 2178190	"P": 1777.75	"F": 5338}
{"v": 1	"t": 2178210	"P": 1789.25	"F": 5507}
{"v": 1	"t": 2178231	"P": 1784.0	"F": 5737}
{"v": 1	"t": 2178251	"P": 1837.0	"F": 5618}
{"v": 1	"t": 2178271	"P": 1900.5	"F": 5352}
{"v": 1	"t": 2178292	"P": 1985.5	"F": 5775}
{"v": 1	"t": 2178312	"P": 2059.75	"F": 6070}
{"v": 1	"t": 2178332	"P": 2094.25	"F": 6092}
{"v": 1	"t": 2178353	"P": 2111.75	"F": 6157}
{"v": 1	"t": 2178373	"P": 2110.0	"F": 6732	"C": 44.385	"D": 3144	"sn": 54091779688249	"file": "/data/device_log/data0000.out"}
{"v": 1	"t": 2178393	"P": 2091.0	"F": 6433}
{"v": 1	"t": 2178414	"P": 2048.25	"F": 6410}
{"v": 1	"t": 2178434	"P": 2021.25	"F": 6025}
{"v": 1	"t": 2178454	"P": 1973.0	"F": 6192}
{"v": 1	"t": 2178474	"P": 1933.0	"F": 5679}
{"v": 1	"t": 2178495	"P": 1921.25	"F": 5866}
{"v": 1	"t": 2178515	"P": 1903.0	"F": 5837}
{"v": 1	"t": 2178535	"P": 1886.0	"F": 5573}
{"v": 1	"t": 2178556	"P": 1900.25	"F": 5500}
{"v": 1	"t": 2178576	"P": 1916.5	"F": 5536}
{"v": 1	"t": 2178596	"P": 1954.75	"F": 5553}
{"v": 1	"t": 2178617	"P": 2029.25	"F": 5309}
{"v": 1	"t": 2178637	"P": 2102.75	"F": 5413}
{"v": 1	"t": 2178657	"P": 2185.75	"F": 5670}
{"v": 1	"t": 2178677	"P": 2224.0	"F": 5898}
{"v": 1	"t": 2178698	"P": 2206.0	"F": 6378}
{"v": 1	"t": 2178718	"P": 2183.0	"F": 6126}
{"v": 1	"t": 2178738	"P": 2166.5	"F": 5554}
{"v": 1	"t": 2178759	"P": 2139.25	"F": 5769}
{"v": 1	"t": 2178779	"P": 2073.0	"F": 5871}
{"v": 1	"t": 2178799	"P": 2024.75	"F": 5268}
{"v": 1	"t": 2178819	"P": 1984.5	"F": 5997}
{"v": 1	"t": 2178840	"P": 1945.0	"F": 5676}
{"v": 1	"t": 2178860	"P": 1933.25	"F": 5237}
{"v": 1	"t": 2178880	"P": 1952.0	"F": 5689}
{"v": 1	"t": 2178901	"P": 1984.5	"F": 5915}
{"v": 1	"t": 2178921	"P": 2044.25	"F": 5583}
{"v": 1	"t": 2178941	"P": 2102.75	"F": 5624}
{"v": 1	"t": 2178962	"P": 2155.25	"F": 6261}
{"v": 1	"t": 2178982	"P": 2179.5	"F": 5848}
{"v": 1	"t": 2179002	"P": 2188.75	"F": 6384}
{"v": 1	"t": 2179023	"P": 2169.25	"F": 6620}
{"v": 1	"t": 2179043	"P": 2118.75	"F": 6538}
{"v": 1	"t": 2179063	"P": 2058.25	"F": 6620}
{"v": 1	"t": 2179083	"P": 2009.0	"F": 6326}
{"v": 1	"t": 2179104	"P": 1940.25	"F": 6448}
{"v": 1	"t": 2179124	"P": 1879.0	"F": 5853}
{"v": 1	"t": 2179144	"P": 1838.75	"F": 5914}
{"v": 1	"t": 2179165	"P": 1802.0	"F": 6248}
{"v": 1	"t": 2179185	"P": 1772.25	"F": 6085}
{"v": 1	"t": 2179205	"P": 1769.75	"F": 5985}
{"v": 1	"t": 2179226	"P": 1784.5	"F": 6373}
{"v": 1	"t": 2179246	"P": 1852.5	"F": 5894}
{"v": 1	"t": 2179266	"P": 1917.5	"F": 5770}
{"v": 1	"t": 2179286	"P": 1961.0	"F": 6311}
{"v": 1	"t": 2179307	"P": 1937.25	"F": 6248}
{"v": 1	"t": 2179327	"P": 1916.0	"F": 6259}
{"v": 1	"t": 2179347	"P": 1883.5	"F": 5841}
{"v": 1	"t": 2179368	"P": 1854.0	"F": 5802}
{"v": 1	"t": 2179388	"P": 1818.25	"F": 5785	"C": 44.36	"D": 3144	"sn": 54091779688249	"file": "/data/device_log/data0000.out"}
{"v": 1	"t": 2179408	"P": 1762.0	"F": 5891}
{"v": 1	"t": 2179429	"P": 1712.25	"F": 5855}
{"v": 1	"t": 2179449	"P": 1680.5	"F": 5666}
{"v": 1	"t": 2179469	"P": 1681.75	"F": 5849}
{"v": 1	"t": 2179489	"P": 1691.0	"F": 5689}
{"v": 1	"t": 2179510	"P": 1716.5	"F": 5549}
{"v": 1	"t": 2179530	"P": 1730.25	"F": 6214}
{"v": 1	"t": 2179550	"P": 1762.0	"F": 6322}
{"v": 1	"t": 2179571	"P": 1803.75	"F": 6180}
{"v": 1	"t": 2179591	"P": 1890.0	"F": 5742}
{"v": 1	"t": 2179611	"P": 1994.0	"F": 6128}
{"v": 1	"t": 2179631	"P": 2069.0	"F": 6127}
{"v": 1	"t": 2179652	"P": 2113.25	"F": 6258}
{"v": 1	"t": 2179672	"P": 2126.25	"F": 6641}
{"v": 1	"t": 2179692	"P": 2115.0	"F": 6665}
{"v": 1	"t": 2179713	"P": 2065.25	"F": 6312}
{"v": 1	"t": 2179733	"P": 2034.75	"F": 5770}
{"v": 1	"t": 2179753	"P": 2008.0	"F": 5815}
{"v": 1	"t": 2179774	"P": 1957.0	"F": 5477}
{"v": 1	"t": 2179794	"P": 1910.25	"F": 5793}
{"v": 1	"t": 2179814	"P": 1897.0	"F": 5426}
{"v": 1	"t": 2179834	"P": 1887.25	"F": 5689}
{"v": 1	"t": 2179855	"P": 1893.75	"F": 5701}
{"v": 1	"t": 2179875	"P": 1891.0	"F": 5707}
{"v": 1	"t": 2179895	"P": 1926.75	"F": 5742}
{"v": 1	"t": 2179916	"P": 1940.5	"F": 5618}
{"v": 1	"t": 2179936	"P": 1980.0	"F": 5759}
{"v": 1	"t": 2179956	"P": 2034.0	"F": 5340}
{"v": 1	"t": 2179977	"P": 2098.75	"F": 5757}
{"v": 1	"t": 2179997	"P": 2129.25	"F": 6246}
{"v": 1	"t": 2180017	"P": 2138.25	"F": 6393}
{"v": 1	"t": 2180037	"P": 2108.25	"F": 6014}
{"v": 1	"t": 2180058	"P": 2086.25	"F": 6257}
{"v": 1	"t": 2180078	"P": 2030.75	"F": 5874}
{"v": 1	"t": 2180098	"P": 1996.0	"F": 5597}
{"v": 1	"t": 2180119	"P": 1957.25	"F": 5488}
{"v": 1	"t": 2180139	"P": 1934.75	"F": 5674}
{"v": 1	"t": 2180159	"P": 1920.5	"F": 5469}
{"v": 1	"t": 2180180	"P": 1920.25	"F": 5552}
{"v": 1	"t": 2180200	"P": 1932.5	"F": 5642}
{"v": 1	"t": 2180220	"P": 1924.75	"F": 6067}
{"v": 1	"t": 2180240	"P": 1907.75	"F": 6182}
{"v": 1	"t": 2180261	"P": 1904.25	"F": 6338}
{"v": 1	"t": 2180281	"P": 1909.25	"F": 6604}
{"v": 1	"t": 2180301	"P": 1900.5	"F": 6369}
{"v": 1	"t": 2180322	"P": 1898.25	"F": 6412}
{"v": 1	"t": 2180342	"P": 1885.5	"F": 6367}
{"v": 1	"t": 2180362	"P": 1848.0	"F": 6206}
{"v": 1	"t": 2180382	"P": 1839.25	"F": 5894}
{"v": 1	"t": 2180403	"P": 1806.25	"F": 5797	"C": 44.34	"D": 3144	"sn": 54091779688249	"file": "/data/device_log/data0000.out"}
{"v": 1	"t": 2180423	"P": 1776.25	"F": 5398}
{"v": 1	"t": 2180443	"P": 1773.75	"F": 5541}
{"v": 1	"t": 2180464	"P": 1753.25	"F": 5309}
{"v": 1	"t": 2180484	"P": 1739.25	"F": 5477}
{"v": 1	"t": 2180504	"P": 1736.0	"F": 5499}
{"v": 1	"t": 2180525	"P": 1721.5	"F": 5829}
{"v": 1	"t": 2180545	"P": 1742.75	"F": 5690}
{"v": 1	"t": 2180565	"P": 1738.25	"F": 5565}
{"v": 1	"t": 2180586	"P": 1725.75	"F": 5527}
{"v": 1	"t": 2180606	"P": 1724.25	"F": 5647}
{"v": 1	"t": 2180626	"P": 1725.5	"F": 5859}
{"v": 1	"t": 2180646	"P": 1742.75	"F": 5846}
{"v": 1	"t": 2180667	"P": 1763.5	"F": 5812}
{"v": 1	"t": 2180687	"P": 1769.5	"F": 5598}
{"v": 1	"t": 2180707	"P": 1781.75	"F": 6061}
{"v": 1	"t": 2180728	"P": 1795.5	"F": 5792}
{"v": 1	"t": 2180748	"P": 1805.5	"F": 5658}
{"v": 1	"t": 2180768	"P": 1820.25	"F": 5396}
{"v": 1	"t": 2180788	"P": 1829.75	"F": 5795}
{"v": 1	"t": 2180809	"P": 1823.0	"F": 5792}
{"v": 1	"t": 2180829	"P": 1839.5	"F": 5725}
{"v": 1	"t": 2180849	"P": 1834.0	"F": 5702}
{"v": 1	"t": 2180870	"P": 1848.0	"F": 5559}
{"v": 1	"t": 2180890	"P": 1843.75	"F": 5563}
{"v": 1	"t": 2180910	"P": 1847.0	"F": 5557}
{"v": 1	"t": 2180931	"P": 1841.5	"F": 5334}
{"v": 1	"t": 2180951	"P": 1847.25	"F": 5256}
{"v": 1	"t": 2180971	"P": 1846.25	"F": 5479}
{"v": 1	"t": 2180991	"P": 1858.5	"F": 5383}
{"v": 1	"t": 2181012	"P": 1856.0	"F": 5301}
{"v": 1	"t": 2181032	"P": 1849.25	"F": 5378}
{"v": 1	"t": 2181052	"P": 1855.0	"F": 5144}
{"v": 1	"t": 2181073	"P": 1857.5	"F": 5632}
{"v": 1	"t": 2181093	"P": 1848.5	"F": 5778}
{"v": 1	"t": 2181113	"P": 1850.0	"F": 5649}
{"v": 1	"t": 2181134	"P": 1856.5	"F": 6018}
{"v": 1	"t": 2181154	"P": 1846.5	"F": 5985}
{"v": 1	"t": 2181174	"P": 1847.25	"F": 5903}
{"v": 1	"t": 2181194	"P": 1851.0	"F": 5858}
{"v": 1	"t": 2181215	"P": 1855.5	"F": 5774}
{"v": 1	"t": 2181235	"P": 1858.25	"F": 5448}
{"v": 1	"t": 2181255	"P": 1861.5	"F": 5888}
{"v": 1	"t": 2181276	"P": 1863.75	"F": 5710}
{"v": 1	"t": 2181296	"P": 1861.5	"F": 5831}
{"v": 1	"t": 2181316	"P": 1855.0	"F": 5830}
{"v": 1	"t": 2181337	"P": 1854.5	"F": 5887}
{"v": 1	"t": 2181357	"P": 1855.75	"F": 5958}
{"v": 1	"t": 2181377	"P": 1859.25	"F": 5929}
{"v": 1	"t": 2181398	"P": 1857.5	"F": 5880}
{"v": 1	"t": 2181418	"P": 1863.75	"F": 5916	"C": 44.335	"D": 3144	"sn": 54091779688249	"file": "/data/device_log/data0000.out"}
{"v": 1	"t": 2181439	"P": 1872.75	"F": 5721}
{"v": 1	"t": 2181459	"P": 1876.5	"F": 5808}
{"v": 1	"t": 2181479	"P": 1883.75	"F": 5920}
{"v": 1	"t": 2181500	"P": 1891.0	"F": 5778}
{"v": 1	"t": 2181520	"P": 1890.25	"F": 5903}
{"v": 1	"t": 2181540	"P": 1898.5	"F": 6056}
{"v": 1	"t": 2181560	"P": 1903.0	"F": 6144}
{"v": 1	"t": 2181581	"P": 1895.0	"F": 6089}
{"v": 1	"t": 2181601	"P": 1889.75	"F": 6161}
{"v": 1	"t": 2181621	"P": 1884.5	"F": 5937}
{"v": 1	"t": 2181642	"P": 1887.75	"F": 5860}
{"v": 1	"t": 2181662	"P": 1892.0	"F": 5880}
{"v": 1	"t": 2181682	"P": 1900.75	"F": 5948}
{"v": 1	"t": 2181703	"P": 1898.75	"F": 6039}
{"v": 1	"t": 2181723	"P": 1898.5	"F": 5801}
{"v": 1	"t": 2181743	"P": 1891.0	"F": 6108}
{"v": 1	"t": 2181763	"P": 1894.75	"F": 5889}
{"v": 1	"t": 2181784	"P": 1900.25	"F": 6085}
{"v": 1	"t": 2181804	"P": 1899.75	"F": 5832}
{"v": 1	"t": 2181824	"P": 1909.5	"F": 6111}
{"v": 1	"t": 2181845	"P": 1908.75	"F": 5889}
{"v": 1	"t": 2181865	"P": 1905.75	"F": 6003}
{"v": 1	"t": 2181885	"P": 1897.75	"F": 6091}
{"v": 1	"t": 2181906	"P": 1896.25	"F": 5887}
{"v": 1	"t": 2181926	"P": 1901.5	"F": 6066}
{"v": 1	"t": 2181946	"P": 1892.0	"F": 6177}
{"v": 1	"t": 2181966	"P": 1897.5	"F": 5826}
{"v": 1	"t": 2181987	"P": 1897.25	"F": 6015}
{"v": 1	"t": 2182007	"P": 1898.25	"F": 5891}
{"v": 1	"t": 2182027	"P": 1904.25	"F": 6010}
{"v": 1	"t": 2182048	"P": 1900.0	"F": 5930}
{"v": 1	"t": 2182068	"P": 1891.0	"F": 5956}
{"v": 1	"t": 2182088	"P": 1897.5	"F": 5971}
{"v": 1	"t": 2182108	"P": 1901.0	"F": 6174}
{"v": 1	"t": 2182129	"P": 1899.75	"F": 6100}
{"v": 1	"t": 2182149	"P": 1904.0	"F": 5965}
{"v": 1	"t": 2182169	"P": 1902.25	"F": 6176}
{"v": 1	"t": 2182190	"P": 1911.75	"F": 6018}
{"v": 1	"t": 2182210	"P": 1927.5	"F": 5629}
{"v": 1	"t": 2182230	"P": 1914.0	"F": 5951}
{"v": 1	"t": 2182251	"P": 1923.0	"F": 5854}
{"v": 1	"t": 2182271	"P": 1930.25	"F": 5954}
{"v": 1	"t": 2182291	"P": 1925.0	"F": 5872}
{"v": 1	"t": 2182312	"P": 1928.5	"F": 5900}
{"v": 1	"t": 2182332	"P": 1924.25	"F": 5862}
{"v": 1	"t": 2182352	"P": 1934.25	"F": 5990}
{"v": 1	"t": 2182372	"P": 1929.25	"F": 5829}
{"v": 1	"t": 2182393	"P": 1930.25	"F": 5606}
{"v": 1	"t": 2182413	"P": 1927.5	"F": 5505}
{"v": 1	"t": 2182433	"P": 1935.25	"F": 6050	"C": 44.315	"D": 3144	"sn": 54091779688249	"file": "/data/device_log/data0000.out"}
{"v": 1	"t": 2182454	"P": 1931.25	"F": 5880}
{"v": 1	"t": 2182474	"P": 1936.25	"F": 6004}
{"v": 1	"t": 2182494	"P": 1938.5	"F": 5800}
{"v": 1	"t": 2182515	"P": 1927.0	"F": 5814}
{"v": 1	"t": 2182535	"P": 1935.0	"F": 5823}
{"v": 1	"t": 2182555	"P": 1936.0	"F": 5813}
{"v": 1	"t": 2182575	"P": 1926.0	"F": 5763}
{"v": 1	"t": 2182596	"P": 1941.25	"F": 5937}
{"v": 1	"t": 2182616	"P": 1949.25	"F": 5505}
{"v": 1	"t": 2182636	"P": 1949.75	"F": 5787}
{"v": 1	"t": 2182657	"P": 1964.25	"F": 6021}
{"v": 1	"t": 2182677	"P": 1965.5	"F": 6015}
{"v": 1	"t": 2182697	"P": 1969.25	"F": 6021}
{"v": 1	"t": 2182717	"P": 1961.75	"F": 6201}
{"v": 1	"t": 2182738	"P": 1956.5	"F": 5922}
{"v": 1	"t": 2182758	"P": 1953.5	"F": 6131}
{"v": 1	"t": 2182778	"P": 1956.75	"F": 6217}
{"v": 1	"t": 2182799	"P": 1949.75	"F": 5868}
{"v": 1	"t": 2182819	"P": 1962.0	"F": 5963}
{"v": 1	"t": 2182839	"P": 1943.25	"F": 6228}
{"v": 1	"t": 2182860	"P": 1976.5	"F": 6228}
{"v": 1	"t": 2182880	"P": 1985.0	"F": 6147}
{"v": 1	"t": 2182900	"P": 1986.25	"F": 6066}
{"v": 1	"t": 2182921	"P": 1975.75	"F": 6154}
{"v": 1	"t": 2182941	"P": 1972.25	"F": 6007}
{"v": 1	"t": 2182961	"P": 1962.25	"F": 5959}
{"v": 1	"t": 2182981	"P": 1952.5	"F": 6110}
{"v": 1	"t": 2183002	"P": 1947.75	"F": 6148}
{"v": 1	"t": 2183022	"P": 1936.5	"F": 6042}
{"v": 1	"t": 2183042	"P": 1931.5	"F": 6078}
{"v": 1	"t": 2183063	"P": 1929.0	"F": 6237}
{"v": 1	"t": 2183083	"P": 1936.0	"F": 5982}
{"v": 1	"t": 2183103	"P": 1944.0	"F": 6094}
{"v": 1	"t": 2183124	"P": 1934.25	"F": 6191}
{"v": 1	"t": 2183144	"P": 1945.25	"F": 6026}
{"v": 1	"t": 2183164	"P": 1931.5	"F": 6145}
{"v": 1	"t": 2183184	"P": 1952.25	"F": 5977}
{"v": 1	"t": 2183205	"P": 1950.75	"F": 6212}
{"v": 1	"t": 2183225	"P": 1945.5	"F": 6051}
{"v": 1	"t": 2183245	"P": 1945.75	"F": 5936}
{"v": 1	"t": 2183266	"P": 1950.25	"F": 6007}
{"v": 1	"t": 2183286	"P": 1939.25	"F": 6029}
{"v": 1	"t": 2183306	"P": 1940.0	"F": 6087}
{"v": 1	"t": 2183327	"P": 1941.0	"F": 6124}
{"v": 1	"t": 2183347	"P": 1933.75	"F": 6087}
{"v": 1	"t": 2183367	"P": 1927.75	"F": 6195}
{"v": 1	"t": 2183388	"P": 1915.0	"F": 5993}
{"v": 1	"t": 2183408	"P": 1907.0	"F": 6026}
{"v": 1	"t": 2183429	"P": 1910.0	"F": 6248}
{"v": 1	"t": 2183449	"P": 1881.5	"F": 6285	"C": 44.36	"D": 3144	"sn": 54091779688249	"file": "/data/device_log/data0000.out"}
{"v": 1	"t": 2183469	"P": 1873.5	"F": 6286}
{"v": 1	"t": 2183490	"P": 1882.75	"F": 6266}
{"v": 1	"t": 2183510	"P": 1873.0	"F": 6173}
{"v": 1	"t": 2183531	"P": 1856.25	"F": 6056}
{"v": 1	"t": 2183551	"P": 1858.75	"F": 6317}
{"v": 1	"t": 2183571	"P": 1852.0	"F": 6160}
{"v": 1	"t": 2183592	"P": 1843.0	"F": 6063}
{"v": 1	"t": 2183612	"P": 1850.75	"F": 6050}
{"v": 1	"t": 2183632	"P": 1838.25	"F": 6003}
{"v": 1	"t": 2183653	"P": 1842.0	"F": 6414}
{"v": 1	"t": 2183673	"P": 1833.75	"F": 6155}
{"v": 1	"t": 2183693	"P": 1831.5	"F": 6223}
{"v": 1	"t": 2183714	"P": 1830.5	"F": 6160}
{"v": 1	"t": 2183734	"P": 1814.0	"F": 6210}
{"v": 1	"t": 2183755	"P": 1813.0	"F": 6208}
{"v": 1	"t": 2183775	"P": 1809.5	"F": 5875}
{"v": 1	"t": 2183795	"P": 1795.25	"F": 6223}
{"v": 1	"t": 2183816	"P": 1802.25	"F": 5913}
{"v": 1	"t": 2183836	"P": 1793.25	"F": 6091}
{"v": 1	"t": 2183856	"P": 1797.25	"F": 6342}
{"v": 1	"t": 2183877	"P": 1786.25	"F": 6251}
{"v": 1	"t": 2183897	"P": 1797.75	"F": 6098}
{"v": 1	"t": 2183918	"P": 1790.5	"F": 6026}
{"v": 1	"t": 2183938	"P": 1798.75	"F": 6017}
{"v": 1	"t": 2183958	"P": 1795.25	"F": 6066}
{"v": 1	"t": 2183979	"P": 1799.0	"F": 6189}
{"v": 1	"t": 2183999	"P": 1797.75	"F": 6181}
{"v": 1	"t": 2184019	"P": 1809.0	"F": 6253}
{"v": 1	"t": 2184040	"P": 1802.25	"F": 6072}
{"v": 1	"t": 2184060	"P": 1810.25	"F": 6320}
{"v": 1	"t": 2184081	"P": 1807.25	"F": 6138}
{"v": 1	"t": 2184101	"P": 1820.0	"F": 6190}
{"v": 1	"t": 2184121	"P": 1807.75	"F": 6060}
{"v": 1	"t": 2184142	"P": 1811.25	"F": 5998}
{"v": 1	"t": 2184162	"P": 1817.0	"F": 6423}
{"v": 1	"t": 2184183	"P": 1827.75	"F": 5869}
{"v": 1	"t": 2184203	"P": 1838.25	"F": 6229}
{"v": 1	"t": 2184223	"P": 1845.75	"F": 6077}
{"v": 1	"t": 2184244	"P": 1869.0	"F": 6085}
{"v": 1	"t": 2184264	"P": 1876.25	"F": 6103}
{"v": 1	"t": 2184284	"P": 1885.0	"F": 6040}
{"v": 1	"t": 2184305	"P": 1901.75	"F": 6203}
{"v": 1	"t": 2184325	"P": 1906.75	"F": 5986}
{"v": 1	"t": 2184346	"P": 1911.0	"F": 6195}
{"v": 1	"t": 2184366	"P": 1922.75	"F": 6169}
{"v": 1	"t": 2184386	"P": 1930.0	"F": 6022}
{"v": 1	"t": 2184407	"P": 1938.0	"F": 6191}
{"v": 1	"t": 2184427	"P": 1934.0	"F": 5907}
{"v": 1	"t": 2184447	"P": 1948.25	"F": 5868}
{"v": 1	"t": 2184468	"P": 1948.0	"F": 6179	"C": 44.335	"D": 3144	"sn": 54091779688249	"file": "/data/device_log/data0000.out"}
{"v": 1	"t": 2184488	"P": 1948.75	"F": 6132}
{"v": 1	"t": 2184509	"P": 1957.25	"F": 6003}
{"v": 1	"t": 2184529	"P": 1961.75	"F": 6184}
{"v": 1	"t": 2184549	"P": 1968.25	"F": 6296}
{"v": 1	"t": 2184570	"P": 1970.75	"F": 5949}
{"v": 1	"t": 2184590	"P": 1970.0	"F": 6187}
{"v": 1	"t": 2184611	"P": 1979.0	"F": 5989}
{"v": 1	"t": 2184631	"P": 1985.25	"F": 6080}
{"v": 1	"t": 2184651	"P": 1978.25	"F": 6302}
{"v": 1	"t": 2184671	"P": 1979.75	"F": 6151}
{"v": 1	"t": 2184692	"P": 1986.25	"F": 5923}
{"v": 1	"t": 2184712	"P": 1986.25	"F": 6307}
{"v": 1	"t": 2184732	"P": 1994.0	"F": 6029}
{"v": 1	"t": 2184753	"P": 1981.75	"F": 6191}
{"v": 1	"t": 2184773	"P": 1989.75	"F": 5893}
{"v": 1	"t": 2184793	"P": 1994.5	"F": 6040}
{"v": 1	"t": 2184814	"P": 1996.75	"F": 6071}
{"v": 1	"t": 2184834	"P": 1991.25	"F": 5973}
{"v": 1	"t": 2184854	"P": 1988.0	"F": 6094}
{"v": 1	"t": 2184875	"P": 1989.5	"F": 5951}
{"v": 1	"t": 2184895	"P": 1982.25	"F": 5839}
{"v": 1	"t": 2184915	"P": 1985.5	"F": 5860}
{"v": 1	"t": 2184936	"P": 1976.0	"F": 6036}
{"v": 1	"t": 2184956	"P": 1973.5	"F": 6057}
{"v": 1	"t": 2184977	"P": 1960.0	"F": 6151}
{"v": 1	"t": 2184997	"P": 1960.25	"F": 6089}
{"v": 1	"t": 2185017	"P": 1955.5	"F": 5980}
{"v": 1	"t": 2185038	"P": 1944.5	"F": 6337}
{"v": 1	"t": 2185058	"P": 1923.5	"F": 6081}
{"v": 1	"t": 2185078	"P": 1905.5	"F": 6198}
{"v": 1	"t": 2185099	"P": 1904.75	"F": 5967}
{"v": 1	"t": 2185119	"P": 1870.25	"F": 6156}
{"v": 1	"t": 2185139	"P": 1860.5	"F": 6324}
{"v": 1	"t": 2185159	"P": 1834.25	"F": 6102}
{"v": 1	"t": 2185180	"P": 1803.25	"F": 6177}
{"v": 1	"t": 2185200	"P": 1774.25	"F": 6412}
{"v": 1	"t": 2185220	"P": 1752.75	"F": 6012}
{"v": 1	"t": 2185241	"P": 1727.5	"F": 6196}
{"v": 1	"t": 2185261	"P": 1722.75	"F": 6025}
{"v": 1	"t": 2185281	"P": 1703.25	"F": 6133}
{"v": 1	"t": 2185302	"P": 1712.25	"F": 6028}
{"v": 1	"t": 2185322	"P": 1713.0	"F": 6049}
{"v": 1	"t": 2185342	"P": 1717.75	"F": 6088}
{"v": 1	"t": 2185362	"P": 1707.0	"F": 5930}
{"v": 1	"t": 2185383	"P": 1728.0	"F": 5981}
{"v": 1	"t": 2185403	"P": 1730.5	"F": 5691}
{"v": 1	"t": 2185423	"P": 1754.75	"F": 6030}
{"v": 1	"t": 2185444	"P": 1777.75	"F": 5943}
{"v": 1	"t": 2185464	"P": 1792.0	"F": 6084}
{"v": 1	"t": 2185484	"P": 1789.5	"F": 6054	"C": 44.33	"D": 3144	"sn": 54091779688249	"file": "/data/device_log/data0000.out"}
{"v": 1	"t": 2185505	"P": 1812.25	"F": 6077}
{"v": 1	"t": 2185525	"P": 1834.25	"F": 5984}
{"v": 1	"t": 2185545	"P": 1824.0	"F": 6082}
{"v": 1	"t": 2185566	"P": 1836.25	"F": 6193}
{"v": 1	"t": 2185586	"P": 1830.0	"F": 6153}
{"v": 1	"t": 2185606	"P": 1837.75	"F": 6096}
{"v": 1	"t": 2185626	"P": 1836.75	"F": 6193}
{"v": 1	"t": 2185647	"P": 1836.0	"F": 6141}
{"v": 1	"t": 2185667	"P": 1834.0	"F": 6202}
{"v": 1	"t": 2185687	"P": 1834.25	"F": 6253}
{"v": 1	"t": 2185708	"P": 1830.75	"F": 6110}
{"v": 1	"t": 2185728	"P": 1842.5	"F": 6266}
{"v": 1	"t": 2185748	"P": 1850.5	"F": 6193}
{"v": 1	"t": 2185768	"P": 1850.5	"F": 6419}
{"v": 1	"t": 2185789	"P": 1846.0	"F": 5927}
{"v": 1	"t": 2185809	"P": 1848.75	"F": 6294}
{"v": 1	"t": 2185829	"P": 1850.0	"F": 6100}
{"v": 1	"t": 2185850	"P": 1858.25	"F": 6208}
{"v": 1	"t": 2185870	"P": 1859.0	"F": 6194}
{"v": 1	"t": 2185890	"P": 1858.0	"F": 6258}
{"v": 1	"t": 2185911	"P": 1854.75	"F": 6432}
{"v": 1	"t": 2185931	"P": 1866.75	"F": 6273}
{"v": 1	"t": 2185951	"P": 1867.0	"F": 6292}
{"v": 1	"t": 2185971	"P": 1870.0	"F": 6434}
{"v": 1	"t": 2185992	"P": 1857.25	"F": 6041}
{"v": 1	"t": 2186012	"P": 1875.5	"F": 6223}
{"v": 1	"t": 2186032	"P": 1859.25	"F": 6378}
{"v": 1	"t": 2186053	"P": 1853.25	"F": 6221}
{"v": 1	"t": 2186073	"P": 1866.75	"F": 6098}
{"v": 1	"t": 2186093	"P": 1867.75	"F": 6089}
{"v": 1	"t": 2186113	"P": 1880.25	"F": 6263}
{"v": 1	"t": 2186134	"P": 1892.5	"F": 6040}
{"v": 1	"t": 2186154	"P": 1892.5	"F": 6162}
{"v": 1	"t": 2186174	"P": 1881.5	"F": 6052}
{"v": 1	"t": 2186195	"P": 1901.75	"F": 6158}
{"v": 1	"t": 2186215	"P": 1900.0	"F": 6121}
{"v": 1	"t": 2186235	"P": 1908.75	"F": 6083}
{"v": 1	"t": 2186256	"P": 1915.25	"F": 6123}
{"v": 1	"t": 2186276	"P": 1944.25	"F": 6059}
{"v": 1	"t": 2186296	"P": 1950.0	"F": 5989}
{"v": 1	"t": 2186317	"P": 1956.75	"F": 6281}
{"v": 1	"t": 2186337	"P": 1955.25	"F": 6268}
{"v": 1	"t": 2186357	"P": 1963.75	"F": 6402}
{"v": 1	"t": 2186377	"P": 1953.25	"F": 6265}
{"v": 1	"t": 2186398	"P": 1949.0	"F": 6211}
{"v": 1	"t": 2186418	"P": 1946.5	"F": 6311}
{"v": 1	"t": 2186438	"P": 1936.0	"F": 6253}
{"v": 1	"t": 2186459	"P": 1933.5	"F": 6389}
{"v": 1	"t": 2186479	"P": 1926.0	"F": 6222}
{"v": 1	"t": 2186499	"P": 1920.75	"F": 6483	"C": 44.34	"D": 3144	"sn": 54091779688249	"file": "/data/device_log/data0000.out"}
{"v": 1	"t": 2186520	"P": 1920.0	"F": 6355}
{"v": 1	"t": 2186540	"P": 1926.0	"F": 6270}
{"v": 1	"t": 2186560	"P": 1910.5	"F": 5997}
{"v": 1	"t": 2186580	"P": 1911.0	"F": 6086}
{"v": 1	"t": 2186601	"P": 1900.5	"F": 6186}
{"v": 1	"t": 2186621	"P": 1912.0	"F": 6309}
{"v": 1	"t": 2186641	"P": 1910.25	"F": 6300}
{"v": 1	"t": 2186662	"P": 1901.25	"F": 6364}
{"v": 1	"t": 2186682	"P": 1889.75	"F": 6111}
{"v": 1	"t": 2186702	"P": 1916.25	"F": 6191}
{"v": 1	"t": 2186722	"P": 1906.25	"F": 6123}
{"v": 1	"t": 2186743	"P": 1890.5	"F": 6412}
{"v": 1	"t": 2186763	"P": 1915.5	"F": 6083}
{"v": 1	"t": 2186783	"P": 1915.0	"F": 6177}
{"v": 1	"t": 2186804	"P": 1922.0	"F": 6002}
{"v": 1	"t": 2186824	"P": 1917.0	"F": 6201}
{"v": 1	"t": 2186844	"P": 1920.25	"F": 6200}
{"v": 1	"t": 2186865	"P": 1919.0	"F": 6085}
{"v": 1	"t": 2186885	"P": 1932.25	"F": 6066}
{"v": 1	"t": 2186905	"P": 1936.25	"F": 6116}
{"v": 1	"t": 2186925	"P": 1928.0	"F": 6147}
{"v": 1	"t": 2186946	"P": 1953.0	"F": 6212}
{"v": 1	"t": 2186966	"P": 1959.0	"F": 6223}
{"v": 1	"t": 2186986	"P": 1968.75	"F": 6142}
{"v": 1	"t": 2187007	"P": 1975.75	"F": 6043}
{"v": 1	"t": 2187027	"P": 1988.25	"F": 6149}
{"v": 1	"t": 2187047	"P": 1999.5	"F": 6090}
{"v": 1	"t": 2187068	"P": 1987.0	"F": 6211}
{"v": 1	"t": 2187088	"P": 1988.25	"F": 6286}
{"v": 1	"t": 2187108	"P": 1988.75	"F": 6257}
{"v": 1	"t": 2187128	"P": 1995.25	"F": 6342}
{"v": 1	"t": 2187149	"P": 1993.5	"F": 6134}
{"v": 1	"t": 2187169	"P": 2000.5	"F": 6322}
{"v": 1	"t": 2187189	"P": 2006.75	"F": 6214}
{"v": 1	"t": 2187210	"P": 2018.0	"F": 6032}
{"v": 1	"t": 2187230	"P": 1999.0	"F": 6129}
{"v": 1	"t": 2187250	"P": 2005.25	"F": 6012}
{"v": 1	"t": 2187271	"P": 2009.5	"F": 6144}
{"v": 1	"t": 2187291	"P": 2000.0	"F": 6093}
{"v": 1	"t": 2187311	"P": 1998.75	"F": 6093}
{"v": 1	"t": 2187331	"P": 1987.75	"F": 6139}
{"v": 1	"t": 2187352	"P": 1993.25	"F": 5905}
{"v": 1	"t": 2187372	"P": 1994.75	"F": 6128}
{"v": 1	"t": 2187392	"P": 1981.0	"F": 6072}
{"v": 1	"t": 2187413	"P": 1985.25	"F": 5934}
{"v": 1	"t": 2187433	"P": 1985.75	"F": 6124}
{"v": 1	"t": 2187453	"P": 1978.75	"F": 5908}
{"v": 1	"t": 2187473	"P": 1975.75	"F": 6168}
{"v": 1	"t": 2187494	"P": 1972.5	"F": 6043}
{"v": 1	"t": 2187514	"P": 1972.25	"F": 5917	"C": 44.335	"D": 3144	"sn": 54091779688249	"file": "/data/device_log/data0000.out"}
{"v": 1	"t": 2187535	"P": 1976.75	"F": 6029}
{"v": 1	"t": 2187566	"P": 1976.75	"F": 6024}
{"v": 1	"t": 2187586	"P": 1975.5	"F": 5880}
{"v": 1	"t": 2187607	"P": 1975.25	"F": 6104}
{"v": 1	"t": 2187627	"P": 1973.75	"F": 6075}
{"v": 1	"t": 2187647	"P": 1972.5	"F": 6093}
{"v": 1	"t": 2187668	"P": 1950.75	"F": 6180}
{"v": 1	"t": 2187688	"P": 1952.0	"F": 6084}
{"v": 1	"t": 2187709	"P": 1947.75	"F": 5903}
{"v": 1	"t": 2187729	"P": 1929.5	"F": 6262}
{"v": 1	"t": 2187749	"P": 1917.75	"F": 6081}
{"v": 1	"t": 2187770	"P": 1915.75	"F": 6256}
{"v": 1	"t": 2187790	"P": 1908.0	"F": 6159}
{"v": 1	"t": 2187810	"P": 1886.0	"F": 6186}
{"v": 1	"t": 2187831	"P": 1885.25	"F": 6211}
{"v": 1	"t": 2187851	"P": 1858.0	"F": 6169}
{"v": 1	"t": 2187872	"P": 1855.25	"F": 6449}
{"v": 1	"t": 2187892	"P": 1832.75	"F": 6157}
{"v": 1	"t": 2187912	"P": 1836.25	"F": 6007}
{"v": 1	"t": 2187933	"P": 1832.0	"F": 6129}
{"v": 1	"t": 2187953	"P": 1824.75	"F": 6156}
{"v": 1	"t": 2187973	"P": 1814.0	"F": 6044}
{"v": 1	"t": 2187994	"P": 1816.75	"F": 5957}
{"v": 1	"t": 2188014	"P": 1810.25	"F": 6098}
{"v": 1	"t": 2188035	"P": 1803.0	"F": 6161}
{"v": 1	"t": 2188055	"P": 1803.5	"F": 6295}
{"v": 1	"t": 2188075	"P": 1791.25	"F": 6031}
{"v": 1	"t": 2188096	"P": 1794.5	"F": 6348}
{"v": 1	"t": 2188116	"P": 1809.5	"F": 6202}
{"v": 1	"t": 2188136	"P": 1798.0	"F": 6066}
{"v": 1	"t": 2188157	"P": 1802.5	"F": 5882}
{"v": 1	"t": 2188177	"P": 1813.5	"F": 6100}
{"v": 1	"t": 2188198	"P": 1820.5	"F": 5997}
{"v": 1	"t": 2188218	"P": 1838.5	"F": 6204}
{"v": 1	"t": 2188238	"P": 1843.5	"F": 5968}
{"v": 1	"t": 2188259	"P": 1849.75	"F": 6120}
{"v": 1	"t": 2188279	"P": 1866.5	"F": 5995}
{"v": 1	"t": 2188299	"P": 1882.0	"F": 6040}
{"v": 1	"t": 2188320	"P": 1901.5	"F": 6099}
{"v": 1	"t": 2188340	"P": 1918.75	"F": 5901}
{"v": 1	"t": 2188360	"P": 1931.75	"F": 6210}
{"v": 1	"t": 2188381	"P": 1939.5	"F": 5908}
{"v": 1	"t": 2188401	"P": 1940.25	"F": 6206}
{"v": 1	"t": 2188421	"P": 1939.75	"F": 5964}
{"v": 1	"t": 2188442	"P": 1941.5	"F": 6177}
{"v": 1	"t": 2188462	"P": 1938.0	"F": 5901}
{"v": 1	"t": 2188482	"P": 1941.75	"F": 5973}
{"v": 1	"t": 2188503	"P": 1934.75	"F": 6177}
{"v": 1	"t": 2188523	"P": 1940.25	"F": 6111}
{"v": 1	"t": 2188543	"P": 1947.0	"F": 6080	"C": 44.34	"D": 3144	"sn": 54091779688249	"file": "/data/device_log/data0000.out"}
{"v": 1	"t": 2188564	"P": 1961.0	"F": 6311}
{"v": 1	"t": 2188584	"P": 1961.5	"F": 6220}
{"v": 1	"t": 2188604	"P": 1973.0	"F": 6030}
{"v": 1	"t": 2188625	"P": 1971.0	"F": 5942}
{"v": 1	"t": 2188645	"P": 1962.75	"F": 6025}
{"v": 1	"t": 2188665	"P": 1951.5	"F": 6328}
{"v": 1	"t": 2188686	"P": 1944.5	"F": 6278}
{"v": 1	"t": 2188706	"P": 1939.25	"F": 5969}
{"v": 1	"t": 2188726	"P": 1957.25	"F": 6045}
{"v": 1	"t": 2188746	"P": 1948.0	"F": 6123}
{"v": 1	"t": 2188767	"P": 1959.5	"F": 6286}
{"v": 1	"t": 2188787	"P": 1970.75	"F": 6250}
{"v": 1	"t": 2188807	"P": 1987.75	"F": 6361}
{"v": 1	"t": 2188828	"P": 1989.0	"F": 6094}
{"v": 1	"t": 2188848	"P": 1995.25	"F": 6132}
{"v": 1	"t": 2188868	"P": 1985.25	"F": 6315}
{"v": 1	"t": 2188889	"P": 1971.0	"F": 6115}
{"v": 1	"t": 2188909	"P": 1957.75	"F": 6088}
{"v": 1	"t": 2188929	"P": 1945.0	"F": 6303}
{"v": 1	"t": 2188949	"P": 1943.75	"F": 6114}
{"v": 1	"t": 2188970	"P": 1943.0	"F": 6346}
{"v": 1	"t": 2188990	"P": 1938.5	"F": 5971}
{"v": 1	"t": 2189010	"P": 1941.75	"F": 6116}
{"v": 1	"t": 2189031	"P": 1954.5	"F": 6354}
{"v": 1	"t": 2189051	"P": 1951.75	"F": 6557}
{"v": 1	"t": 2189071	"P": 1945.75	"F": 6319}
{"v": 1	"t": 2189091	"P": 1941.5	"F": 6537}
{"v": 1	"t": 2189112	"P": 1938.75	"F": 6397}
{"v": 1	"t": 2189132	"P": 1943.0	"F": 6244}
{"v": 1	"t": 2189152	"P": 1954.5	"F": 6212}
{"v": 1	"t": 2189173	"P": 1955.25	"F": 6098}
{"v": 1	"t": 2189193	"P": 1955.25	"F": 6423}
{"v": 1	"t": 2189213	"P": 1956.25	"F": 6149}
{"v": 1	"t": 2189234	"P": 1963.0	"F": 6223}
{"v": 1	"t": 2189254	"P": 1962.25	"F": 6290}
{"v": 1	"t": 2189274	"P": 1944.5	"F": 5965}
{"v": 1	"t": 2189294	"P": 1932.75	"F": 6147}
{"v": 1	"t": 2189315	"P": 1939.25	"F": 6360}
{"v": 1	"t": 2189335	"P": 1926.5	"F": 6173}
{"v": 1	"t": 2189355	"P": 1929.0	"F": 6507}
{"v": 1	"t": 2189376	"P": 1927.25	"F": 6238}
{"v": 1	"t": 2189396	"P": 1927.0	"F": 6374}
{"v": 1	"t": 2189416	"P": 1913.25	"F": 6377}
{"v": 1	"t": 2189437	"P": 1911.5	"F": 6528}
{"v": 1	"t": 2189457	"P": 1893.5	"F": 6371}
{"v": 1	"t": 2189477	"P": 1901.25	"F": 6146}
{"v": 1	"t": 2189497	"P": 1883.5	"F": 6040}
{"v": 1	"t": 2189518	"P": 1884.75	"F": 6327}
{"v": 1	"t": 2189538	"P": 1875.75	"F": 6133}
{"v": 1	"t": 2189558	"P": 1893.25	"F": 6233	"C": 44.34	"D": 3144	"sn": 54091779688249	"file": "/data/device_log/data0000.out"}
{"v": 1	"t": 2189579	"P": 1855.25	"F": 6142}
{"v": 1	"t": 2189599	"P": 1858.75	"F": 6371}
{"v": 1	"t": 2189619	"P": 1842.75	"F": 6138}
{"v": 1	"t": 2189640	"P": 1838.75	"F": 6355}
{"v": 1	"t": 2189660	"P": 1837.5	"F": 6098}
{"v": 1	"t": 2189680	"P": 1834.25	"F": 6374}
{"v": 1	"t": 2189701	"P": 1823.0	"F": 6330}
{"v": 1	"t": 2189721	"P": 1814.5	"F": 6252}
{"v": 1	"t": 2189741	"P": 1813.0	"F": 6389}
{"v": 1	"t": 2189761	"P": 1797.75	"F": 6141}
{"v": 1	"t": 2189782	"P": 1795.25	"F": 6363}
{"v": 1	"t": 2189802	"P": 1788.25	"F": 6163}
{"v": 1	"t": 2189822	"P": 1797.0	"F": 6130}
{"v": 1	"t": 2189843	"P": 1794.0	"F": 6002}
{"v": 1	"t": 2189863	"P": 1773.75	"F": 6122}
{"v": 1	"t": 2189883	"P": 1760.5	"F": 6290}
{"v": 1	"t": 2189903	"P": 1763.5	"F": 6153}
{"v": 1	"t": 2189924	"P": 1757.5	"F": 6375}
{"v": 1	"t": 2189944	"P": 1759.5	"F": 6357}
{"v": 1	"t": 2189964	"P": 1760.75	"F": 6178}
{"v": 1	"t": 2189985	"P": 1765.25	"F": 6165}
{"v": 1	"t": 2190005	"P": 1769.75	"F": 6192}
{"v": 1	"t": 2190025	"P": 1773.5	"F": 6080}
{"v": 1	"t": 2190046	"P": 1773.0	"F": 5848}
{"v": 1	"t": 2190066	"P": 1792.0	"F": 5974}
{"v": 1	"t": 2190086	"P": 1790.5	"F": 6215}
{"v": 1	"t": 2190106	"P": 1797.25	"F": 6267}
{"v": 1	"t": 2190127	"P": 1776.75	"F": 6084}
{"v": 1	"t": 2190147	"P": 1770.5	"F": 6279}
{"v": 1	"t": 2190167	"P": 1772.5	"F": 6132}
{"v": 1	"t": 2190188	"P": 1787.25	"F": 6101}
{"v": 1	"t": 2190208	"P": 1808.75	"F": 6017}
{"v": 1	"t": 2190228	"P": 1807.25	"F": 5667}
{"v": 1	"t": 2190249	"P": 1824.0	"F": 5944}
{"v": 1	"t": 2190269	"P": 1840.0	"F": 6044}
{"v": 1	"t": 2190289	"P": 1846.0	"F": 6038}
{"v": 1	"t": 2190309	"P": 1859.0	"F": 6175}
{"v": 1	"t": 2190330	"P": 1872.0	"F": 6184}
{"v": 1	"t": 2190350	"P": 1877.25	"F": 6496}
{"v": 1	"t": 2190370	"P": 1889.0	"F": 6287}
{"v": 1	"t": 2190391	"P": 1898.0	"F": 6114}
{"v": 1	"t": 2190411	"P": 1908.0	"F": 6306}
{"v": 1	"t": 2190431	"P": 1911.5	"F": 6104}
{"v": 1	"t": 2190451	"P": 1913.75	"F": 6439}
{"v": 1	"t": 2190472	"P": 1906.0	"F": 6233}
{"v": 1	"t": 2190492	"P": 1912.25	"F": 6266}
{"v": 1	"t": 2190512	"P": 1911.5	"F": 6207}
{"v": 1	"t": 2190533	"P": 1910.25	"F": 6329}
{"v": 1	"t": 2190553	"P": 1922.0	"F": 6277}
{"v": 1	"t": 2190573	"P": 1924.0	"F": 6250	"C": 44.335	"D": 3144	"sn": 54091779688249	"file": "/data/device_log/data0000.out"}
{"v": 1	"t": 2190594	"P": 1943.0	"F": 6231}
{"v": 1	"t": 2190614	"P": 1933.0	"F": 6326}
{"v": 1	"t": 2190634	"P": 1935.75	"F": 6408}
{"v": 1	"t": 2190654	"P": 1932.75	"F": 6198}
{"v": 1	"t": 2190675	"P": 1936.5	"F": 6410}
{"v": 1	"t": 2190695	"P": 1940.25	"F": 6545}
{"v": 1	"t": 2190715	"P": 1939.25	"F": 6535}
{"v": 1	"t": 2190736	"P": 1963.0	"F": 6369}
{"v": 1	"t": 2190756	"P": 1955.5	"F": 6438}
{"v": 1	"t": 2190776	"P": 1965.5	"F": 6463}
{"v": 1	"t": 2190797	"P": 1954.0	"F": 6405}
{"v": 1	"t": 2190817	"P": 1962.5	"F": 6391}
{"v": 1	"t": 2190837	"P": 1955.75	"F": 6434}
{"v": 1	"t": 2190858	"P": 1959.5	"F": 6358}
{"v": 1	"t": 2190878	"P": 1958.0	"F": 6295}
{"v": 1	"t": 2190898	"P": 1955.25	"F": 6250}
{"v": 1	"t": 2190918	"P": 1959.25	"F": 6228}
{"v": 1	"t": 2190939	"P": 1961.25	"F": 6095}
{"v": 1	"t": 2190959	"P": 1960.5	"F": 6392}
{"v": 1	"t": 2190979	"P": 1965.0	"F": 6338}
{"v": 1	"t": 2191000	"P": 1965.0	"F": 6295}
{"v": 1	"t": 2191020	"P": 1967.25	"F": 6401}
{"v": 1	"t": 2191040	"P": 1965.25	"F": 6580}
{"v": 1	"t": 2191061	"P": 1966.25	"F": 6412}
{"v": 1	"t": 2191081	"P": 1967.25	"F": 6384}
{"v": 1	"t": 2191101	"P": 1977.5	"F": 6504}
{"v": 1	"t": 2191121	"P": 1976.25	"F": 6484}
{"v": 1	"t": 2191142	"P": 1979.75	"F": 6526}
{"v": 1	"t": 2191162	"P": 1976.5	"F": 6397}
{"v": 1	"t": 2191182	"P": 1978.75	"F": 6439}
{"v": 1	"t": 2191203	"P": 1969.0	"F": 6496}
{"v": 1	"t": 2191223	"P": 1962.25	"F": 6239}
{"v": 1	"t": 2191243	"P": 1964.5	"F": 6441}
{"v": 1	"t": 2191264	"P": 1972.25	"F": 6339}
{"v": 1	"t": 2191284	"P": 1983.25	"F": 6260}
{"v": 1	"t": 2191304	"P": 1988.0	"F": 6350}
{"v": 1	"t": 2191324	"P": 1977.0	"F": 6478}
{"v": 1	"t": 2191345	"P": 1980.0	"F": 6581}
{"v": 1	"t": 2191365	"P": 1975.0	"F": 6167}
{"v": 1	"t": 2191385	"P": 1970.5	"F": 6337}
{"v": 1	"t": 2191406	"P": 1962.0	"F": 6058}
{"v": 1	"t": 2191426	"P": 1963.0	"F": 6395}
{"v": 1	"t": 2191446	"P": 1951.75	"F": 6404}
{"v": 1	"t": 2191467	"P": 1940.0	"F": 6465}
{"v": 1	"t": 2191487	"P": 1929.25	"F": 6550}
{"v": 1	"t": 2191507	"P": 1920.75	"F": 6525}
{"v": 1	"t": 2191527	"P": 1902.25	"F": 6591}
{"v": 1	"t": 2191548	"P": 1889.5	"F": 6649}
{"v": 1	"t": 2191568	"P": 1875.5	"F": 6528}
{"v": 1	"t": 2191588	"P": 1871.0	"F": 6496	"C": 44.335	"D": 3144	"sn": 54091779688249	"file": "/data/device_log/data0000.out"}
{"v": 1	"t": 2191609	"P": 1859.0	"F": 6813}
{"v": 1	"t": 2191629	"P": 1838.0	"F": 6727}
{"v": 1	"t": 2191649	"P": 1831.5	"F": 6623}
{"v": 1	"t": 2191670	"P": 1820.0	"F": 6180}
{"v": 1	"t": 2191690	"P": 1826.25	"F": 6574}
{"v": 1	"t": 2191710	"P": 1801.0	"F": 6541}
{"v": 1	"t": 2191730	"P": 1799.0	"F": 6556}
{"v": 1	"t": 2191751	"P": 1804.0	"F": 6406}
{"v": 1	"t": 2191771	"P": 1797.75	"F": 6630}
{"v": 1	"t": 2191791	"P": 1783.25	"F": 6466}
{"v": 1	"t": 2191812	"P": 1767.0	"F": 6622}
{"v": 1	"t": 2191832	"P": 1754.75	"F": 6438}
{"v": 1	"t": 2191852	"P": 1771.75	"F": 6494}
{"v": 1	"t": 2191872	"P": 1776.75	"F": 6274}
{"v": 1	"t": 2191893	"P": 1772.0	"F": 6200}
{"v": 1	"t": 2191913	"P": 1768.0	"F": 6489}
{"v": 1	"t": 2191933	"P": 1778.25	"F": 6321}
{"v": 1	"t": 2191954	"P": 1775.25	"F": 6198}
{"v": 1	"t": 2191974	"P": 1782.0	"F": 6458}
{"v": 1	"t": 2191994	"P": 1794.0	"F": 6181}
{"v": 1	"t": 2192015	"P": 1792.75	"F": 6517}
{"v": 1	"t": 2192035	"P": 1811.0	"F": 6344}
{"v": 1	"t": 2192055	"P": 1815.25	"F": 6622}
{"v": 1	"t": 2192075	"P": 1817.0	"F": 6258}
{"v": 1	"t": 2192096	"P": 1844.75	"F": 6418}
{"v": 1	"t": 2192116	"P": 1850.75	"F": 6180}
{"v": 1	"t": 2192136	"P": 1848.25	"F": 5860}
{"v": 1	"t": 2192157	"P": 1858.75	"F": 6138}
{"v": 1	"t": 2192177	"P": 1863.25	"F": 6380}
{"v": 1	"t": 2192197	"P": 1878.5	"F": 6109}
{"v": 1	"t": 2192218	"P": 1888.25	"F": 6322}
{"v": 1	"t": 2192238	"P": 1899.0	"F": 6226}
{"v": 1	"t": 2192258	"P": 1920.25	"F": 6462}
{"v": 1	"t": 2192279	"P": 1943.0	"F": 6327}
{"v": 1	"t": 2192299	"P": 1954.5	"F": 6367}
{"v": 1	"t": 2192319	"P": 1945.75	"F": 6240}
{"v": 1	"t": 2192340	"P": 1956.0	"F": 6409}
{"v": 1	"t": 2192360	"P": 1939.0	"F": 6363}
{"v": 1	"t": 2192380	"P": 1949.5	"F": 6383}
{"v": 1	"t": 2192401	"P": 1941.5	"F": 6313}
{"v": 1	"t": 2192421	"P": 1966.25	"F": 6371}
{"v": 1	"t": 2192441	"P": 1984.5	"F": 6345}
{"v": 1	"t": 2192462	"P": 1997.0	"F": 6190}
{"v": 1	"t": 2192482	"P": 2003.25	"F": 6264}
{"v": 1	"t": 2192502	"P": 2010.5	"F": 6188}
{"v": 1	"t": 2192523	"P": 2000.25	"F": 6198}
{"v": 1	"t": 2192543	"P": 2001.0	"F": 6306}
{"v": 1	"t": 2192563	"P": 1992.25	"F": 6224}
{"v": 1	"t": 2192584	"P": 1987.75	"F": 6404}
{"v": 1	"t": 2192604	"P": 1993.75	"F": 6067	"C": 44.325	"D": 3144	"sn": 54091779688249	"file": "/data/device_log/data0000.out"}
{"v": 1	"t": 2192624	"P": 1992.75	"F": 6332}
{"v": 1	"t": 2192645	"P": 1997.75	"F": 6158}
{"v": 1	"t": 2192665	"P": 2005.5	"F": 6255}
{"v": 1	"t": 2192685	"P": 1993.25	"F": 6137}
{"v": 1	"t": 2192705	"P": 2004.0	"F": 6273}
{"v": 1	"t": 2192726	"P": 2005.0	"F": 6090}
{"v": 1	"t": 2192746	"P": 1994.75	"F": 6217}
{"v": 1	"t": 2192766	"P": 1980.0	"F": 6416}
{"v": 1	"t": 2192787	"P": 1951.25	"F": 6115}
{"v": 1	"t": 2192807	"P": 1961.0	"F": 6235}
{"v": 1	"t": 2192827	"P": 1952.0	"F": 6252}
{"v": 1	"t": 2192848	"P": 1945.5	"F": 6136}
{"v": 1	"t": 2192868	"P": 1931.25	"F": 6288}
{"v": 1	"t": 2192888	"P": 1919.0	"F": 6162}
{"v": 1	"t": 2192908	"P": 1928.75	"F": 6202}
{"v": 1	"t": 2192929	"P": 1929.0	"F": 6277}
{"v": 1	"t": 2192949	"P": 1933.75	"F": 6176}
{"v": 1	"t": 2192969	"P": 1960.75	"F": 6126}
{"v": 1	"t": 2192990	"P": 1979.25	"F": 6190}
{"v": 1	"t": 2193010	"P": 1982.25	"F": 6176}
{"v": 1	"t": 2193030	"P": 1983.25	"F": 6251}
{"v": 1	"t": 2193051	"P": 2000.5	"F": 6474}
{"v": 1	"t": 2193071	"P": 2019.5	"F": 6101}
{"v": 1	"t": 2193091	"P": 2026.75	"F": 6494}
{"v": 1	"t": 2193111	"P": 2017.75	"F": 6147}
{"v": 1	"t": 2193132	"P": 2007.75	"F": 6206}
{"v": 1	"t": 2193152	"P": 1985.5	"F": 6301}
{"v": 1	"t": 2193172	"P": 1973.25	"F": 6207}
{"v": 1	"t": 2193193	"P": 1976.0	"F": 6034}
{"v": 1	"t": 2193213	"P": 1999.5	"F": 6004}
{"v": 1	"t": 2193233	"P": 1996.5	"F": 6317}
{"v": 1	"t": 2193254	"P": 1983.75	"F": 6076}
{"v": 1	"t": 2193274	"P": 1968.25	"F": 6356}
{"v": 1	"t": 2193294	"P": 1963.5	"F": 6305}
{"v": 1	"t": 2193315	"P": 1942.25	"F": 6109}
{"v": 1	"t": 2193335	"P": 1927.25	"F": 6110}
{"v": 1	"t": 2193355	"P": 1912.25	"F": 6309}
{"v": 1	"t": 2193376	"P": 1887.5	"F": 6182}
{"v": 1	"t": 2193396	"P": 1856.0	"F": 6195}
{"v": 1	"t": 2193417	"P": 1827.75	"F": 6022}
{"v": 1	"t": 2193437	"P": 1807.25	"F": 6011}
{"v": 1	"t": 2193457	"P": 1779.5	"F": 6000}
{"v": 1	"t": 2193478	"P": 1788.0	"F": 6201}
{"v": 1	"t": 2193498	"P": 1767.75	"F": 6016}
{"v": 1	"t": 2193519	"P": 1776.0	"F": 6362}
{"v": 1	"t": 2193539	"P": 1764.75	"F": 6182}
{"v": 1	"t": 2193559	"P": 1761.75	"F": 6358}
{"v": 1	"t": 2193580	"P": 1769.5	"F": 5946}
{"v": 1	"t": 2193600	"P": 1785.5	"F": 5914}
{"v": 1	"t": 2193620	"P": 1794.75	"F": 6089	"C": 44.33	"D": 3144	"sn": 54091779688249	"file": "/data/device_log/data0000.out"}
{"v": 1	"t": 2193641	"P": 1789.75	"F": 6018}
{"v": 1	"t": 2193661	"P": 1756.25	"F": 5761}
{"v": 1	"t": 2193682	"P": 1760.25	"F": 5809}
{"v": 1	"t": 2193702	"P": 1743.5	"F": 5727}
{"v": 1	"t": 2193722	"P": 1751.25	"F": 5808}
{"v": 1	"t": 2193743	"P": 1755.75	"F": 5479}
{"v": 1	"t": 2193763	"P": 1754.75	"F": 5345}
{"v": 1	"t": 2193783	"P": 1773.25	"F": 5835}
{"v": 1	"t": 2193804	"P": 1789.0	"F": 5866}
{"v": 1	"t": 2193824	"P": 1792.0	"F": 5850}
{"v": 1	"t": 2193844	"P": 1811.0	"F": 6234}
{"v": 1	"t": 2193865	"P": 1818.0	"F": 6130}
{"v": 1	"t": 2193885	"P": 1832.0	"F": 6368}
{"v": 1	"t": 2193906	"P": 1841.25	"F": 6482}
{"v": 1	"t": 2193926	"P": 1862.75	"F": 6495}
{"v": 1	"t": 2193946	"P": 1879.5	"F": 6303}
{"v": 1	"t": 2193967	"P": 1863.75	"F": 6047}
{"v": 1	"t": 2193987	"P": 1881.0	"F": 6403}
{"v": 1	"t": 2194007	"P": 1887.0	"F": 6179}
{"v": 1	"t": 2194028	"P": 1895.75	"F": 6211}
{"v": 1	"t": 2194048	"P": 1889.5	"F": 6146}
{"v": 1	"t": 2194068	"P": 1897.25	"F": 6420}
{"v": 1	"t": 2194089	"P": 1899.25	"F": 6533}
{"v": 1	"t": 2194109	"P": 1895.5	"F": 6355}
{"v": 1	"t": 2194130	"P": 1887.5	"F": 6396}
{"v": 1	"t": 2194150	"P": 1900.5	"F": 6724}
{"v": 1	"t": 2194170	"P": 1890.75	"F": 6146}
{"v": 1	"t": 2194191	"P": 1904.75	"F": 6170}
{"v": 1	"t": 2194211	"P": 1909.0	"F": 6142}
{"v": 1	"t": 2194232	"P": 1920.25	"F": 6179}
{"v": 1	"t": 2194252	"P": 1931.0	"F": 6172}
{"v": 1	"t": 2194272	"P": 1954.75	"F": 6394}
{"v": 1	"t": 2194293	"P": 1948.75	"F": 6332}
{"v": 1	"t": 2194313	"P": 1961.75	"F": 6262}
{"v": 1	"t": 2194333	"P": 1970.0	"F": 6189}
{"v": 1	"t": 2194354	"P": 1968.75	"F": 6030}
{"v": 1	"t": 2194374	"P": 1965.5	"F": 6233}
{"v": 1	"t": 2194394	"P": 1965.5	"F": 6356}
{"v": 1	"t": 2194415	"P": 1967.5	"F": 6327}
{"v": 1	"t": 2194435	"P": 1967.5	"F": 6217}
{"v": 1	"t": 2194455	"P": 1970.5	"F": 6306}
{"v": 1	"t": 2194476	"P": 1976.5	"F": 6383}
{"v": 1	"t": 2194496	"P": 1976.5	"F": 6371}
{"v": 1	"t": 2194517	"P": 1965.75	"F": 6256}
{"v": 1	"t": 2194537	"P": 1959.5	"F": 6230}
{"v": 1	"t": 2194557	"P": 1960.25	"F": 6059}
{"v": 1	"t": 2194578	"P": 1959.5	"F": 5865}
{"v": 1	"t": 2194598	"P": 1955.25	"F": 6428}
{"v": 1	"t": 2194618	"P": 1961.0	"F": 6193}
{"v": 1	"t": 2194639	"P": 1961.0	"F": 6238	"C": 44.325	"D": 3144	"sn": 54091779688249	"file": "/data/device_log/data0000.out"}
{"v": 1	"t": 2194659	"P": 1954.25	"F": 6088}
{"v": 1	"t": 2194679	"P": 1954.0	"F": 6166}
{"v": 1	"t": 2194700	"P": 1956.75	"F": 6246}
{"v": 1	"t": 2194720	"P": 1954.5	"F": 6232}
{"v": 1	"t": 2194741	"P": 1930.5	"F": 6274}
{"v": 1	"t": 2194761	"P": 1933.25	"F": 6109}
{"v": 1	"t": 2194781	"P": 1918.25	"F": 6124}
{"v": 1	"t": 2194802	"P": 1912.0	"F": 6319}
{"v": 1	"t": 2194822	"P": 1917.75	"F": 6245}
{"v": 1	"t": 2194843	"P": 1900.25	"F": 6244}
{"v": 1	"t": 2194863	"P": 1911.75	"F": 5975}
{"v": 1	"t": 2194883	"P": 1917.25	"F": 6253}
{"v": 1	"t": 2194904	"P": 1934.25	"F": 6098}
{"v": 1	"t": 2194924	"P": 1928.5	"F": 6187}
{"v": 1	"t": 2194944	"P": 1945.5	"F": 6083}
{"v": 1	"t": 2194965	"P": 1934.5	"F": 6297}
{"v": 1	"t": 2194985	"P": 1938.25	"F": 6272}
{"v": 1	"t": 2195006	"P": 1929.5	"F": 6222}
{"v": 1	"t": 2195026	"P": 1937.25	"F": 6113}
{"v": 1	"t": 2195046	"P": 1934.25	"F": 6227}
{"v": 1	"t": 2195067	"P": 1938.0	"F": 6312}
{"v": 1	"t": 2195087	"P": 1950.25	"F": 6051}
{"v": 1	"t": 2195107	"P": 1935.25	"F": 6083}
{"v": 1	"t": 2195128	"P": 1940.0	"F": 6380}
{"v": 1	"t": 2195148	"P": 1932.5	"F": 6316}
{"v": 1	"t": 2195168	"P": 1939.75	"F": 6265}
{"v": 1	"t": 2195189	"P": 1937.75	"F": 6453}
{"v": 1	"t": 2195209	"P": 1929.5	"F": 6298}
{"v": 1	"t": 2195229	"P": 1924.5	"F": 6533}
{"v": 1	"t": 2195250	"P": 1927.5	"F": 6223}
{"v": 1	"t": 2195270	"P": 1915.25	"F": 6536}
{"v": 1	"t": 2195291	"P": 1917.75	"F": 6488}
{"v": 1	"t": 2195311	"P": 1917.0	"F": 6529}
{"v": 1	"t": 2195331	"P": 1913.5	"F": 6486}
{"v": 1	"t": 2195352	"P": 1899.5	"F": 6208}
{"v": 1	"t": 2195372	"P": 1907.25	"F": 6128}
{"v": 1	"t": 2195392	"P": 1887.0	"F": 6283}
{"v": 1	"t": 2195413	"P": 1879.0	"F": 6336}
{"v": 1	"t": 2195433	"P": 1860.0	"F": 6202}
{"v": 1	"t": 2195454	"P": 1844.0	"F": 6144}
{"v": 1	"t": 2195474	"P": 1837.75	"F": 6323}
{"v": 1	"t": 2195494	"P": 1838.75	"F": 6034}
{"v": 1	"t": 2195515	"P": 1841.0	"F": 6446}
{"v": 1	"t": 2195535	"P": 1830.0	"F": 6515}
{"v": 1	"t": 2195556	"P": 1830.0	"F": 6510}
{"v": 1	"t": 2195576	"P": 1820.5	"F": 6325}
{"v": 1	"t": 2195596	"P": 1802.5	"F": 6392}
{"v": 1	"t": 2195617	"P": 1799.0	"F": 6421}
{"v": 1	"t": 2195637	"P": 1792.75	"F": 6439}
{"v": 1	"t": 2195657	"P": 1783.5	"F": 6538	"C": 44.33	"D": 3144	"sn": 54091779688249	"file": "/data/device_log/data0000.out"}
{"v": 1	"t": 2195678	"P": 1775.75	"F": 6325}
{"v": 1	"t": 2195698	"P": 1765.5	"F": 6422}
{"v": 1	"t": 2195718	"P": 1773.25	"F": 6295}
{"v": 1	"t": 2195739	"P": 1779.0	"F": 6415}
{"v": 1	"t": 2195759	"P": 1780.75	"F": 6165}
{"v": 1	"t": 2195780	"P": 1782.75	"F": 6216}
{"v": 1	"t": 2195800	"P": 1798.25	"F": 6199}
{"v": 1	"t": 2195820	"P": 1797.5	"F": 6040}
{"v": 1	"t": 2195841	"P": 1814.75	"F": 6226}
{"v": 1	"t": 2195861	"P": 1829.5	"F": 6309}
{"v": 1	"t": 2195881	"P": 1847.75	"F": 5999}
{"v": 1	"t": 2195902	"P": 1845.25	"F": 6134}
{"v": 1	"t": 2195922	"P": 1875.5	"F": 6198}
{"v": 1	"t": 2195942	"P": 1888.0	"F": 6055}
{"v": 1	"t": 2195963	"P": 1895.75	"F": 6092}
{"v": 1	"t": 2195984	"P": 1894.25	"F": 6304}
{"v": 1	"t": 2196004	"P": 1910.25	"F": 6218}
{"v": 1	"t": 2196024	"P": 1908.5	"F": 6240}
{"v": 1	"t": 2196045	"P": 1922.75	"F": 5975}
{"v": 1	"t": 2196065	"P": 1932.25	"F": 6138}
{"v": 1	"t": 2196085	"P": 1915.25	"F": 6216}
{"v": 1	"t": 2196106	"P": 1906.5	"F": 6230}
{"v": 1	"t": 2196126	"P": 1922.25	"F": 6168}
{"v": 1	"t": 2196147	"P": 1914.75	"F": 6248}
{"v": 1	"t": 2196167	"P": 1919.5	"F": 6160}
{"v": 1	"t": 2196187	"P": 1929.5	"F": 6415}
{"v": 1	"t": 2196208	"P": 1925.75	"F": 6352}
{"v": 1	"t": 2196228	"P": 1922.75	"F": 6472}
{"v": 1	"t": 2196248	"P": 1919.0	"F": 6319}
{"v": 1	"t": 2196269	"P": 1928.25	"F": 6236}
{"v": 1	"t": 2196289	"P": 1929.75	"F": 6225}
{"v": 1	"t": 2196310	"P": 1916.0	"F": 6266}
{"v": 1	"t": 2196330	"P": 1919.0	"F": 6313}
{"v": 1	"t": 2196350	"P": 1912.0	"F": 6024}
{"v": 1	"t": 2196371	"P": 1898.5	"F": 6094}
{"v": 1	"t": 2196391	"P": 1904.25	"F": 6297}
{"v": 1	"t": 2196411	"P": 1901.0	"F": 6481}
{"v": 1	"t": 2196432	"P": 1904.0	"F": 6428}
{"v": 1	"t": 2196452	"P": 1898.0	"F": 6186}
{"v": 1	"t": 2196472	"P": 1897.25	"F": 6286}
{"v": 1	"t": 2196493	"P": 1894.25	"F": 6235}
{"v": 1	"t": 2196513	"P": 1905.25	"F": 6266}
{"v": 1	"t": 2196534	"P": 1917.5	"F": 6247}
{"v": 1	"t": 2196554	"P": 1920.75	"F": 6044}
{"v": 1	"t": 2196574	"P": 1945.75	"F": 6240}
{"v": 1	"t": 2196595	"P": 1936.0	"F": 6103}
{"v": 1	"t": 2196615	"P": 1935.5	"F": 6182}
{"v": 1	"t": 2196636	"P": 1939.75	"F": 6077}
{"v": 1	"t": 2196656	"P": 1941.0	"F": 5996}
{"v": 1	"t": 2196676	"P": 1947.0	"F": 6124	"C": 44.295	"D": 3144	"sn": 54091779688249	"file": "/data/device_log/data0000.out"}
{"v": 1	"t": 2196697	"P": 1931.75	"F": 6227}
{"v": 1	"t": 2196717	"P": 1948.25	"F": 6298}
{"v": 1	"t": 2196737	"P": 1944.75	"F": 6152}
{"v": 1	"t": 2196758	"P": 1937.5	"F": 6096}
{"v": 1	"t": 2196778	"P": 1938.5	"F": 5817}
{"v": 1	"t": 2196798	"P": 1947.25	"F": 6099}
{"v": 1	"t": 2196819	"P": 1958.5	"F": 6213}
{"v": 1	"t": 2196839	"P": 1960.0	"F": 6209}
{"v": 1	"t": 2196860	"P": 1960.75	"F": 6123}
{"v": 1	"t": 2196880	"P": 1970.5	"F": 5960}
{"v": 1	"t": 2196900	"P": 1974.25	"F": 6189}
{"v": 1	"t": 2196921	"P": 1975.25	"F": 6179}
{"v": 1	"t": 2196941	"P": 1994.75	"F": 6257}
{"v": 1	"t": 2196961	"P": 1991.25	"F": 6439}
{"v": 1	"t": 2196982	"P": 1996.0	"F": 6326}
{"v": 1	"t": 2197002	"P": 2002.75	"F": 6218}
{"v": 1	"t": 2197023	"P": 2011.0	"F": 6298}
{"v": 1	"t": 2197043	"P": 2008.25	"F": 6566}
{"v": 1	"t": 2197063	"P": 2002.25	"F": 6272}
{"v": 1	"t": 2197084	"P": 2014.5	"F": 6435}
{"v": 1	"t": 2197104	"P": 2000.5	"F": 6340}
{"v": 1	"t": 2197124	"P": 1987.0	"F": 5973}
{"v": 1	"t": 2197145	"P": 1974.25	"F": 6226}
{"v": 1	"t": 2197165	"P": 1950.0	"F": 6286}
{"v": 1	"t": 2197186	"P": 1931.25	"F": 6385}
{"v": 1	"t": 2197206	"P": 1919.25	"F": 6238}
{"v": 1	"t": 2197226	"P": 1910.5	"F": 6441}
{"v": 1	"t": 2197247	"P": 1889.75	"F": 6456}
{"v": 1	"t": 2197267	"P": 1886.25	"F": 6502}
{"v": 1	"t": 2197287	"P": 1867.0	"F": 6413}
{"v": 1	"t": 2197308	"P": 1846.25	"F": 6459}
{"v": 1	"t": 2197328	"P": 1832.75	"F": 6285}
{"v": 1	"t": 2197348	"P": 1829.75	"F": 6014}
{"v": 1	"t": 2197369	"P": 1832.75	"F": 6229}
{"v": 1	"t": 2197389	"P": 1814.5	"F": 6179}
{"v": 1	"t": 2197410	"P": 1811.25	"F": 6130}
{"v": 1	"t": 2197430	"P": 1788.75	"F": 6434}
{"v": 1	"t": 2197450	"P": 1780.75	"F": 6214}
{"v": 1	"t": 2197471	"P": 1782.75	"F": 6314}
{"v": 1	"t": 2197491	"P": 1794.75	"F": 6237}
{"v": 1	"t": 2197511	"P": 1798.5	"F": 6368}
{"v": 1	"t": 2197532	"P": 1787.75	"F": 6198}
{"v": 1	"t": 2197552	"P": 1790.75	"F": 6432}
{"v": 1	"t": 2197572	"P": 1792.0	"F": 6286}
{"v": 1	"t": 2197593	"P": 1794.25	"F": 6260}
{"v": 1	"t": 2197613	"P": 1800.25	"F": 6242}
{"v": 1	"t": 2197634	"P": 1813.75	"F": 6447}
{"v": 1	"t": 2197654	"P": 1815.0	"F": 6332}
{"v": 1	"t": 2197674	"P": 1813.25	"F": 6379}
{"v": 1	"t": 2197695	"P": 1817.5	"F": 6000	"C": 44.345	"D": 3144	"sn": 54091779688249	"file": "/data/device_log/data0000.out"}
{"v": 1	"t": 2197715	"P": 1810.75	"F": 6311}
{"v": 1	"t": 2197735	"P": 1812.0	"F": 6069}
{"v": 1	"t": 2197756	"P": 1808.0	"F": 6367}
{"v": 1	"t": 2197776	"P": 1812.5	"F": 6385}
{"v": 1	"t": 2197797	"P": 1802.75	"F": 6229}
{"v": 1	"t": 2197817	"P": 1813.5	"F": 6219}
{"v": 1	"t": 2197837	"P": 1822.25	"F": 6121}
{"v": 1	"t": 2197858	"P": 1833.75	"F": 6096}
{"v": 1	"t": 2197878	"P": 1839.0	"F": 6083}
{"v": 1	"t": 2197898	"P": 1841.75	"F": 6277}
{"v": 1	"t": 2197919	"P": 1837.0	"F": 6271}
{"v": 1	"t": 2197939	"P": 1844.0	"F": 6209}
{"v": 1	"t": 2197959	"P": 1854.0	"F": 6234}
{"v": 1	"t": 2197980	"P": 1867.0	"F": 6097}
{"v": 1	"t": 2198000	"P": 1880.75	"F": 6250}
{"v": 1	"t": 2198021	"P": 1884.75	"F": 6301}
{"v": 1	"t": 2198041	"P": 1889.25	"F": 6258}
{"v": 1	"t": 2198061	"P": 1893.0	"F": 6309}
{"v": 1	"t": 2198082	"P": 1891.25	"F": 6306}
{"v": 1	"t": 2198102	"P": 1892.0	"F": 6352}
{"v": 1	"t": 2198122	"P": 1906.75	"F": 6150}
{"v": 1	"t": 2198143	"P": 1896.25	"F": 6406}
{"v": 1	"t": 2198163	"P": 1908.25	"F": 6252}
{"v": 1	"t": 2198183	"P": 1918.5	"F": 6036}
{"v": 1	"t": 2198204	"P": 1921.0	"F": 6389}
{"v": 1	"t": 2198224	"P": 1928.5	"F": 6017}
{"v": 1	"t": 2198245	"P": 1926.0	"F": 6223}
{"v": 1	"t": 2198265	"P": 1933.0	"F": 6031}
{"v": 1	"t": 2198285	"P": 1920.0	"F": 6075}
{"v": 1	"t": 2198306	"P": 1935.5	"F": 6034}
{"v": 1	"t": 2198326	"P": 1932.0	"F": 6246}
{"v": 1	"t": 2198346	"P": 1932.75	"F": 6309}
{"v": 1	"t": 2198367	"P": 1932.5	"F": 6271}
{"v": 1	"t": 2198387	"P": 1940.0	"F": 6109}
{"v": 1	"t": 2198408	"P": 1937.0	"F": 6308}
{"v": 1	"t": 2198428	"P": 1933.5	"F": 6144}
{"v": 1	"t": 2198448	"P": 1939.25	"F": 6136}
{"v": 1	"t": 2198469	"P": 1944.5	"F": 6338}
{"v": 1	"t": 2198489	"P": 1944.25	"F": 6063}
{"v": 1	"t": 2198509	"P": 1933.75	"F": 6099}
{"v": 1	"t": 2198530	"P": 1945.25	"F": 6085}
{"v": 1	"t": 2198550	"P": 1942.75	"F": 6148}
{"v": 1	"t": 2198570	"P": 1938.75	"F": 6304}
{"v": 1	"t": 2198591	"P": 1939.75	"F": 6101}
{"v": 1	"t": 2198611	"P": 1943.25	"F": 5969}
{"v": 1	"t": 2198631	"P": 1923.0	"F": 6233}
{"v": 1	"t": 2198652	"P": 1932.0	"F": 6323}
{"v": 1	"t": 2198672	"P": 1924.5	"F": 6119}
{"v": 1	"t": 2198693	"P": 1922.5	"F": 6461}
{"v": 1	"t": 2198713	"P": 1911.5	"F": 6291	"C": 44.3	"D": 3144	"sn": 54091779688249	"file": "/data/device_log/data0000.out"}
{"v": 1	"t": 2198733	"P": 1909.0	"F": 6099}
{"v": 1	"t": 2198754	"P": 1910.75	"F": 6256}
{"v": 1	"t": 2198774	"P": 1892.75	"F": 6135}
{"v": 1	"t": 2198794	"P": 1899.5	"F": 6314}
{"v": 1	"t": 2198815	"P": 1881.75	"F": 6074}
{"v": 1	"t": 2198835	"P": 1877.5	"F": 6406}
{"v": 1	"t": 2198856	"P": 1861.75	"F": 6111}
{"v": 1	"t": 2198876	"P": 1844.5	"F": 6410}
{"v": 1	"t": 2198896	"P": 1850.0	"F": 6123}
{"v": 1	"t": 2198917	"P": 1828.5	"F": 6096}
{"v": 1	"t": 2198937	"P": 1833.5	"F": 6294}
{"v": 1	"t": 2198957	"P": 1836.75	"F": 6192}
{"v": 1	"t": 2198978	"P": 1814.25	"F": 6251}
{"v": 1	"t": 2198998	"P": 1794.0	"F": 6217}
{"v": 1	"t": 2199018	"P": 1786.25	"F": 6224}
{"v": 1	"t": 2199039	"P": 1760.75	"F": 6072}
{"v": 1	"t": 2199059	"P": 1753.0	"F": 6017}
{"v": 1	"t": 2199080	"P": 1747.75	"F": 5862}
{"v": 1	"t": 2199100	"P": 1742.75	"F": 6030}
{"v": 1	"t": 2199120	"P": 1735.75	"F": 6007}
{"v": 1	"t": 2199141	"P": 1733.75	"F": 5955}
{"v": 1	"t": 2199161	"P": 1755.75	"F": 5952}
{"v": 1	"t": 2199181	"P": 1758.25	"F": 6049}
{"v": 1	"t": 2199202	"P": 1769.75	"F": 6005}
{"v": 1	"t": 2199222	"P": 1768.5	"F": 5716}
{"v": 1	"t": 2199242	"P": 1781.5	"F": 6053}
{"v": 1	"t": 2199263	"P": 1774.0	"F": 5911}
{"v": 1	"t": 2199283	"P": 1781.0	"F": 5918}
{"v": 1	"t": 2199303	"P": 1760.0	"F": 5924}
{"v": 1	"t": 2199324	"P": 1757.25	"F": 5914}
{"v": 1	"t": 2199344	"P": 1758.5	"F": 5676}
{"v": 1	"t": 2199365	"P": 1757.25	"F": 5947}
{"v": 1	"t": 2199385	"P": 1781.0	"F": 5883}
{"v": 1	"t": 2199406	"P": 1780.0	"F": 5767}
{"v": 1	"t": 2199426	"P": 1807.5	"F": 5731}
{"v": 1	"t": 2199446	"P": 1812.25	"F": 5772}
{"v": 1	"t": 2199467	"P": 1833.5	"F": 5637}
{"v": 1	"t": 2199487	"P": 1852.5	"F": 5812}
{"v": 1	"t": 2199508	"P": 1876.25	"F": 5876}
{"v": 1	"t": 2199528	"P": 1881.75	"F": 5636}
{"v": 1	"t": 2199548	"P": 1893.0	"F": 5729}
{"v": 1	"t": 2199569	"P": 1893.0	"F": 5881}
{"v": 1	"t": 2199589	"P": 1888.75	"F": 5865}
{"v": 1	"t": 2199609	"P": 1883.25	"F": 6156}
{"v": 1	"t": 2199630	"P": 1887.5	"F": 5834}
{"v": 1	"t": 2199650	"P": 1874.75	"F": 6059}
{"v": 1	"t": 2199671	"P": 1866.5	"F": 5795}
{"v": 1	"t": 2199691	"P": 1883.75	"F": 5748}
{"v": 1	"t": 2199711	"P": 1880.25	"F": 5962}
{"v": 1	"t": 2199732	"P": 1881.25	"F": 5915	"C": 44.33	"D": 3144	"sn": 54091779688249	"file": "/data/device_log/data0000.out"}
{"v": 1	"t": 2199752	"P": 1893.75	"F": 5873}
{"v": 1	"t": 2199772	"P": 1897.75	"F": 5741}
{"v": 1	"t": 2199793	"P": 1914.5	"F": 5780}
{"v": 1	"t": 2199813	"P": 1913.0	"F": 5608}
{"v": 1	"t": 2199833	"P": 1922.25	"F": 5772}
{"v": 1	"t": 2199854	"P": 1920.75	"F": 5680}
{"v": 1	"t": 2199874	"P": 1924.0	"F": 5730}
{"v": 1	"t": 2199895	"P": 1937.25	"F": 5554}
{"v": 1	"t": 2199915	"P": 1942.5	"F": 5926}
{"v": 1	"t": 2199935	"P": 1951.25	"F": 5544}
{"v": 1	"t": 2199956	"P": 1947.5	"F": 5593}
{"v": 1	"t": 2199976	"P": 1951.25	"F": 5694}
{"v": 1	"t": 2199996	"P": 1950.5	"F": 5866}
{"v": 1	"t": 2200017	"P": 1948.25	"F": 5572}
{"v": 1	"t": 2200037	"P": 1950.25	"F": 5688}
{"v": 1	"t": 2200057	"P": 1958.75	"F": 5833}
{"v": 1	"t": 2200078	"P": 1963.25	"F": 6002}
{"v": 1	"t": 2200098	"P": 1962.0	"F": 6025}
{"v": 1	"t": 2200119	"P": 1975.0	"F": 5739}
{"v": 1	"t": 2200139	"P": 1986.5	"F": 6153}
{"v": 1	"t": 2200159	"P": 1981.75	"F": 5910}
{"v": 1	"t": 2200180	"P": 1980.25	"F": 6137}
{"v": 1	"t": 2200200	"P": 1995.75	"F": 5715}
{"v": 1	"t": 2200220	"P": 1995.75	"F": 5959}
{"v": 1	"t": 2200241	"P": 1986.75	"F": 5974}
{"v": 1	"t": 2200261	"P": 2004.25	"F": 5720}
{"v": 1	"t": 2200282	"P": 2002.75	"F": 5942}
{"v": 1	"t": 2200302	"P": 1985.75	"F": 6046}
{"v": 1	"t": 2200322	"P": 1989.75	"F": 5967}
{"v": 1	"t": 2200343	"P": 1992.75	"F": 6114}
{"v": 1	"t": 2200363	"P": 2003.75	"F": 6017}
{"v": 1	"t": 2200383	"P": 2005.25	"F": 5881}
{"v": 1	"t": 2200404	"P": 2008.0	"F": 5981}
{"v": 1	"t": 2200424	"P": 1996.0	"F": 6156}
{"v": 1	"t": 2200444	"P": 1997.0	"F": 6143}
{"v": 1	"t": 2200465	"P": 1999.75	"F": 5919}
{"v": 1	"t": 2200485	"P": 2001.0	"F": 5860}
{"v": 1	"t": 2200505	"P": 1987.0	"F": 5839}
{"v": 1	"t": 2200526	"P": 2007.75	"F": 5664}
{"v": 1	"t": 2200546	"P": 1996.0	"F": 6087}
{"v": 1	"t": 2200567	"P": 2001.5	"F": 6134}
{"v": 1	"t": 2200587	"P": 1997.0	"F": 6027}
{"v": 1	"t": 2200607	"P": 1986.5	"F": 6083}
{"v": 1	"t": 2200628	"P": 1982.0	"F": 6115}
{"v": 1	"t": 2200648	"P": 1984.25	"F": 6146}
{"v": 1	"t": 2200668	"P": 1983.25	"F": 6274}
{"v": 1	"t": 2200689	"P": 1980.25	"F": 6153}
{"v": 1	"t": 2200709	"P": 1970.25	"F": 6405}
{"v": 1	"t": 2200730	"P": 1975.25	"F": 6055}
{"v": 1	"t": 2200750	"P": 1977.0	"F": 6295	"C": 44.31	"D": 3144	"sn": 54091779688249	"file": "/data/device_log/data0000.out"}
{"v": 1	"t": 2200770	"P": 1971.5	"F": 6242}
{"v": 1	"t": 2200791	"P": 1964.75	"F": 6325}
{"v": 1	"t": 2200811	"P": 1960.75	"F": 6323}
{"v": 1	"t": 2200831	"P": 1961.25	"F": 6399}
{"v": 1	"t": 2200852	"P": 1948.75	"F": 6461}
{"v": 1	"t": 2200872	"P": 1950.75	"F": 6136}
{"v": 1	"t": 2200892	"P": 1938.5	"F": 6466}
{"v": 1	"t": 2200913	"P": 1925.25	"F": 6295}
{"v": 1	"t": 2200933	"P": 1919.75	"F": 6402}
{"v": 1	"t": 2200954	"P": 1907.0	"F": 6287}
{"v": 1	"t": 2200974	"P": 1893.75	"F": 6293}
{"v": 1	"t": 2200994	"P": 1883.5	"F": 6500}
{"v": 1	"t": 2201015	"P": 1876.5	"F": 6387}
{"v": 1	"t": 2201035	"P": 1867.75	"F": 6215}
{"v": 1	"t": 2201055	"P": 1851.25	"F": 6273}
{"v": 1	"t": 2201076	"P": 1852.0	"F": 6210}
{"v": 1	"t": 2201096	"P": 1843.5	"F": 6043}
{"v": 1	"t": 2201116	"P": 1823.0	"F": 6205}
{"v": 1	"t": 2201137	"P": 1812.0	"F": 6289}
{"v": 1	"t": 2201157	"P": 1814.0	"F": 6416}
{"v": 1	"t": 2201178	"P": 1804.25	"F": 6423}
{"v": 1	"t": 2201198	"P": 1792.75	"F": 6035}
{"v": 1	"t": 2201218	"P": 1798.0	"F": 6549}
{"v": 1	"t": 2201239	"P": 1783.25	"F": 6310}
{"v": 1	"t": 2201259	"P": 1779.75	"F": 6304}
{"v": 1	"t": 2201279	"P": 1778.75	"F": 6325}
{"v": 1	"t": 2201300	"P": 1777.0	"F": 6383}
{"v": 1	"t": 2201320	"P": 1775.75	"F": 6316}
{"v": 1	"t": 2201341	"P": 1758.75	"F": 6235}
{"v": 1	"t": 2201361	"P": 1756.0	"F": 6460}
{"v": 1	"t": 2201381	"P": 1764.25	"F": 6081}
{"v": 1	"t": 2201402	"P": 1765.25	"F": 6252}
{"v": 1	"t": 2201422	"P": 1767.0	"F": 6236}
{"v": 1	"t": 2201442	"P": 1770.5	"F": 6290}
{"v": 1	"t": 2201463	"P": 1756.5	"F": 6215}
{"v": 1	"t": 2201483	"P": 1771.25	"F": 6106}
{"v": 1	"t": 2201503	"P": 1770.75	"F": 5997}
{"v": 1	"t": 2201524	"P": 1787.75	"F": 6249}
{"v": 1	"t": 2201544	"P": 1788.75	"F": 6278}
{"v": 1	"t": 2201564	"P": 1785.75	"F": 6129}
{"v": 1	"t": 2201585	"P": 1800.0	"F": 6346}
{"v": 1	"t": 2201605	"P": 1797.75	"F": 6389}
{"v": 1	"t": 2201626	"P": 1809.25	"F": 5918}
{"v": 1	"t": 2201646	"P": 1837.25	"F": 6210}
{"v": 1	"t": 2201666	"P": 1843.5	"F": 6155}
{"v": 1	"t": 2201687	"P": 1844.0	"F": 5970}
{"v": 1	"t": 2201707	"P": 1851.0	"F": 6081}
{"v": 1	"t": 2201727	"P": 1863.0	"F": 6069}
{"v": 1	"t": 2201748	"P": 1867.0	"F": 6131}
{"v": 1	"t": 2201768	"P": 1879.25	"F": 6214	"C": 44.295	"D": 3144	"sn": 54091779688249	"file": "/data/device_log/data0000.out"}
{"v": 1	"t": 2201789	"P": 1886.25	"F": 6115}
{"v": 1	"t": 2201809	"P": 1889.5	"F": 6278}
{"v": 1	"t": 2201829	"P": 1907.25	"F": 6302}
{"v": 1	"t": 2201850	"P": 1911.75	"F": 5908}
{"v": 1	"t": 2201870	"P": 1915.5	"F": 6183}
{"v": 1	"t": 2201890	"P": 1912.25	"F": 5997}
{"v": 1	"t": 2201911	"P": 1926.0	"F": 6248}
{"v": 1	"t": 2201931	"P": 1934.25	"F": 6179}
{"v": 1	"t": 2201951	"P": 1940.5	"F": 5912}
{"v": 1	"t": 2201972	"P": 1945.5	"F": 6055}
{"v": 1	"t": 2201992	"P": 1954.75	"F": 6108}
{"v": 1	"t": 2202013	"P": 1955.25	"F": 6026}
{"v": 1	"t": 2202033	"P": 1956.75	"F": 6197}
{"v": 1	"t": 2202053	"P": 1964.0	"F": 6354}
{"v": 1	"t": 2202074	"P": 1959.75	"F": 6143}
{"v": 1	"t": 2202094	"P": 1971.75	"F": 6073}
{"v": 1	"t": 2202114	"P": 1963.75	"F": 5833}
{"v": 1	"t": 2202135	"P": 1968.0	"F": 5858}
{"v": 1	"t": 2202155	"P": 1968.75	"F": 5955}
{"v": 1	"t": 2202175	"P": 1964.0	"F": 6012}
{"v": 1	"t": 2202196	"P": 1963.75	"F": 5917}
{"v": 1	"t": 2202216	"P": 1964.25	"F": 5972}
{"v": 1	"t": 2202236	"P": 1974.25	"F": 6205}
{"v": 1	"t": 2202257	"P": 1960.75	"F": 5891}
{"v": 1	"t": 2202277	"P": 1977.0	"F": 5926}
{"v": 1	"t": 2202298	"P": 1981.75	"F": 5832}
{"v": 1	"t": 2202318	"P": 1980.0	"F": 5877}
{"v": 1	"t": 2202338	"P": 1980.75	"F": 5807}
{"v": 1	"t": 2202359	"P": 1979.5	"F": 5836}
{"v": 1	"t": 2202379	"P": 1978.5	"F": 5594}
{"v": 1	"t": 2202399	"P": 1968.75	"F": 6002}
{"v": 1	"t": 2202420	"P": 1982.0	"F": 5757}
{"v": 1	"t": 2202440	"P": 1972.5	"F": 5851}
{"v": 1	"t": 2202461	"P": 1971.75	"F": 5748}
{"v": 1	"t": 2202481	"P": 1967.25	"F": 5955}
{"v": 1	"t": 2202501	"P": 1967.25	"F": 5593}
{"v": 1	"t": 2202522	"P": 1971.5	"F": 5547}
{"v": 1	"t": 2202542	"P": 1961.75	"F": 5757}
{"v": 1	"t": 2202562	"P": 1970.5	"F": 5653}
{"v": 1	"t": 2202583	"P": 1970.0	"F": 5842}
{"v": 1	"t": 2202603	"P": 1955.5	"F": 5628}
{"v": 1	"t": 2202623	"P": 1967.75	"F": 5537}
{"v": 1	"t": 2202644	"P": 1972.0	"F": 5569}
{"v": 1	"t": 2202664	"P": 1965.5	"F": 5558}
{"v": 1	"t": 2202685	"P": 1984.5	"F": 5659}
{"v": 1	"t": 2202705	"P": 1977.0	"F": 5611}
{"v": 1	"t": 2202725	"P": 1976.75	"F": 5662}
{"v": 1	"t": 2202746	"P": 1976.0	"F": 5558}
{"v": 1	"t": 2202766	"P": 1982.0	"F": 5635}
{"v": 1	"t": 2202786	"P": 1976.75	"F": 5675	"C": 44.34	"D": 3144	"sn": 54091779688249	"file": "/data/device_log/data0000.out"}
{"v": 1	"t": 2202807	"P": 1959.0	"F": 5723}
{"v": 1	"t": 2202827	"P": 1951.25	"F": 5756}
{"v": 1	"t": 2202847	"P": 1948.0	"F": 5506}
{"v": 1	"t": 2202868	"P": 1931.5	"F": 5855}
{"v": 1	"t": 2202888	"P": 1919.75	"F": 5505}
{"v": 1	"t": 2202909	"P": 1921.75	"F": 5542}
{"v": 1	"t": 2202929	"P": 1908.75	"F": 5464}
{"v": 1	"t": 2202949	"P": 1910.75	"F": 5691}
{"v": 1	"t": 2202970	"P": 1901.25	"F": 5522}
{"v": 1	"t": 2202990	"P": 1888.75	"F": 5774}
{"v": 1	"t": 2203011	"P": 1875.75	"F": 5905}
{"v": 1	"t": 2203031	"P": 1878.75	"F": 5644}
{"v": 1	"t": 2203052	"P": 1846.75	"F": 5764}
{"v": 1	"t": 2203072	"P": 1854.75	"F": 5603}
{"v": 1	"t": 2203092	"P": 1837.75	"F": 5798}
{"v": 1	"t": 2203112	"P": 1837.5	"F": 6010}
{"v": 1	"t": 2203133	"P": 1827.75	"F": 5756}
{"v": 1	"t": 2203153	"P": 1815.5	"F": 5902}
{"v": 1	"t": 2203173	"P": 1819.75	"F": 5597}
{"v": 1	"t": 2203194	"P": 1817.5	"F": 5775}
{"v": 1	"t": 2203214	"P": 1811.5	"F": 5551}
{"v": 1	"t": 2203234	"P": 1813.25	"F": 5600}
{"v": 1	"t": 2203255	"P": 1806.5	"F": 5905}
{"v": 1	"t": 2203275	"P": 1796.75	"F": 5842}
{"v": 1	"t": 2203295	"P": 1800.5	"F": 5821}
{"v": 1	"t": 2203316	"P": 1799.25	"F": 5872}
{"v": 1	"t": 2203336	"P": 1799.5	"F": 5902}
{"v": 1	"t": 2203356	"P": 1788.25	"F": 5741}
{"v": 1	"t": 2203377	"P": 1768.0	"F": 5886}
{"v": 1	"t": 2203397	"P": 1763.5	"F": 5935}
{"v": 1	"t": 2203418	"P": 1758.75	"F": 5897}
{"v": 1	"t": 2203438	"P": 1742.5	"F": 5953}
{"v": 1	"t": 2203458	"P": 1748.75	"F": 5949}
{"v": 1	"t": 2203479	"P": 1744.75	"F": 5654}
{"v": 1	"t": 2203499	"P": 1754.75	"F": 5638}
{"v": 1	"t": 2203519	"P": 1761.75	"F": 5559}
{"v": 1	"t": 2203540	"P": 1763.75	"F": 5384}
{"v": 1	"t": 2203560	"P": 1784.5	"F": 5451}
{"v": 1	"t": 2203581	"P": 1785.75	"F": 5552}
{"v": 1	"t": 2203601	"P": 1799.5	"F": 5672}
{"v": 1	"t": 2203621	"P": 1818.75	"F": 5567}
{"v": 1	"t": 2203642	"P": 1823.5	"F": 5451}
{"v": 1	"t": 2203662	"P": 1852.0	"F": 5549}
{"v": 1	"t": 2203682	"P": 1860.0	"F": 5595}
{"v": 1	"t": 2203703	"P": 1862.0	"F": 5760}
{"v": 1	"t": 2203723	"P": 1863.75	"F": 5631}
{"v": 1	"t": 2203744	"P": 1858.5	"F": 5690}
{"v": 1	"t": 2203764	"P": 1878.75	"F": 5633}
{"v": 1	"t": 2203784	"P": 1877.75	"F": 5936}
{"v": 1	"t": 2203805	"P": 1881.5	"F": 5785	"C": 44.32	"D": 3144	"sn": 54091779688249	"file": "/data/device_log/data0000.out"}
{"v": 1	"t": 2203825	"P": 1899.75	"F": 5714}
{"v": 1	"t": 2203845	"P": 1887.25	"F": 5919}
{"v": 1	"t": 2203866	"P": 1888.0	"F": 5848}
{"v": 1	"t": 2203886	"P": 1885.5	"F": 5666}
{"v": 1	"t": 2203906	"P": 1867.5	"F": 5658}
{"v": 1	"t": 2203927	"P": 1862.25	"F": 5756}
{"v": 1	"t": 2203947	"P": 1857.75	"F": 5591}
{"v": 1	"t": 2203967	"P": 1860.5	"F": 5590}
{"v": 1	"t": 2203988	"P": 1887.0	"F": 5764}
{"v": 1	"t": 2204008	"P": 1885.25	"F": 5803}
{"v": 1	"t": 2204029	"P": 1902.5	"F": 5900}
{"v": 1	"t": 2204049	"P": 1900.5	"F": 5880}
{"v": 1	"t": 2204069	"P": 1891.25	"F": 5877}
{"v": 1	"t": 2204090	"P": 1883.25	"F": 5912}
{"v": 1	"t": 2204110	"P": 1875.25	"F": 5606}
{"v": 1	"t": 2204131	"P": 1876.0	"F": 5940}
{"v": 1	"t": 2204151	"P": 1875.0	"F": 5647}
{"v": 1	"t": 2204171	"P": 1910.5	"F": 5600}
{"v": 1	"t": 2204192	"P": 1906.0	"F": 5347}
{"v": 1	"t": 2204212	"P": 1910.75	"F": 5797}
{"v": 1	"t": 2204232	"P": 1908.25	"F": 5611}
{"v": 1	"t": 2204253	"P": 1910.0	"F": 5387}
{"v": 1	"t": 2204273	"P": 1908.25	"F": 5401}
{"v": 1	"t": 2204293	"P": 1909.75	"F": 5431}
{"v": 1	"t": 2204314	"P": 1906.25	"F": 5533}
{"v": 1	"t": 2204334	"P": 1893.5	"F": 5345}
{"v": 1	"t": 2204355	"P": 1898.0	"F": 5634}
{"v": 1	"t": 2204375	"P": 1921.25	"F": 5661}
{"v": 1	"t": 2204395	"P": 1901.0	"F": 5370}
{"v": 1	"t": 2204416	"P": 1912.75	"F": 5685}
{"v": 1	"t": 2204436	"P": 1925.25	"F": 5563}
{"v": 1	"t": 2204456	"P": 1951.5	"F": 5621}
{"v": 1	"t": 2204477	"P": 1930.25	"F": 5732}
{"v": 1	"t": 2204497	"P": 1935.5	"F": 5705}
{"v": 1	"t": 2204517	"P": 1931.5	"F": 5459}
{"v": 1	"t": 2204538	"P": 1937.0	"F": 5532}
{"v": 1	"t": 2204558	"P": 1941.75	"F": 5570}
{"v": 1	"t": 2204578	"P": 1931.25	"F": 5738}
{"v": 1	"t": 2204599	"P": 1926.0	"F": 5343}
{"v": 1	"t": 2204619	"P": 1935.75	"F": 5585}
{"v": 1	"t": 2204640	"P": 1930.5	"F": 5579}
{"v": 1	"t": 2204660	"P": 1928.75	"F": 5676}
{"v": 1	"t": 2204680	"P": 1931.25	"F": 5661}
{"v": 1	"t": 2204701	"P": 1934.75	"F": 5686}
{"v": 1	"t": 2204721	"P": 1940.75	"F": 5635}
{"v": 1	"t": 2204741	"P": 1942.0	"F": 5563}
{"v": 1	"t": 2204762	"P": 1935.75	"F": 5557}
{"v": 1	"t": 2204782	"P": 1935.25	"F": 5517}
{"v": 1	"t": 2204803	"P": 1940.25	"F": 5598}
{"v": 1	"t": 2204823	"P": 1942.0	"F": 5566	"C": 44.31	"D": 3144	"sn": 54091779688249	"file": "/data/device_log/data0000.out"}
{"v": 1	"t": 2204843	"P": 1938.5	"F": 5278}
{"v": 1	"t": 2204864	"P": 1939.75	"F": 5516}
{"v": 1	"t": 2204884	"P": 1924.0	"F": 5639}
{"v": 1	"t": 2204904	"P": 1926.25	"F": 5765}
{"v": 1	"t": 2204925	"P": 1931.25	"F": 5552}
{"v": 1	"t": 2204945	"P": 1922.25	"F": 5225}
{"v": 1	"t": 2204966	"P": 1926.75	"F": 5402}
{"v": 1	"t": 2204986	"P": 1929.25	"F": 5569}
{"v": 1	"t": 2205006	"P": 1918.75	"F": 5444}
{"v": 1	"t": 2205027	"P": 1926.75	"F": 5490}
{"v": 1	"t": 2205047	"P": 1922.75	"F": 5479}
{"v": 1	"t": 2205067	"P": 1914.0	"F": 5235}
{"v": 1	"t": 2205088	"P": 1920.25	"F": 5604}
{"v": 1	"t": 2205108	"P": 1909.5	"F": 5471}
{"v": 1	"t": 2205128	"P": 1922.25	"F": 5474}
{"v": 1	"t": 2205149	"P": 1925.25	"F": 5520}
{"v": 1	"t": 2205169	"P": 1933.25	"F": 5682}
{"v": 1	"t": 2205190	"P": 1945.75	"F": 5600}
{"v": 1	"t": 2205210	"P": 1958.75	"F": 5341}
{"v": 1	"t": 2205230	"P": 1949.75	"F": 5443}
{"v": 1	"t": 2205251	"P": 1965.5	"F": 5723}
{"v": 1	"t": 2205271	"P": 1981.75	"F": 5477}
{"v": 1	"t": 2205291	"P": 1973.5	"F": 5509}
{"v": 1	"t": 2205312	"P": 1983.5	"F": 5828}
{"v": 1	"t": 2205332	"P": 1977.25	"F": 5687}
{"v": 1	"t": 2205353	"P": 1972.25	"F": 5879}
{"v": 1	"t": 2205373	"P": 1968.75	"F": 5886}
{"v": 1	"t": 2205393	"P": 1967.25	"F": 5924}
{"v": 1	"t": 2205414	"P": 1975.25	"F": 6016}
{"v": 1	"t": 2205434	"P": 1964.75	"F": 5934}
{"v": 1	"t": 2205454	"P": 1969.5	"F": 5786}
{"v": 1	"t": 2205475	"P": 1964.75	"F": 5817}
{"v": 1	"t": 2205495	"P": 1963.25	"F": 5627}
{"v": 1	"t": 2205516	"P": 1967.25	"F": 6034}
{"v": 1	"t": 2205536	"P": 1950.0	"F": 5958}
{"v": 1	"t": 2205556	"P": 1948.5	"F": 5894}
{"v": 1	"t": 2205577	"P": 1949.75	"F": 5769}
{"v": 1	"t": 2205597	"P": 1947.5	"F": 5883}
{"v": 1	"t": 2205617	"P": 1950.75	"F": 6007}
{"v": 1	"t": 2205638	"P": 1939.0	"F": 5857}
{"v": 1	"t": 2205658	"P": 1933.25	"F": 5943}
{"v": 1	"t": 2205678	"P": 1929.25	"F": 5775}
{"v": 1	"t": 2205699	"P": 1936.0	"F": 5716}
{"v": 1	"t": 2205719	"P": 1923.25	"F": 5924}
{"v": 1	"t": 2205739	"P": 1939.5	"F": 5918}
{"v": 1	"t": 2205760	"P": 1932.0	"F": 6117}
{"v": 1	"t": 2205780	"P": 1925.75	"F": 5741}
{"v": 1	"t": 2205801	"P": 1928.0	"F": 5987}
{"v": 1	"t": 2205821	"P": 1924.5	"F": 6019}
{"v": 1	"t": 2205841	"P": 1919.75	"F": 6057	"C": 44.305	"D": 3144	"sn": 54091779688249	"file": "/data/device_log/data0000.out"}
{"v": 1	"t": 2205862	"P": 1920.0	"F": 6018}
{"v": 1	"t": 2205882	"P": 1936.75	"F": 5722}
{"v": 1	"t": 2205902	"P": 1940.5	"F": 6061}
{"v": 1	"t": 2205923	"P": 1936.0	"F": 5869}
{"v": 1	"t": 2205943	"P": 1951.75	"F": 6103}
{"v": 1	"t": 2205964	"P": 1947.75	"F": 6147}
{"v": 1	"t": 2205984	"P": 1923.5	"F": 6051}
{"v": 1	"t": 2206004	"P": 1891.75	"F": 6364}
{"v": 1	"t": 2206025	"P": 1869.0	"F": 6347}
{"v": 1	"t": 2206045	"P": 1836.75	"F": 6294}
{"v": 1	"t": 2206065	"P": 1809.5	"F": 6050}
{"v": 1	"t": 2206086	"P": 1786.0	"F": 6144}
{"v": 1	"t": 2206106	"P": 1764.75	"F": 6194}
{"v": 1	"t": 2206127	"P": 1733.25	"F": 6117}
{"v": 1	"t": 2206147	"P": 1730.75	"F": 6231}
{"v": 1	"t": 2206167	"P": 1706.25	"F": 6283}
{"v": 1	"t": 2206188	"P": 1706.75	"F": 5921}
{"v": 1	"t": 2206208	"P": 1683.75	"F": 6231}
{"v": 1	"t": 2206228	"P": 1686.75	"F": 5944}
{"v": 1	"t": 2206249	"P": 1695.25	"F": 5702}
{"v": 1	"t": 2206269	"P": 1701.5	"F": 5794}
{"v": 1	"t": 2206289	"P": 1710.5	"F": 5939}
{"v": 1	"t": 2206310	"P": 1729.5	"F": 5953}
{"v": 1	"t": 2206330	"P": 1756.5	"F": 5980}
{"v": 1	"t": 2206350	"P": 1769.5	"F": 5791}
{"v": 1	"t": 2206371	"P": 1797.5	"F": 6070}
{"v": 1	"t": 2206391	"P": 1799.5	"F": 5887}
{"v": 1	"t": 2206412	"P": 1808.5	"F": 6137}
{"v": 1	"t": 2206432	"P": 1811.5	"F": 5941}
{"v": 1	"t": 2206452	"P": 1816.25	"F": 5903}
{"v": 1	"t": 2206473	"P": 1815.25	"F": 6269}
{"v": 1	"t": 2206493	"P": 1827.0	"F": 6217}
{"v": 1	"t": 2206513	"P": 1833.75	"F": 6375}
{"v": 1	"t": 2206534	"P": 1843.5	"F": 6069}
{"v": 1	"t": 2206554	"P": 1839.25	"F": 6159}
{"v": 1	"t": 2206575	"P": 1849.25	"F": 6070}
{"v": 1	"t": 2206595	"P": 1861.0	"F": 5839}
{"v": 1	"t": 2206615	"P": 1855.0	"F": 5892}
{"v": 1	"t": 2206636	"P": 1862.25	"F": 6040}
{"v": 1	"t": 2206656	"P": 1867.75	"F": 5999}
{"v": 1	"t": 2206676	"P": 1872.25	"F": 5955}
{"v": 1	"t": 2206697	"P": 1870.5	"F": 5736}
{"v": 1	"t": 2206717	"P": 1874.75	"F": 6230}
{"v": 1	"t": 2206738	"P": 1873.25	"F": 6053}
{"v": 1	"t": 2206758	"P": 1873.25	"F": 6206}
{"v": 1	"t": 2206778	"P": 1875.25	"F": 6207}
{"v": 1	"t": 2206799	"P": 1885.25	"F": 6188}
{"v": 1	"t": 2206819	"P": 1878.25	"F": 5928}
{"v": 1	"t": 2206840	"P": 1883.25	"F": 6019}
{"v": 1	"t": 2206860	"P": 1883.0	"F": 6313	"C": 44.335	"D": 3144	"sn": 54091779688249	"file": "/data/device_log/data0000.out"}
{"v": 1	"t": 2206881	"P": 1883.5	"F": 5748}
{"v": 1	"t": 2206901	"P": 1885.5	"F": 6225}
{"v": 1	"t": 2206921	"P": 1882.75	"F": 6111}
{"v": 1	"t": 2206942	"P": 1896.75	"F": 6279}
{"v": 1	"t": 2206962	"P": 1892.25	"F": 5921}
{"v": 1	"t": 2206982	"P": 1899.25	"F": 6180}
{"v": 1	"t": 2207003	"P": 1893.25	"F": 6198}
{"v": 1	"t": 2207023	"P": 1904.5	"F": 6060}
{"v": 1	"t": 2207044	"P": 1903.5	"F": 6126}
{"v": 1	"t": 2207064	"P": 1902.75	"F": 6322}
{"v": 1	"t": 2207084	"P": 1898.75	"F": 6156}
{"v": 1	"t": 2207105	"P": 1908.0	"F": 6391}
{"v": 1	"t": 2207125	"P": 1897.75	"F": 6056}
{"v": 1	"t": 2207146	"P": 1896.25	"F": 5988}
{"v": 1	"t": 2207166	"P": 1887.5	"F": 6183}
{"v": 1	"t": 2207186	"P": 1875.0	"F": 6283}
{"v": 1	"t": 2207207	"P": 1859.5	"F": 6152}
{"v": 1	"t": 2207227	"P": 1846.0	"F": 6085}
{"v": 1	"t": 2207247	"P": 1831.0	"F": 6090}
{"v": 1	"t": 2207268	"P": 1815.25	"F": 5995}
{"v": 1	"t": 2207288	"P": 1798.0	"F": 6242}
{"v": 1	"t": 2207308	"P": 1794.25	"F": 6293}
{"v": 1	"t": 2207329	"P": 1786.75	"F": 5780}
{"v": 1	"t": 2207349	"P": 1760.75	"F": 5715}
{"v": 1	"t": 2207370	"P": 1759.5	"F": 5973}
{"v": 1	"t": 2207390	"P": 1754.5	"F": 5820}
{"v": 1	"t": 2207410	"P": 1748.0	"F": 6033}
{"v": 1	"t": 2207431	"P": 1729.5	"F": 5800}
{"v": 1	"t": 2207451	"P": 1732.75	"F": 6185}
{"v": 1	"t": 2207471	"P": 1727.25	"F": 5972}
{"v": 1	"t": 2207492	"P": 1717.5	"F": 6041}
{"v": 1	"t": 2207512	"P": 1736.0	"F": 5974}
{"v": 1	"t": 2207532	"P": 1752.25	"F": 5922}
{"v": 1	"t": 2207553	"P": 1744.5	"F": 5863}
{"v": 1	"t": 2207573	"P": 1762.25	"F": 5916}
{"v": 1	"t": 2207594	"P": 1755.5	"F": 6037}
{"v": 1	"t": 2207614	"P": 1763.75	"F": 5911}
{"v": 1	"t": 2207634	"P": 1767.25	"F": 5971}
{"v": 1	"t": 2207655	"P": 1764.75	"F": 5692}
{"v": 1	"t": 2207675	"P": 1774.5	"F": 5825}
{"v": 1	"t": 2207696	"P": 1786.25	"F": 5707}
{"v": 1	"t": 2207716	"P": 1788.5	"F": 5543}
{"v": 1	"t": 2207736	"P": 1791.75	"F": 5733}
{"v": 1	"t": 2207757	"P": 1800.75	"F": 5494}
{"v": 1	"t": 2207777	"P": 1814.0	"F": 5500}
{"v": 1	"t": 2207797	"P": 1827.0	"F": 5284}
{"v": 1	"t": 2207818	"P": 1823.25	"F": 5477}
{"v": 1	"t": 2207838	"P": 1834.5	"F": 5631}
{"v": 1	"t": 2207859	"P": 1845.5	"F": 5562}
{"v": 1	"t": 2207879	"P": 1856.5	"F": 5420	"C": 44.3	"D": 3144	"sn": 54091779688249	"file": "/data/device_log/data0000.out"}
{"v": 1	"t": 2207899	"P": 1869.5	"F": 5695}
{"v": 1	"t": 2207920	"P": 1878.0	"F": 5608}
{"v": 1	"t": 2207940	"P": 1885.0	"F": 5700}
{"v": 1	"t": 2207960	"P": 1877.75	"F": 5472}
{"v": 1	"t": 2207981	"P": 1882.0	"F": 5600}
{"v": 1	"t": 2208001	"P": 1893.25	"F": 5433}
{"v": 1	"t": 2208021	"P": 1890.75	"F": 5571}
{"v": 1	"t": 2208042	"P": 1879.25	"F": 5520}
{"v": 1	"t": 2208062	"P": 1893.5	"F": 5583}
{"v": 1	"t": 2208083	"P": 1893.5	"F": 5690}
{"v": 1	"t": 2208103	"P": 1894.0	"F": 5532}
{"v": 1	"t": 2208123	"P": 1893.75	"F": 5342}
{"v": 1	"t": 2208144	"P": 1897.0	"F": 5739}
{"v": 1	"t": 2208164	"P": 1889.75	"F": 5672}
{"v": 1	"t": 2208184	"P": 1878.75	"F": 5607}
{"v": 1	"t": 2208205	"P": 1877.0	"F": 5772}
{"v": 1	"t": 2208225	"P": 1879.75	"F": 5716}
{"v": 1	"t": 2208246	"P": 1874.25	"F": 5343}
{"v": 1	"t": 2208266	"P": 1883.25	"F": 5631}
{"v": 1	"t": 2208286	"P": 1871.75	"F": 5235}
{"v": 1	"t": 2208307	"P": 1876.25	"F": 5576}
{"v": 1	"t": 2208327	"P": 1880.0	"F": 5538}
{"v": 1	"t": 2208348	"P": 1892.75	"F": 5447}
{"v": 1	"t": 2208368	"P": 1886.0	"F": 5433}
{"v": 1	"t": 2208388	"P": 1885.5	"F": 5138}
{"v": 1	"t": 2208409	"P": 1889.0	"F": 5404}
{"v": 1	"t": 2208429	"P": 1900.25	"F": 5825}
{"v": 1	"t": 2208449	"P": 1880.5	"F": 5388}
{"v": 1	"t": 2208470	"P": 1896.75	"F": 5636}
{"v": 1	"t": 2208490	"P": 1888.0	"F": 5497}
{"v": 1	"t": 2208510	"P": 1888.5	"F": 5665}
{"v": 1	"t": 2208531	"P": 1887.25	"F": 5614}
{"v": 1	"t": 2208551	"P": 1891.75	"F": 5632}
{"v": 1	"t": 2208572	"P": 1893.75	"F": 5584}
{"v": 1	"t": 2208592	"P": 1912.75	"F": 5872}
{"v": 1	"t": 2208612	"P": 1909.0	"F": 5620}
{"v": 1	"t": 2208633	"P": 1907.75	"F": 5633}
{"v": 1	"t": 2208653	"P": 1912.0	"F": 5538}
{"v": 1	"t": 2208673	"P": 1936.0	"F": 5736}
{"v": 1	"t": 2208694	"P": 1950.75	"F": 5881}
{"v": 1	"t": 2208714	"P": 1958.0	"F": 5597}
{"v": 1	"t": 2208734	"P": 1963.0	"F": 5362}
{"v": 1	"t": 2208755	"P": 1979.0	"F": 5169}
{"v": 1	"t": 2208775	"P": 1969.25	"F": 5564}
{"v": 1	"t": 2208796	"P": 1967.0	"F": 5714}
{"v": 1	"t": 2208816	"P": 1939.0	"F": 5686}
{"v": 1	"t": 2208836	"P": 1919.5	"F": 5804}
{"v": 1	"t": 2208857	"P": 1879.75	"F": 5790}
{"v": 1	"t": 2208877	"P": 1857.25	"F": 5699}
{"v": 1	"t": 2208897	"P": 1838.0	"F": 5704	"C": 44.3	"D": 3144	"sn": 54091779688249	"file": "/data/device_log/data0000.out"}
{"v": 1	"t": 2208918	"P": 1813.0	"F": 5499}
{"v": 1	"t": 2208938	"P": 1792.75	"F": 5691}
{"v": 1	"t": 2208959	"P": 1776.25	"F": 5556}
{"v": 1	"t": 2208979	"P": 1777.5	"F": 5770}
{"v": 1	"t": 2208999	"P": 1764.5	"F": 5770}
{"v": 1	"t": 2209020	"P": 1767.0	"F": 5753}
{"v": 1	"t": 2209040	"P": 1776.25	"F": 5681}
{"v": 1	"t": 2209061	"P": 1780.0	"F": 5654}
{"v": 1	"t": 2209081	"P": 1806.25	"F": 5661}
{"v": 1	"t": 2209101	"P": 1828.5	"F": 5586}
{"v": 1	"t": 2209122	"P": 1843.5	"F": 5791}
{"v": 1	"t": 2209142	"P": 1847.75	"F": 5688}
{"v": 1	"t": 2209162	"P": 1867.5	"F": 5747}
{"v": 1	"t": 2209183	"P": 1856.75	"F": 5846}
{"v": 1	"t": 2209203	"P": 1876.5	"F": 5957}
{"v": 1	"t": 2209223	"P": 1881.25	"F": 5819}
{"v": 1	"t": 2209244	"P": 1891.25	"F": 5643}
{"v": 1	"t": 2209264	"P": 1874.25	"F": 5890}
{"v": 1	"t": 2209285	"P": 1878.5	"F": 5964}
{"v": 1	"t": 2209305	"P": 1882.75	"F": 5739}
{"v": 1	"t": 2209325	"P": 1882.25	"F": 5726}
{"v": 1	"t": 2209346	"P": 1891.25	"F": 5791}
{"v": 1	"t": 2209366	"P": 1898.5	"F": 5960}
{"v": 1	"t": 2209386	"P": 1904.0	"F": 6172}
{"v": 1	"t": 2209407	"P": 1887.25	"F": 5736}
{"v": 1	"t": 2209427	"P": 1894.25	"F": 5708}
{"v": 1	"t": 2209447	"P": 1892.25	"F": 5551}
{"v": 1	"t": 2209468	"P": 1900.75	"F": 5670}
{"v": 1	"t": 2209489	"P": 1895.25	"F": 5782}
{"v": 1	"t": 2209509	"P": 1896.75	"F": 5482}
{"v": 1	"t": 2209529	"P": 1897.25	"F": 5739}
{"v": 1	"t": 2209549	"P": 1908.25	"F": 5731}
{"v": 1	"t": 2209570	"P": 1915.75	"F": 5584}
{"v": 1	"t": 2209590	"P": 1929.75	"F": 5580}
{"v": 1	"t": 2209611	"P": 1942.5	"F": 5678}
{"v": 1	"t": 2209631	"P": 1959.5	"F": 5685}
{"v": 1	"t": 2209651	"P": 1950.0	"F": 5904}
{"v": 1	"t": 2209672	"P": 1940.0	"F": 5809}
{"v": 1	"t": 2209692	"P": 1919.25	"F": 5648}
{"v": 1	"t": 2209712	"P": 1881.0	"F": 5705}
{"v": 1	"t": 2209733	"P": 1835.5	"F": 6202}
{"v": 1	"t": 2209753	"P": 1814.75	"F": 5846}
{"v": 1	"t": 2209773	"P": 1784.25	"F": 5852}
{"v": 1	"t": 2209794	"P": 1768.25	"F": 5851}
{"v": 1	"t": 2209814	"P": 1742.0	"F": 5879}
{"v": 1	"t": 2209835	"P": 1735.5	"F": 5670}
{"v": 1	"t": 2209855	"P": 1730.0	"F": 5611}
{"v": 1	"t": 2209875	"P": 1726.75	"F": 5747}
{"v": 1	"t": 2209896	"P": 1724.75	"F": 5646}
{"v": 1	"t": 2209916	"P": 1746.0	"F": 5624	"C": 44.295	"D": 3144	"sn": 54091779688249	"file": "/data/device_log/data0000.out"}
{"v": 1	"t": 2209936	"P": 1750.25	"F": 5648}
{"v": 1	"t": 2209957	"P": 1766.0	"F": 5698}
{"v": 1	"t": 2209977	"P": 1775.5	"F": 5525}
{"v": 1	"t": 2209998	"P": 1785.25	"F": 5401}
{"v": 1	"t": 2210018	"P": 1802.75	"F": 5644}
{"v": 1	"t": 2210038	"P": 1807.5	"F": 5365}
{"v": 1	"t": 2210059	"P": 1827.5	"F": 5714}
{"v": 1	"t": 2210079	"P": 1833.5	"F": 5605}
{"v": 1	"t": 2210099	"P": 1832.0	"F": 5667}
{"v": 1	"t": 2210120	"P": 1851.75	"F": 5595}
{"v": 1	"t": 2210140	"P": 1836.5	"F": 5455}
{"v": 1	"t": 2210160	"P": 1841.25	"F": 5622}
{"v": 1	"t": 2210181	"P": 1839.5	"F": 5839}
{"v": 1	"t": 2210201	"P": 1837.25	"F": 5763}
{"v": 1	"t": 2210221	"P": 1851.25	"F": 5904}
{"v": 1	"t": 2210242	"P": 1846.75	"F": 5936}
{"v": 1	"t": 2210262	"P": 1836.25	"F": 5959}
{"v": 1	"t": 2210282	"P": 1856.25	"F": 5848}
{"v": 1	"t": 2210303	"P": 1900.0	"F": 5318}
{"v": 1	"t": 2210323	"P": 1957.0	"F": 5523}
{"v": 1	"t": 2210343	"P": 2026.25	"F": 5466}
{"v": 1	"t": 2210364	"P": 2087.5	"F": 5483}
{"v": 1	"t": 2210384	"P": 2159.0	"F": 5233}
{"v": 1	"t": 2210404	"P": 2201.5	"F": 5467}
{"v": 1	"t": 2210425	"P": 2244.75	"F": 5588}
{"v": 1	"t": 2210445	"P": 2285.5	"F": 5493}
{"v": 1	"t": 2210465	"P": 2302.75	"F": 5860}
{"v": 1	"t": 2210486	"P": 2336.75	"F": 6030}
{"v": 1	"t": 2210506	"P": 2331.25	"F": 5721}
{"v": 1	"t": 2210526	"P": 2321.5	"F": 6200}
{"v": 1	"t": 2210546	"P": 2312.25	"F": 5770}
{"v": 1	"t": 2210567	"P": 2273.75	"F": 6056}
{"v": 1	"t": 2210587	"P": 2261.75	"F": 5946}
{"v": 1	"t": 2210607	"P": 2220.75	"F": 5848}
{"v": 1	"t": 2210628	"P": 2191.25	"F": 5638}
{"v": 1	"t": 2210648	"P": 2152.5	"F": 6190}
{"v": 1	"t": 2210668	"P": 2107.75	"F": 6080}
{"v": 1	"t": 2210689	"P": 2069.5	"F": 6165}
{"v": 1	"t": 2210709	"P": 2027.0	"F": 6241}
{"v": 1	"t": 2210729	"P": 1978.75	"F": 6468}
{"v": 1	"t": 2210750	"P": 1947.5	"F": 6690}
{"v": 1	"t": 2210770	"P": 1915.0	"F": 6679}
{"v": 1	"t": 2210790	"P": 1881.5	"F": 6625}
{"v": 1	"t": 2210811	"P": 1857.75	"F": 6343}
{"v": 1	"t": 2210831	"P": 1840.5	"F": 6161}
{"v": 1	"t": 2210851	"P": 1822.75	"F": 6128}
{"v": 1	"t": 2210871	"P": 1818.25	"F": 5954}
{"v": 1	"t": 2210892	"P": 1818.5	"F": 5791}
{"v": 1	"t": 2210912	"P": 1812.25	"F": 6037}
{"v": 1	"t": 2210932	"P": 1824.5	"F": 5964	"C": 44.26	"D": 3144	"sn": 54091779688249	"file": "/data/device_log/data0000.out"}
{"v": 1	"t": 2210953	"P": 1814.75	"F": 6109}
{"v": 1	"t": 2210973	"P": 1812.75	"F": 6011}
{"v": 1	"t": 2210993	"P": 1825.0	"F": 5889}
{"v": 1	"t": 2211014	"P": 1817.5	"F": 6024}
{"v": 1	"t": 2211034	"P": 1821.0	"F": 5855}
{"v": 1	"t": 2211054	"P": 1812.0	"F": 5723}
{"v": 1	"t": 2211075	"P": 1831.75	"F": 5994}
{"v": 1	"t": 2211095	"P": 1832.25	"F": 5920}
{"v": 1	"t": 2211115	"P": 1833.0	"F": 5847}
{"v": 1	"t": 2211135	"P": 1852.25	"F": 5832}
{"v": 1	"t": 2211156	"P": 1851.0	"F": 5622}
{"v": 1	"t": 2211176	"P": 1855.5	"F": 5437}
{"v": 1	"t": 2211196	"P": 1855.5	"F": 5711}
{"v": 1	"t": 2211217	"P": 1860.75	"F": 6027}
{"v": 1	"t": 2211237	"P": 1864.25	"F": 5926}
{"v": 1	"t": 2211257	"P": 1869.5	"F": 5869}
{"v": 1	"t": 2211277	"P": 1878.25	"F": 6307}
{"v": 1	"t": 2211298	"P": 1866.25	"F": 5527}
{"v": 1	"t": 2211318	"P": 1861.0	"F": 5567}
{"v": 1	"t": 2211338	"P": 1870.75	"F": 5784}
{"v": 1	"t": 2211359	"P": 1863.0	"F": 5794}
{"v": 1	"t": 2211379	"P": 1865.25	"F": 5643}
{"v": 1	"t": 2211399	"P": 1853.5	"F": 5917}
{"v": 1	"t": 2211419	"P": 1865.75	"F": 5618}
{"v": 1	"t": 2211440	"P": 1866.75	"F": 5625}
{"v": 1	"t": 2211460	"P": 1867.5	"F": 5931}
{"v": 1	"t": 2211480	"P": 1871.25	"F": 5643}
{"v": 1	"t": 2211501	"P": 1873.75	"F": 5802}
{"v": 1	"t": 2211521	"P": 1874.0	"F": 5800}
{"v": 1	"t": 2211541	"P": 1881.75	"F": 5739}
{"v": 1	"t": 2211562	"P": 1876.25	"F": 5879}
{"v": 1	"t": 2211582	"P": 1872.5	"F": 5842}
{"v": 1	"t": 2211602	"P": 1881.5	"F": 5971}
{"v": 1	"t": 2211623	"P": 1866.75	"F": 5656}
{"v": 1	"t": 2211643	"P": 1875.0	"F": 5651}
{"v": 1	"t": 2211663	"P": 1884.25	"F": 5544}
{"v": 1	"t": 2211683	"P": 1880.5	"F": 5555}
{"v": 1	"t": 2211704	"P": 1881.5	"F": 5506}
{"v": 1	"t": 2211724	"P": 1866.75	"F": 5352}
{"v": 1	"t": 2211744	"P": 1881.0	"F": 5440}
{"v": 1	"t": 2211765	"P": 1883.25	"F": 5863}
{"v": 1	"t": 2211785	"P": 1883.75	"F": 5594}
{"v": 1	"t": 2211805	"P": 1882.75	"F": 5374}
{"v": 1	"t": 2211825	"P": 1884.0	"F": 5632}
{"v": 1	"t": 2211846	"P": 1894.5	"F": 5762}
{"v": 1	"t": 2211866	"P": 1891.75	"F": 5813}
{"v": 1	"t": 2211886	"P": 1881.75	"F": 5756}
{"v": 1	"t": 2211907	"P": 1877.25	"F": 5653}
{"v": 1	"t": 2211927	"P": 1869.0	"F": 5824}
{"v": 1	"t": 2211947	"P": 1876.75	"F": 5639	"C": 44.29	"D": 3144	"sn": 54091779688249	"file": "/data/device_log/data0000.out"}
{"v": 1	"t": 2211968	"P": 1883.0	"F": 5651}
{"v": 1	"t": 2211988	"P": 1873.25	"F": 5840}
{"v": 1	"t": 2212008	"P": 1862.5	"F": 5313}
{"v": 1	"t": 2212028	"P": 1873.25	"F": 5864}
{"v": 1	"t": 2212049	"P": 1879.5	"F": 5630}
{"v": 1	"t": 2212069	"P": 1865.0	"F": 5811}
{"v": 1	"t": 2212089	"P": 1873.75	"F": 5796}
{"v": 1	"t": 2212110	"P": 1881.25	"F": 5851}
{"v": 1	"t": 2212130	"P": 1870.0	"F": 5588}
{"v": 1	"t": 2212150	"P": 1865.0	"F": 5610}
{"v": 1	"t": 2212171	"P": 1863.5	"F": 5649}
{"v": 1	"t": 2212191	"P": 1875.75	"F": 5889}
{"v": 1	"t": 2212211	"P": 1876.75	"F": 5764}
{"v": 1	"t": 2212232	"P": 1877.75	"F": 5708}
{"v": 1	"t": 2212252	"P": 1878.5	"F": 5697}
{"v": 1	"t": 2212272	"P": 1893.75	"F": 5603}
{"v": 1	"t": 2212292	"P": 1871.25	"F": 5644}
{"v": 1	"t": 2212313	"P": 1885.25	"F": 5796}
{"v": 1	"t": 2212333	"P": 1870.75	"F": 5547}
{"v": 1	"t": 2212353	"P": 1876.75	"F": 5697}
{"v": 1	"t": 2212374	"P": 1875.75	"F": 5454}
{"v": 1	"t": 2212394	"P": 1855.5	"F": 5825}
{"v": 1	"t": 2212414	"P": 1817.75	"F": 5437}
{"v": 1	"t": 2212435	"P": 1814.5	"F": 6091}
{"v": 1	"t": 2212455	"P": 1776.75	"F": 5822}
{"v": 1	"t": 2212475	"P": 1782.0	"F": 5783}
{"v": 1	"t": 2212495	"P": 1781.25	"F": 5727}
{"v": 1	"t": 2212516	"P": 1797.5	"F": 5738}
{"v": 1	"t": 2212536	"P": 1819.0	"F": 5633}
{"v": 1	"t": 2212556	"P": 1826.5	"F": 5633}
{"v": 1	"t": 2212577	"P": 1830.0	"F": 5399}
{"v": 1	"t": 2212597	"P": 1836.75	"F": 5424}
{"v": 1	"t": 2212617	"P": 1847.25	"F": 5396}
{"v": 1	"t": 2212637	"P": 1851.5	"F": 5847}
{"v": 1	"t": 2212658	"P": 1860.25	"F": 5769}
{"v": 1	"t": 2212678	"P": 1866.5	"F": 5804}
{"v": 1	"t": 2212698	"P": 1866.0	"F": 5725}
{"v": 1	"t": 2212719	"P": 1877.75	"F": 5617}
{"v": 1	"t": 2212739	"P": 1876.0	"F": 5723}
{"v": 1	"t": 2212759	"P": 1867.75	"F": 5999}
{"v": 1	"t": 2212780	"P": 1870.5	"F": 5671}
{"v": 1	"t": 2212800	"P": 1886.75	"F": 5750}
{"v": 1	"t": 2212820	"P": 1885.75	"F": 5713}
{"v": 1	"t": 2212840	"P": 1885.25	"F": 5602}
{"v": 1	"t": 2212861	"P": 1896.0	"F": 5692}
{"v": 1	"t": 2212881	"P": 1899.75	"F": 5559}
{"v": 1	"t": 2212901	"P": 1914.75	"F": 5742}
{"v": 1	"t": 2212922	"P": 1919.0	"F": 5878}
{"v": 1	"t": 2212942	"P": 1926.75	"F": 5546}
{"v": 1	"t": 2212962	"P": 1933.75	"F": 5869	"C": 44.25	"D": 3144	"sn": 54091779688249	"file": "/data/device_log/data0000.out"}
{"v": 1	"t": 2212983	"P": 1925.0	"F": 6018}
{"v": 1	"t": 2213003	"P": 1930.5	"F": 5757}
{"v": 1	"t": 2213023	"P": 1923.0	"F": 5755}
{"v": 1	"t": 2213044	"P": 1918.5	"F": 5599}
{"v": 1	"t": 2213064	"P": 1922.25	"F": 5863}
{"v": 1	"t": 2213084	"P": 1915.25	"F": 5783}
{"v": 1	"t": 2213104	"P": 1910.25	"F": 5633}
{"v": 1	"t": 2213125	"P": 1906.75	"F": 5687}
{"v": 1	"t": 2213145	"P": 1904.0	"F": 5666}
{"v": 1	"t": 2213165	"P": 1900.25	"F": 5880}
{"v": 1	"t": 2213186	"P": 1907.25	"F": 5459}
{"v": 1	"t": 2213206	"P": 1896.0	"F": 5928}
{"v": 1	"t": 2213226	"P": 1893.5	"F": 5830}
{"v": 1	"t": 2213246	"P": 1890.25	"F": 5663}
{"v": 1	"t": 2213267	"P": 1898.25	"F": 5951}
{"v": 1	"t": 2213287	"P": 1877.75	"F": 5584}
{"v": 1	"t": 2213307	"P": 1875.5	"F": 5797}
{"v": 1	"t": 2213328	"P": 1862.5	"F": 5543}
{"v": 1	"t": 2213348	"P": 1841.0	"F": 5760}
{"v": 1	"t": 2213368	"P": 1826.5	"F": 6011}
{"v": 1	"t": 2213389	"P": 1811.0	"F": 5830}
{"v": 1	"t": 2213409	"P": 1802.75	"F": 6094}
{"v": 1	"t": 2213429	"P": 1799.0	"F": 5933}
{"v": 1	"t": 2213449	"P": 1798.75	"F": 5759}
{"v": 1	"t": 2213470	"P": 1811.75	"F": 5625}
{"v": 1	"t": 2213490	"P": 1825.25	"F": 5855}
{"v": 1	"t": 2213510	"P": 1828.5	"F": 5556}
{"v": 1	"t": 2213531	"P": 1833.5	"F": 5805}
{"v": 1	"t": 2213551	"P": 1853.5	"F": 5753}
{"v": 1	"t": 2213571	"P": 1861.75	"F": 5742}
{"v": 1	"t": 2213592	"P": 1864.75	"F": 5577}
{"v": 1	"t": 2213612	"P": 1881.75	"F": 5831}
{"v": 1	"t": 2213632	"P": 1894.75	"F": 5722}
{"v": 1	"t": 2213652	"P": 1915.0	"F": 5639}
{"v": 1	"t": 2213673	"P": 1915.5	"F": 6046}
{"v": 1	"t": 2213693	"P": 1906.5	"F": 5842}
{"v": 1	"t": 2213713	"P": 1921.0	"F": 5624}
{"v": 1	"t": 2213734	"P": 1913.25	"F": 5657}
{"v": 1	"t": 2213754	"P": 1919.0	"F": 5884}
{"v": 1	"t": 2213774	"P": 1902.0	"F": 6101}
{"v": 1	"t": 2213795	"P": 1910.0	"F": 5774}
{"v": 1	"t": 2213815	"P": 1911.25	"F": 5870}
{"v": 1	"t": 2213835	"P": 1904.25	"F": 5724}
{"v": 1	"t": 2213855	"P": 1907.25	"F": 5820}
{"v": 1	"t": 2213876	"P": 1900.75	"F": 5842}
{"v": 1	"t": 2213896	"P": 1898.5	"F": 5580}
{"v": 1	"t": 2213916	"P": 1894.25	"F": 5757}
{"v": 1	"t": 2213937	"P": 1898.5	"F": 5912}
{"v": 1	"t": 2213957	"P": 1906.0	"F": 5836}
{"v": 1	"t": 2213977	"P": 1919.0	"F": 5799	"C": 44.295	"D": 3144	"sn": 54091779688249	"file": "/data/device_log/data0000.out"}
{"v": 1	"t": 2213997	"P": 1934.5	"F": 5454}
{"v": 1	"t": 2214018	"P": 1946.5	"F": 6079}
{"v": 1	"t": 2214038	"P": 1931.25	"F": 5796}
{"v": 1	"t": 2214058	"P": 1939.0	"F": 6032}
{"v": 1	"t": 2214079	"P": 1926.5	"F": 5779}
{"v": 1	"t": 2214099	"P": 1940.75	"F": 6097}
{"v": 1	"t": 2214119	"P": 1917.75	"F": 6002}
{"v": 1	"t": 2214140	"P": 1939.25	"F": 6133}
{"v": 1	"t": 2214160	"P": 1935.75	"F": 5729}
{"v": 1	"t": 2214180	"P": 1927.75	"F": 5993}
{"v": 1	"t": 2214201	"P": 1927.25	"F": 5631}
{"v": 1	"t": 2214221	"P": 1935.25	"F": 5747}
{"v": 1	"t": 2214241	"P": 1925.25	"F": 5859}
{"v": 1	"t": 2214261	"P": 1938.5	"F": 5727}
{"v": 1	"t": 2214282	"P": 1939.25	"F": 5805}
{"v": 1	"t": 2214302	"P": 1942.0	"F": 5910}
{"v": 1	"t": 2214323	"P": 1940.75	"F": 5625}
{"v": 1	"t": 2214343	"P": 1937.75	"F": 5738}
{"v": 1	"t": 2214363	"P": 1931.0	"F": 5818}
{"v": 1	"t": 2214384	"P": 1928.25	"F": 5971}
{"v": 1	"t": 2214404	"P": 1924.25	"F": 6129}
{"v": 1	"t": 2214424	"P": 1912.75	"F": 6105}
{"v": 1	"t": 2214444	"P": 1923.75	"F": 6022}
{"v": 1	"t": 2214465	"P": 1915.5	"F": 6007}
{"v": 1	"t": 2214485	"P": 1920.0	"F": 5739}
{"v": 1	"t": 2214505	"P": 1910.0	"F": 5720}
{"v": 1	"t": 2214526	"P": 1912.0	"F": 5773}
{"v": 1	"t": 2214546	"P": 1899.0	"F": 5736}
{"v": 1	"t": 2214567	"P": 1911.25	"F": 6114}
{"v": 1	"t": 2214587	"P": 1895.75	"F": 6096}
{"v": 1	"t": 2214607	"P": 1892.5	"F": 6043}
{"v": 1	"t": 2214628	"P": 1892.0	"F": 5963}
{"v": 1	"t": 2214648	"P": 1893.5	"F": 5929}
{"v": 1	"t": 2214668	"P": 1911.25	"F": 5811}
{"v": 1	"t": 2214688	"P": 1905.0	"F": 6088}
{"v": 1	"t": 2214709	"P": 1914.75	"F": 5554}
{"v": 1	"t": 2214729	"P": 1913.5	"F": 5886}
{"v": 1	"t": 2214749	"P": 1908.75	"F": 6032}
{"v": 1	"t": 2214770	"P": 1916.25	"F": 5758}
{"v": 1	"t": 2214790	"P": 1936.5	"F": 6023}
{"v": 1	"t": 2214810	"P": 1932.0	"F": 6170}
{"v": 1	"t": 2214831	"P": 1926.0	"F": 5805}
{"v": 1	"t": 2214851	"P": 1934.0	"F": 6098}
{"v": 1	"t": 2214871	"P": 1924.5	"F": 5860}
{"v": 1	"t": 2214891	"P": 1939.75	"F": 5981}
{"v": 1	"t": 2214912	"P": 1924.25	"F": 6177}
{"v": 1	"t": 2214932	"P": 1934.75	"F": 6013}
{"v": 1	"t": 2214952	"P": 1931.75	"F": 5849}
{"v": 1	"t": 2214973	"P": 1932.75	"F": 6003}
{"v": 1	"t": 2214993	"P": 1927.5	"F": 6085	"C": 44.25	"D": 3144	"sn": 54091779688249	"file": "/data/device_log/data0000.out"}
{"v": 1	"t": 2215013	"P": 1921.0	"F": 5869}
{"v": 1	"t": 2215034	"P": 1936.5	"F": 6185}
{"v": 1	"t": 2215054	"P": 1918.75	"F": 5762}
{"v": 1	"t": 2215074	"P": 1914.0	"F": 6021}
{"v": 1	"t": 2215094	"P": 1903.75	"F": 5901}
{"v": 1	"t": 2215115	"P": 1909.0	"F": 6175}
{"v": 1	"t": 2215135	"P": 1904.75	"F": 5840}
{"v": 1	"t": 2215155	"P": 1902.5	"F": 5917}
{"v": 1	"t": 2215176	"P": 1908.5	"F": 6253}
{"v": 1	"t": 2215196	"P": 1917.0	"F": 5847}
{"v": 1	"t": 2215216	"P": 1908.25	"F": 5964}
{"v": 1	"t": 2215237	"P": 1908.25	"F": 6094}
{"v": 1	"t": 2215257	"P": 1915.0	"F": 5790}
{"v": 1	"t": 2215277	"P": 1905.25	"F": 6156}
{"v": 1	"t": 2215297	"P": 1900.25	"F": 5931}
{"v": 1	"t": 2215318	"P": 1903.5	"F": 5869}
{"v": 1	"t": 2215338	"P": 1903.0	"F": 5889}
{"v": 1	"t": 2215358	"P": 1902.25	"F": 5821}
{"v": 1	"t": 2215379	"P": 1905.75	"F": 6132}
{"v": 1	"t": 2215399	"P": 1897.0	"F": 6113}
{"v": 1	"t": 2215419	"P": 1897.5	"F": 5457}
{"v": 1	"t": 2215440	"P": 1891.25	"F": 5851}
{"v": 1	"t": 2215460	"P": 1899.0	"F": 5682}
{"v": 1	"t": 2215480	"P": 1897.0	"F": 5758}
{"v": 1	"t": 2215500	"P": 1895.0	"F": 5680}
{"v": 1	"t": 2215521	"P": 1915.25	"F": 5740}
{"v": 1	"t": 2215541	"P": 1909.5	"F": 5490}
{"v": 1	"t": 2215561	"P": 1902.75	"F": 5468}
{"v": 1	"t": 2215582	"P": 1892.0	"F": 6013}
{"v": 1	"t": 2215602	"P": 1887.75	"F": 5864}
{"v": 1	"t": 2215622	"P": 1864.0	"F": 5993}
{"v": 1	"t": 2215642	"P": 1852.25	"F": 5789}
{"v": 1	"t": 2215663	"P": 1831.5	"F": 5505}
{"v": 1	"t": 2215683	"P": 1827.0	"F": 5314}
{"v": 1	"t": 2215703	"P": 1811.25	"F": 5740}
{"v": 1	"t": 2215724	"P": 1811.25	"F": 5831}
{"v": 1	"t": 2215744	"P": 1795.25	"F": 5908}
{"v": 1	"t": 2215764	"P": 1788.5	"F": 5888}
{"v": 1	"t": 2215785	"P": 1787.0	"F": 5818}
{"v": 1	"t": 2215805	"P": 1786.75	"F": 5878}
{"v": 1	"t": 2215825	"P": 1777.25	"F": 5726}
{"v": 1	"t": 2215845	"P": 1778.5	"F": 5852}
{"v": 1	"t": 2215866	"P": 1783.25	"F": 5631}
{"v": 1	"t": 2215886	"P": 1794.0	"F": 5871}
{"v": 1	"t": 2215906	"P": 1800.25	"F": 5813}
{"v": 1	"t": 2215927	"P": 1803.0	"F": 5657}
{"v": 1	"t": 2215947	"P": 1793.75	"F": 5821}
{"v": 1	"t": 2215967	"P": 1810.0	"F": 5680}
{"v": 1	"t": 2215988	"P": 1796.75	"F": 5680}
{"v": 1	"t": 2216008	"P": 1788.5	"F": 6095	"C": 44.33	"D": 3144	"sn": 54091779688249	"file": "/data/device_log/data0000.out"}
{"v": 1	"t": 2216028	"P": 1784.0	"F": 5861}
{"v": 1	"t": 2216049	"P": 1784.75	"F": 5967}
{"v": 1	"t": 2216069	"P": 1781.25	"F": 5832}
{"v": 1	"t": 2216089	"P": 1777.25	"F": 6142}
{"v": 1	"t": 2216109	"P": 1775.5	"F": 6083}
{"v": 1	"t": 2216130	"P": 1779.5	"F": 6037}
{"v": 1	"t": 2216150	"P": 1774.25	"F": 5745}
{"v": 1	"t": 2216170	"P": 1784.0	"F": 6033}
{"v": 1	"t": 2216191	"P": 1793.75	"F": 5630}
{"v": 1	"t": 2216211	"P": 1803.25	"F": 5668}
{"v": 1	"t": 2216231	"P": 1810.25	"F": 5689}
{"v": 1	"t": 2216251	"P": 1819.75	"F": 5604}
{"v": 1	"t": 2216272	"P": 1821.25	"F": 5785}
{"v": 1	"t": 2216292	"P": 1825.5	"F": 5650}
{"v": 1	"t": 2216312	"P": 1831.5	"F": 5821}
{"v": 1	"t": 2216333	"P": 1814.5	"F": 5829}
{"v": 1	"t": 2216353	"P": 1804.75	"F": 5905}
{"v": 1	"t": 2216373	"P": 1798.5	"F": 5911}
{"v": 1	"t": 2216394	"P": 1791.0	"F": 5906}
{"v": 1	"t": 2216414	"P": 1768.5	"F": 5638}
{"v": 1	"t": 2216434	"P": 1755.0	"F": 5678}
{"v": 1	"t": 2216454	"P": 1756.5	"F": 5684}
{"v": 1	"t": 2216475	"P": 1755.75	"F": 5622}
{"v": 1	"t": 2216495	"P": 1770.0	"F": 5754}
{"v": 1	"t": 2216515	"P": 1790.25	"F": 5795}
{"v": 1	"t": 2216536	"P": 1791.5	"F": 5849}
{"v": 1	"t": 2216556	"P": 1796.75	"F": 5756}
{"v": 1	"t": 2216576	"P": 1808.5	"F": 5742}
{"v": 1	"t": 2216597	"P": 1807.25	"F": 5626}
{"v": 1	"t": 2216617	"P": 1812.5	"F": 5874}
{"v": 1	"t": 2216637	"P": 1817.75	"F": 5645}
{"v": 1	"t": 2216657	"P": 1817.5	"F": 5622}
{"v": 1	"t": 2216678	"P": 1800.5	"F": 5821}
{"v": 1	"t": 2216698	"P": 1808.75	"F": 5859}
{"v": 1	"t": 2216718	"P": 1810.25	"F": 5292}
{"v": 1	"t": 2216739	"P": 1804.25	"F": 5801}
{"v": 1	"t": 2216759	"P": 1807.0	"F": 6113}
{"v": 1	"t": 2216779	"P": 1799.0	"F": 5987}
{"v": 1	"t": 2216799	"P": 1786.0	"F": 5850}
{"v": 1	"t": 2216820	"P": 1788.0	"F": 5850}
{"v": 1	"t": 2216840	"P": 1784.0	"F": 6016}
{"v": 1	"t": 2216860	"P": 1783.5	"F": 6226}
{"v": 1	"t": 2216881	"P": 1780.75	"F": 6145}
{"v": 1	"t": 2216901	"P": 1783.25	"F": 5919}
{"v": 1	"t": 2216921	"P": 1796.0	"F": 6179}
{"v": 1	"t": 2216942	"P": 1783.5	"F": 5837}
{"v": 1	"t": 2216962	"P": 1798.25	"F": 5703}
{"v": 1	"t": 2216982	"P": 1812.25	"F": 5854}
{"v": 1	"t": 2217002	"P": 1815.25	"F": 5969}
{"v": 1	"t": 2217023	"P": 1819.75	"F": 5607	"C": 44.265	"D": 3144	"sn": 54091779688249	"file": "/data/device_log/data0000.out"}
{"v": 1	"t": 2217043	"P": 1827.25	"F": 5850}
{"v": 1	"t": 2217063	"P": 1831.0	"F": 6002}
{"v": 1	"t": 2217084	"P": 1847.25	"F": 5749}
{"v": 1	"t": 2217104	"P": 1847.5	"F": 5831}
{"v": 1	"t": 2217124	"P": 1847.0	"F": 5967}
{"v": 1	"t": 2217145	"P": 1858.5	"F": 5663}
{"v": 1	"t": 2217165	"P": 1865.75	"F": 5856}
{"v": 1	"t": 2217185	"P": 1862.0	"F": 5931}
{"v": 1	"t": 2217205	"P": 1873.5	"F": 5655}
{"v": 1	"t": 2217226	"P": 1860.75	"F": 5632}
{"v": 1	"t": 2217246	"P": 1870.0	"F": 6002}
{"v": 1	"t": 2217266	"P": 1865.75	"F": 6134}
{"v": 1	"t": 2217287	"P": 1869.0	"F": 5544}
{"v": 1	"t": 2217307	"P": 1877.25	"F": 6080}
{"v": 1	"t": 2217327	"P": 1884.0	"F": 6132}
{"v": 1	"t": 2217348	"P": 1885.25	"F": 6167}
{"v": 1	"t": 2217368	"P": 1876.0	"F": 5768}
{"v": 1	"t": 2217388	"P": 1866.5	"F": 6171}
{"v": 1	"t": 2217408	"P": 1880.75	"F": 6058}
{"v": 1	"t": 2217429	"P": 1882.5	"F": 5916}
{"v": 1	"t": 2217449	"P": 1888.0	"F": 6159}
{"v": 1	"t": 2217469	"P": 1881.0	"F": 5997}
{"v": 1	"t": 2217490	"P": 1896.75	"F": 6139}
{"v": 1	"t": 2217510	"P": 1908.5	"F": 5946}
{"v": 1	"t": 2217530	"P": 1914.5	"F": 5801}
{"v": 1	"t": 2217551	"P": 1912.0	"F": 5833}
{"v": 1	"t": 2217571	"P": 1908.5	"F": 6018}
{"v": 1	"t": 2217591	"P": 1916.5	"F": 5776}
{"v": 1	"t": 2217611	"P": 1909.75	"F": 5559}
{"v": 1	"t": 2217632	"P": 1898.75	"F": 5821}
{"v": 1	"t": 2217652	"P": 1905.25	"F": 5951}
{"v": 1	"t": 2217672	"P": 1908.25	"F": 5968}
{"v": 1	"t": 2217693	"P": 1902.25	"F": 5805}
{"v": 1	"t": 2217713	"P": 1895.5	"F": 5976}
{"v": 1	"t": 2217733	"P": 1894.0	"F": 5788}
{"v": 1	"t": 2217753	"P": 1907.0	"F": 5901}
{"v": 1	"t": 2217774	"P": 1899.5	"F": 5473}
{"v": 1	"t": 2217794	"P": 1896.75	"F": 5814}
{"v": 1	"t": 2217814	"P": 1884.5	"F": 5827}
{"v": 1	"t": 2217835	"P": 1889.75	"F": 5706}
{"v": 1	"t": 2217855	"P": 1880.25	"F": 5892}
{"v": 1	"t": 2217875	"P": 1883.75	"F": 5924}
{"v": 1	"t": 2217896	"P": 1875.75	"F": 5755}
{"v": 1	"t": 2217916	"P": 1883.0	"F": 5878}
{"v": 1	"t": 2217936	"P": 1877.25	"F": 6154}
{"v": 1	"t": 2217956	"P": 1893.0	"F": 5890}
{"v": 1	"t": 2217977	"P": 1876.0	"F": 5949}
{"v": 1	"t": 2217997	"P": 1886.25	"F": 5832}
{"v": 1	"t": 2218017	"P": 1896.25	"F": 5767}
{"v": 1	"t": 2218038	"P": 1882.25	"F": 5759	"C": 44.25	"D": 3144	"sn": 54091779688249	"file": "/data/device_log/data0000.out"}
{"v": 1	"t": 2218058	"P": 1880.25	"F": 5713}
{"v": 1	"t": 2218079	"P": 1883.5	"F": 5548}
{"v": 1	"t": 2218099	"P": 1887.5	"F": 5675}
{"v": 1	"t": 2218119	"P": 1874.75	"F": 5851}
{"v": 1	"t": 2218140	"P": 1872.0	"F": 6038}
{"v": 1	"t": 2218160	"P": 1877.75	"F": 6142}
{"v": 1	"t": 2218180	"P": 1867.5	"F": 5747}
{"v": 1	"t": 2218200	"P": 1867.5	"F": 5574}
{"v": 1	"t": 2218221	"P": 1879.75	"F": 6025}
{"v": 1	"t": 2218241	"P": 1876.0	"F": 5574}
{"v": 1	"t": 2218261	"P": 1879.75	"F": 5489}
{"v": 1	"t": 2218282	"P": 1870.25	"F": 5682}
{"v": 1	"t": 2218302	"P": 1892.25	"F": 5733}
{"v": 1	"t": 2218322	"P": 1899.25	"F": 5693}
{"v": 1	"t": 2218343	"P": 1888.75	"F": 5216}
{"v": 1	"t": 2218363	"P": 1894.5	"F": 5744}
{"v": 1	"t": 2218384	"P": 1891.5	"F": 5639}
{"v": 1	"t": 2218404	"P": 1903.0	"F": 5767}
{"v": 1	"t": 2218424	"P": 1900.0	"F": 5906}
{"v": 1	"t": 2218445	"P": 1895.75	"F": 5656}
{"v": 1	"t": 2218465	"P": 1904.25	"F": 5390}
{"v": 1	"t": 2218485	"P": 1908.25	"F": 5596}
{"v": 1	"t": 2218506	"P": 1941.5	"F": 5766}
{"v": 1	"t": 2218526	"P": 1928.5	"F": 5510}
{"v": 1	"t": 2218547	"P": 1923.0	"F": 6063}
{"v": 1	"t": 2218567	"P": 1922.25	"F": 5630}
{"v": 1	"t": 2218587	"P": 1921.5	"F": 6043}
{"v": 1	"t": 2218608	"P": 1916.5	"F": 5926}
{"v": 1	"t": 2218628	"P": 1920.5	"F": 5918}
{"v": 1	"t": 2218648	"P": 1928.25	"F": 5689}
{"v": 1	"t": 2218669	"P": 1928.0	"F": 5842}
{"v": 1	"t": 2218689	"P": 1939.75	"F": 5928}
{"v": 1	"t": 2218709	"P": 1944.75	"F": 5830}
{"v": 1	"t": 2218730	"P": 1940.0	"F": 6143}
{"v": 1	"t": 2218750	"P": 1934.0	"F": 5917}
{"v": 1	"t": 2218771	"P": 1935.25	"F": 5813}
{"v": 1	"t": 2218791	"P": 1942.75	"F": 5706}
{"v": 1	"t": 2218811	"P": 1930.5	"F": 5651}
{"v": 1	"t": 2218832	"P": 1932.75	"F": 5986}
{"v": 1	"t": 2218852	"P": 1926.5	"F": 5871}
{"v": 1	"t": 2218873	"P": 1927.0	"F": 5881}
{"v": 1	"t": 2218893	"P": 1929.5	"F": 5644}
{"v": 1	"t": 2218913	"P": 1930.75	"F": 5906}
{"v": 1	"t": 2218934	"P": 1930.0	"F": 5740}
{"v": 1	"t": 2218954	"P": 1935.0	"F": 5802}
{"v": 1	"t": 2218974	"P": 1930.5	"F": 5940}
{"v": 1	"t": 2218995	"P": 1942.25	"F": 5684}
{"v": 1	"t": 2219015	"P": 1950.75	"F": 5711}
{"v": 1	"t": 2219035	"P": 1965.5	"F": 5470}
{"v": 1	"t": 2219056	"P": 1964.75	"F": 5836	"C": 44.295	"D": 3144	"sn": 54091779688249	"file": "/data/device_log/data0000.out"}
{"v": 1	"t": 2219076	"P": 1957.0	"F": 5874}
{"v": 1	"t": 2219097	"P": 1960.5	"F": 5805}
{"v": 1	"t": 2219117	"P": 1975.75	"F": 5433}
{"v": 1	"t": 2219137	"P": 1983.0	"F": 5863}
{"v": 1	"t": 2219158	"P": 1988.75	"F": 5816}
{"v": 1	"t": 2219178	"P": 1989.5	"F": 5761}
{"v": 1	"t": 2219198	"P": 1979.5	"F": 5645}
{"v": 1	"t": 2219219	"P": 1988.25	"F": 5605}
{"v": 1	"t": 2219239	"P": 1985.25	"F": 5561}
{"v": 1	"t": 2219259	"P": 1985.75	"F": 6084}
{"v": 1	"t": 2219280	"P": 1981.25	"F": 5832}
{"v": 1	"t": 2219300	"P": 1970.0	"F": 5950}
{"v": 1	"t": 2219321	"P": 1973.75	"F": 6078}
{"v": 1	"t": 2219341	"P": 1982.5	"F": 5641}
{"v": 1	"t": 2219361	"P": 1980.5	"F": 5899}
{"v": 1	"t": 2219382	"P": 1977.0	"F": 5524}
{"v": 1	"t": 2219402	"P": 1974.75	"F": 5537}
{"v": 1	"t": 2219422	"P": 1982.75	"F": 5826}
{"v": 1	"t": 2219443	"P": 1980.25	"F": 5812}
{"v": 1	"t": 2219463	"P": 1972.0	"F": 5964}
{"v": 1	"t": 2219484	"P": 1970.75	"F": 5820}
{"v": 1	"t": 2219504	"P": 1957.75	"F": 5835}
{"v": 1	"t": 2219524	"P": 1961.25	"F": 5913}
{"v": 1	"t": 2219545	"P": 1971.5	"F": 5983}
{"v": 1	"t": 2219565	"P": 1963.25	"F": 5823}
{"v": 1	"t": 2219585	"P": 1959.75	"F": 6002}
{"v": 1	"t": 2219606	"P": 1957.75	"F": 5803}
{"v": 1	"t": 2219626	"P": 1963.75	"F": 6119}
{"v": 1	"t": 2219646	"P": 1948.25	"F": 5637}
{"v": 1	"t": 2219667	"P": 1951.0	"F": 5892}
{"v": 1	"t": 2219687	"P": 1952.0	"F": 5512}
{"v": 1	"t": 2219708	"P": 1952.5	"F": 5579}
{"v": 1	"t": 2219728	"P": 1946.5	"F": 5844}
{"v": 1	"t": 2219748	"P": 1944.25	"F": 5741}
{"v": 1	"t": 2219769	"P": 1933.0	"F": 5841}
{"v": 1	"t": 2219789	"P": 1937.0	"F": 5866}
{"v": 1	"t": 2219809	"P": 1936.0	"F": 6027}
{"v": 1	"t": 2219830	"P": 1944.5	"F": 5624}
{"v": 1	"t": 2219850	"P": 1933.75	"F": 5450}
{"v": 1	"t": 2219870	"P": 1928.0	"F": 5621}
{"v": 1	"t": 2219891	"P": 1920.25	"F": 5779}
{"v": 1	"t": 2219911	"P": 1931.0	"F": 5659}
{"v": 1	"t": 2219932	"P": 1944.75	"F": 5770}
{"v": 1	"t": 2219952	"P": 1948.0	"F": 5671}
{"v": 1	"t": 2219972	"P": 1958.75	"F": 5597}
{"v": 1	"t": 2219993	"P": 1965.75	"F": 6154}
{"v": 1	"t": 2220013	"P": 1972.5	"F": 6099}
{"v": 1	"t": 2220033	"P": 1971.0	"F": 5810}
{"v": 1	"t": 2220054	"P": 1971.5	"F": 5753}
{"v": 1	"t": 2220074	"P": 1964.0	"F": 5803	"C": 44.28	"D": 3144	"sn": 54091779688249	"file": "/data/device_log/data0000.out"}
{"v": 1	"t": 2220095	"P": 1954.0	"F": 6024}
{"v": 1	"t": 2220115	"P": 1949.25	"F": 5715}
{"v": 1	"t": 2220135	"P": 1953.25	"F": 6015}
{"v": 1	"t": 2220156	"P": 1942.25	"F": 5640}
{"v": 1	"t": 2220176	"P": 1948.5	"F": 5528}
{"v": 1	"t": 2220196	"P": 1944.0	"F": 5894}
{"v": 1	"t": 2220217	"P": 1932.0	"F": 5748}
{"v": 1	"t": 2220237	"P": 1940.25	"F": 5380}
{"v": 1	"t": 2220257	"P": 1948.75	"F": 5732}
{"v": 1	"t": 2220278	"P": 1937.5	"F": 5657}
{"v": 1	"t": 2220298	"P": 1946.75	"F": 5884}
{"v": 1	"t": 2220318	"P": 1940.5	"F": 5795}
{"v": 1	"t": 2220339	"P": 1942.0	"F": 5884}
{"v": 1	"t": 2220359	"P": 1937.75	"F": 5692}
{"v": 1	"t": 2220380	"P": 1933.75	"F": 5884}
{"v": 1	"t": 2220400	"P": 1940.0	"F": 5880}
{"v": 1	"t": 2220420	"P": 1935.0	"F": 5658}
{"v": 1	"t": 2220441	"P": 1937.25	"F": 5766}
{"v": 1	"t": 2220461	"P": 1938.5	"F": 6016}
{"v": 1	"t": 2220481	"P": 1934.25	"F": 5842}
{"v": 1	"t": 2220502	"P": 1926.75	"F": 5697}
{"v": 1	"t": 2220522	"P": 1936.0	"F": 5757}
{"v": 1	"t": 2220542	"P": 1928.75	"F": 5893}
{"v": 1	"t": 2220563	"P": 1929.25	"F": 5953}
{"v": 1	"t": 2220583	"P": 1934.75	"F": 5741}
{"v": 1	"t": 2220604	"P": 1932.75	"F": 5891}
{"v": 1	"t": 2220624	"P": 1926.25	"F": 5710}
{"v": 1	"t": 2220644	"P": 1926.5	"F": 5922}
{"v": 1	"t": 2220665	"P": 1944.75	"F": 5876}
{"v": 1	"t": 2220685	"P": 1965.75	"F": 5732}
{"v": 1	"t": 2220706	"P": 1968.0	"F": 5638}
{"v": 1	"t": 2220726	"P": 1984.25	"F": 5913}
{"v": 1	"t": 2220746	"P": 1998.25	"F": 5656}
{"v": 1	"t": 2220767	"P": 2003.5	"F": 5700}
{"v": 1	"t": 2220787	"P": 2016.0	"F": 5785}
{"v": 1	"t": 2220807	"P": 2026.75	"F": 5716}
{"v": 1	"t": 2220828	"P": 2020.5	"F": 6141}
{"v": 1	"t": 2220848	"P": 2015.75	"F": 6107}
{"v": 1	"t": 2220868	"P": 2018.0	"F": 5956}
{"v": 1	"t": 2220889	"P": 2006.0	"F": 5686}
{"v": 1	"t": 2220909	"P": 2002.5	"F": 5856}
{"v": 1	"t": 2220930	"P": 1995.5	"F": 5780}
{"v": 1	"t": 2220950	"P": 1991.25	"F": 6097}
{"v": 1	"t": 2220970	"P": 1987.25	"F": 5593}
{"v": 1	"t": 2220991	"P": 1979.75	"F": 5750}
{"v": 1	"t": 2221011	"P": 1973.0	"F": 6005}
{"v": 1	"t": 2221031	"P": 1969.25	"F": 5681}
{"v": 1	"t": 2221052	"P": 1962.0	"F": 5598}
{"v": 1	"t": 2221072	"P": 1952.5	"F": 5706}
{"v": 1	"t": 2221092	"P": 1945.0	"F": 5811	"C": 44.265	"D": 3144	"sn": 54091779688249	"file": "/data/device_log/data0000.out"}
{"v": 1	"t": 2221113	"P": 1946.75	"F": 5760}
{"v": 1	"t": 2221133	"P": 1945.5	"F": 6097}
{"v": 1	"t": 2221154	"P": 1950.75	"F": 5554}
{"v": 1	"t": 2221174	"P": 1946.5	"F": 5780}
{"v": 1	"t": 2221194	"P": 1926.0	"F": 5830}
{"v": 1	"t": 2221215	"P": 1945.25	"F": 5560}
{"v": 1	"t": 2221235	"P": 1939.5	"F": 5831}
{"v": 1	"t": 2221256	"P": 1929.25	"F": 5639}
{"v": 1	"t": 2221276	"P": 1936.5	"F": 5863}
{"v": 1	"t": 2221297	"P": 1935.5	"F": 6116}
{"v": 1	"t": 2221317	"P": 1936.5	"F": 5849}
{"v": 1	"t": 2221337	"P": 1944.5	"F": 5943}
{"v": 1	"t": 2221358	"P": 1934.75	"F": 5938}
{"v": 1	"t": 2221378	"P": 1941.25	"F": 5860}
{"v": 1	"t": 2221399	"P": 1940.5	"F": 5924}
{"v": 1	"t": 2221419	"P": 1951.75	"F": 5971}
{"v": 1	"t": 2221439	"P": 1940.5	"F": 6014}
{"v": 1	"t": 2221460	"P": 1958.25	"F": 5976}
{"v": 1	"t": 2221480	"P": 1949.75	"F": 5721}
{"v": 1	"t": 2221501	"P": 1947.25	"F": 5826}
{"v": 1	"t": 2221521	"P": 1943.5	"F": 5485}
{"v": 1	"t": 2221541	"P": 1956.0	"F": 5952}
{"v": 1	"t": 2221562	"P": 1962.75	"F": 5693}
{"v": 1	"t": 2221582	"P": 1966.75	"F": 5755}
{"v": 1	"t": 2221603	"P": 1975.25	"F": 5959}
{"v": 1	"t": 2221623	"P": 1965.75	"F": 5832}
{"v": 1	"t": 2221643	"P": 1975.5	"F": 5543}
{"v": 1	"t": 2221664	"P": 1980.25	"F": 5725}
{"v": 1	"t": 2221684	"P": 1963.25	"F": 5858}
{"v": 1	"t": 2221704	"P": 1962.5	"F": 6004}
{"v": 1	"t": 2221725	"P": 1956.75	"F": 6155}
{"v": 1	"t": 2221745	"P": 1963.25	"F": 5872}
{"v": 1	"t": 2221765	"P": 1962.25	"F": 5971}
{"v": 1	"t": 2221786	"P": 1953.25	"F": 6018}
{"v": 1	"t": 2221806	"P": 1958.25	"F": 5902}
{"v": 1	"t": 2221827	"P": 1958.75	"F": 5713}
{"v": 1	"t": 2221847	"P": 1955.5	"F": 6055}
{"v": 1	"t": 2221867	"P": 1965.0	"F": 5825}
{"v": 1	"t": 2221888	"P": 1971.5	"F": 5817}
{"v": 1	"t": 2221908	"P": 1979.5	"F": 5930}
{"v": 1	"t": 2221928	"P": 1985.5	"F": 5972}
{"v": 1	"t": 2221949	"P": 1982.25	"F": 6042}
{"v": 1	"t": 2221969	"P": 1969.25	"F": 5557}
{"v": 1	"t": 2221989	"P": 1966.75	"F": 5783}
{"v": 1	"t": 2222010	"P": 1966.25	"F": 6019}
{"v": 1	"t": 2222030	"P": 1949.25	"F": 5740}
{"v": 1	"t": 2222051	"P": 1942.25	"F": 5899}
{"v": 1	"t": 2222071	"P": 1935.75	"F": 5959}
{"v": 1	"t": 2222092	"P": 1943.5	"F": 5824}
{"v": 1	"t": 2222112	"P": 1940.0	"F": 6050	"C": 44.265	"D": 3144	"sn": 54091779688249	"file": "/data/device_log/data0000.out"}
{"v": 1	"t": 2222132	"P": 1938.5	"F": 5945}
{"v": 1	"t": 2222153	"P": 1937.5	"F": 5920}
{"v": 1	"t": 2222173	"P": 1930.75	"F": 5789}
{"v": 1	"t": 2222193	"P": 1934.0	"F": 5894}
{"v": 1	"t": 2222214	"P": 1931.0	"F": 6001}
{"v": 1	"t": 2222234	"P": 1931.75	"F": 5833}
{"v": 1	"t": 2222254	"P": 1927.0	"F": 5800}
{"v": 1	"t": 2222275	"P": 1939.25	"F": 5983}
{"v": 1	"t": 2222295	"P": 1953.75	"F": 5863}
{"v": 1	"t": 2222315	"P": 1942.25	"F": 5763}
{"v": 1	"t": 2222336	"P": 1960.75	"F": 5837}
{"v": 1	"t": 2222356	"P": 1950.25	"F": 5651}
{"v": 1	"t": 2222377	"P": 1956.0	"F": 5853}
{"v": 1	"t": 2222397	"P": 1949.5	"F": 5791}
{"v": 1	"t": 2222417	"P": 1951.5	"F": 5631}
{"v": 1	"t": 2222438	"P": 1947.75	"F": 5509}
{"v": 1	"t": 2222458	"P": 1948.0	"F": 6041}
{"v": 1	"t": 2222478	"P": 1947.25	"F": 5760}
{"v": 1	"t": 2222499	"P": 1962.0	"F": 5979}
{"v": 1	"t": 2222519	"P": 1948.25	"F": 5522}
{"v": 1	"t": 2222539	"P": 1946.0	"F": 5997}
{"v": 1	"t": 2222560	"P": 1948.0	"F": 6183}
{"v": 1	"t": 2222580	"P": 1952.0	"F": 5851}
{"v": 1	"t": 2222601	"P": 1946.5	"F": 5770}
{"v": 1	"t": 2222621	"P": 1949.5	"F": 5845}
{"v": 1	"t": 2222641	"P": 1935.75	"F": 5907}
{"v": 1	"t": 2222662	"P": 1940.75	"F": 5937}
{"v": 1	"t": 2222682	"P": 1928.75	"F": 5760}
{"v": 1	"t": 2222702	"P": 1939.0	"F": 6012}
{"v": 1	"t": 2222723	"P": 1938.0	"F": 5787}
{"v": 1	"t": 2222743	"P": 1947.25	"F": 5926}
{"v": 1	"t": 2222764	"P": 1951.0	"F": 6141}
{"v": 1	"t": 2222784	"P": 1930.5	"F": 5810}
{"v": 1	"t": 2222804	"P": 1926.0	"F": 6175}
{"v": 1	"t": 2222825	"P": 1904.5	"F": 5682}
{"v": 1	"t": 2222845	"P": 1898.25	"F": 5993}
{"v": 1	"t": 2222866	"P": 1877.5	"F": 5854}
{"v": 1	"t": 2222886	"P": 1855.25	"F": 5736}
{"v": 1	"t": 2222906	"P": 1844.0	"F": 5916}
{"v": 1	"t": 2222927	"P": 1832.0	"F": 5808}
{"v": 1	"t": 2222947	"P": 1815.75	"F": 6328}
{"v": 1	"t": 2222967	"P": 1797.5	"F": 5885}
{"v": 1	"t": 2222988	"P": 1787.75	"F": 5855}
{"v": 1	"t": 2223008	"P": 1779.0	"F": 5711}
{"v": 1	"t": 2223028	"P": 1780.5	"F": 5922}
{"v": 1	"t": 2223049	"P": 1772.75	"F": 5519}
{"v": 1	"t": 2223069	"P": 1776.5	"F": 5352}
{"v": 1	"t": 2223090	"P": 1789.5	"F": 5932}
{"v": 1	"t": 2223110	"P": 1793.5	"F": 5572}
{"v": 1	"t": 2223130	"P": 1797.0	"F": 5677	"C": 44.255	"D": 3144	"sn": 54091779688249	"file": "/data/device_log/data0000.out"}
{"v": 1	"t": 2223151	"P": 1820.0	"F": 5769}
{"v": 1	"t": 2223171	"P": 1827.5	"F": 5575}
{"v": 1	"t": 2223191	"P": 1839.5	"F": 5868}
{"v": 1	"t": 2223212	"P": 1833.25	"F": 5880}
{"v": 1	"t": 2223232	"P": 1844.5	"F": 5621}
{"v": 1	"t": 2223252	"P": 1850.5	"F": 5646}
{"v": 1	"t": 2223273	"P": 1853.25	"F": 5777}
{"v": 1	"t": 2223293	"P": 1852.0	"F": 5439}
{"v": 1	"t": 2223314	"P": 1866.25	"F": 5679}
{"v": 1	"t": 2223334	"P": 1858.5	"F": 5561}
{"v": 1	"t": 2223354	"P": 1868.25	"F": 5812}
{"v": 1	"t": 2223375	"P": 1875.0	"F": 5797}
{"v": 1	"t": 2223395	"P": 1877.0	"F": 5833}
{"v": 1	"t": 2223416	"P": 1868.5	"F": 5947}
{"v": 1	"t": 2223436	"P": 1876.0	"F": 5806}
{"v": 1	"t": 2223456	"P": 1870.75	"F": 5808}
{"v": 1	"t": 2223477	"P": 1868.0	"F": 5610}
{"v": 1	"t": 2223497	"P": 1871.5	"F": 5738}
{"v": 1	"t": 2223517	"P": 1879.25	"F": 5762}
{"v": 1	"t": 2223538	"P": 1884.75	"F": 5732}
{"v": 1	"t": 2223558	"P": 1872.0	"F": 5612}
{"v": 1	"t": 2223579	"P": 1888.75	"F": 5909}
{"v": 1	"t": 2223599	"P": 1880.75	"F": 5780}
{"v": 1	"t": 2223619	"P": 1882.0	"F": 5936}
{"v": 1	"t": 2223640	"P": 1884.25	"F": 5710}
{"v": 1	"t": 2223660	"P": 1871.75	"F": 5725}
{"v": 1	"t": 2223680	"P": 1863.5	"F": 5825}
{"v": 1	"t": 2223701	"P": 1861.25	"F": 5733}
{"v": 1	"t": 2223721	"P": 1877.5	"F": 5677}
{"v": 1	"t": 2223741	"P": 1859.0	"F": 5902}
{"v": 1	"t": 2223762	"P": 1880.75	"F": 5892}
{"v": 1	"t": 2223782	"P": 1903.5	"F": 5463}
{"v": 1	"t": 2223802	"P": 1898.0	"F": 5764}
{"v": 1	"t": 2223823	"P": 1892.25	"F": 5845}
{"v": 1	"t": 2223843	"P": 1891.5	"F": 5966}
{"v": 1	"t": 2223864	"P": 1893.75	"F": 5911}
{"v": 1	"t": 2223884	"P": 1879.25	"F": 5907}
{"v": 1	"t": 2223904	"P": 1885.25	"F": 5633}
{"v": 1	"t": 2223925	"P": 1890.25	"F": 5745}
{"v": 1	"t": 2223945	"P": 1898.5	"F": 5611}
{"v": 1	"t": 2223965	"P": 1898.0	"F": 5679}
{"v": 1	"t": 2223986	"P": 1923.0	"F": 5746}
{"v": 1	"t": 2224006	"P": 1926.0	"F": 5679}
{"v": 1	"t": 2224027	"P": 1918.25	"F": 5654}
{"v": 1	"t": 2224047	"P": 1940.0	"F": 5728}
{"v": 1	"t": 2224067	"P": 1946.25	"F": 5592}
{"v": 1	"t": 2224088	"P": 1934.75	"F": 5322}
{"v": 1	"t": 2224108	"P": 1926.75	"F": 5946}
{"v": 1	"t": 2224129	"P": 1921.0	"F": 5925}
{"v": 1	"t": 2224149	"P": 1907.5	"F": 5973	"C": 44.28	"D": 3144	"sn": 54091779688249	"file": "/data/device_log/data0000.out"}
{"v": 1	"t": 2224169	"P": 1908.0	"F": 6000}
{"v": 1	"t": 2224190	"P": 1918.5	"F": 5957}
{"v": 1	"t": 2224210	"P": 1915.5	"F": 5814}
{"v": 1	"t": 2224230	"P": 1920.0	"F": 5594}
{"v": 1	"t": 2224251	"P": 1927.25	"F": 5780}
{"v": 1	"t": 2224271	"P": 1926.5	"F": 6035}
{"v": 1	"t": 2224291	"P": 1928.5	"F": 5858}
{"v": 1	"t": 2224312	"P": 1913.75	"F": 5925}
{"v": 1	"t": 2224332	"P": 1918.75	"F": 5812}
{"v": 1	"t": 2224353	"P": 1904.5	"F": 5827}
{"v": 1	"t": 2224373	"P": 1897.0	"F": 5650}
{"v": 1	"t": 2224393	"P": 1905.5	"F": 5801}
{"v": 1	"t": 2224414	"P": 1907.75	"F": 5864}
{"v": 1	"t": 2224434	"P": 1912.25	"F": 5770}
{"v": 1	"t": 2224454	"P": 1918.0	"F": 5961}
{"v": 1	"t": 2224475	"P": 1934.75	"F": 5731}
{"v": 1	"t": 2224495	"P": 1949.5	"F": 5597}
{"v": 1	"t": 2224515	"P": 1949.75	"F": 5320}
{"v": 1	"t": 2224536	"P": 1951.75	"F": 5471}
{"v": 1	"t": 2224556	"P": 1958.5	"F": 5746}
{"v": 1	"t": 2224576	"P": 1964.0	"F": 5763}
{"v": 1	"t": 2224597	"P": 1960.5	"F": 5613}
{"v": 1	"t": 2224617	"P": 1931.5	"F": 5787}
{"v": 1	"t": 2224638	"P": 1933.0	"F": 5855}
{"v": 1	"t": 2224658	"P": 1911.0	"F": 5682}
{"v": 1	"t": 2224678	"P": 1909.75	"F": 5917}
{"v": 1	"t": 2224699	"P": 1888.25	"F": 5534}
{"v": 1	"t": 2224719	"P": 1861.5	"F": 5779}
{"v": 1	"t": 2224740	"P": 1861.0	"F": 5957}
{"v": 1	"t": 2224760	"P": 1842.25	"F": 6058}
{"v": 1	"t": 2224781	"P": 1823.0	"F": 5817}
{"v": 1	"t": 2224801	"P": 1825.5	"F": 5737}
{"v": 1	"t": 2224821	"P": 1797.75	"F": 5426}
{"v": 1	"t": 2224842	"P": 1796.5	"F": 5704}
{"v": 1	"t": 2224862	"P": 1798.75	"F": 5801}
{"v": 1	"t": 2224883	"P": 1776.75	"F": 5761}
{"v": 1	"t": 2224903	"P": 1782.5	"F": 5943}
{"v": 1	"t": 2224923	"P": 1784.5	"F": 5760}
{"v": 1	"t": 2224944	"P": 1779.0	"F": 6036}
{"v": 1	"t": 2224964	"P": 1764.75	"F": 5737}
{"v": 1	"t": 2224985	"P": 1767.0	"F": 5876}
{"v": 1	"t": 2225005	"P": 1771.25	"F": 5691}
{"v": 1	"t": 2225025	"P": 1751.0	"F": 5572}
{"v": 1	"t": 2225046	"P": 1765.0	"F": 5703}
{"v": 1	"t": 2225066	"P": 1761.25	"F": 5812}
{"v": 1	"t": 2225087	"P": 1766.5	"F": 5911}
{"v": 1	"t": 2225107	"P": 1761.5	"F": 5788}
{"v": 1	"t": 2225127	"P": 1765.25	"F": 5906}
{"v": 1	"t": 2225148	"P": 1769.25	"F": 5857}
{"v": 1	"t": 2225168	"P": 1767.5	"F": 5853	"C": 44.22	"D": 3144	"sn": 54091779688249	"file": "/data/device_log/data0000.out"}
{"v": 1	"t": 2225188	"P": 1772.5	"F": 6018}
{"v": 1	"t": 2225209	"P": 1776.5	"F": 5881}
{"v": 1	"t": 2225229	"P": 1770.5	"F": 5754}
{"v": 1	"t": 2225250	"P": 1788.25	"F": 5945}
{"v": 1	"t": 2225270	"P": 1812.5	"F": 5879}
{"v": 1	"t": 2225290	"P": 1819.0	"F": 5957}
{"v": 1	"t": 2225311	"P": 1822.5	"F": 5605}
{"v": 1	"t": 2225331	"P": 1829.25	"F": 5751}
{"v": 1	"t": 2225351	"P": 1837.0	"F": 6007}
{"v": 1	"t": 2225372	"P": 1836.25	"F": 5755}
{"v": 1	"t": 2225392	"P": 1838.25	"F": 5861}
{"v": 1	"t": 2225412	"P": 1850.5	"F": 6101}
{"v": 1	"t": 2225433	"P": 1849.75	"F": 5680}
{"v": 1	"t": 2225453	"P": 1865.0	"F": 5861}
{"v": 1	"t": 2225474	"P": 1856.75	"F": 5906}
{"v": 1	"t": 2225494	"P": 1858.0	"F": 6111}
{"v": 1	"t": 2225514	"P": 1869.25	"F": 5978}
{"v": 1	"t": 2225535	"P": 1873.5	"F": 5817}
{"v": 1	"t": 2225555	"P": 1869.5	"F": 6041}
{"v": 1	"t": 2225576	"P": 1872.0	"F": 5863}
{"v": 1	"t": 2225596	"P": 1869.0	"F": 5848}
{"v": 1	"t": 2225617	"P": 1883.25	"F": 6108}
{"v": 1	"t": 2225637	"P": 1887.25	"F": 5738}
{"v": 1	"t": 2225657	"P": 1878.0	"F": 5688}
{"v": 1	"t": 2225678	"P": 1886.75	"F": 5948}
{"v": 1	"t": 2225698	"P": 1890.25	"F": 5964}
{"v": 1	"t": 2225719	"P": 1880.25	"F": 5956}
{"v": 1	"t": 2225739	"P": 1892.25	"F": 5801}
{"v": 1	"t": 2225759	"P": 1886.0	"F": 6159}
{"v": 1	"t": 2225780	"P": 1887.0	"F": 5918}
{"v": 1	"t": 2225800	"P": 1898.75	"F": 5732}
{"v": 1	"t": 2225820	"P": 1896.75	"F": 5988}
{"v": 1	"t": 2225841	"P": 1905.25	"F": 6072}
{"v": 1	"t": 2225861	"P": 1906.75	"F": 5760}
{"v": 1	"t": 2225881	"P": 1908.0	"F": 5714}
{"v": 1	"t": 2225902	"P": 1911.0	"F": 6102}
{"v": 1	"t": 2225922	"P": 1910.0	"F": 5657}
{"v": 1	"t": 2225943	"P": 1917.5	"F": 5806}
{"v": 1	"t": 2225963	"P": 1911.75	"F": 5787}
{"v": 1	"t": 2225983	"P": 1925.75	"F": 5596}
{"v": 1	"t": 2226004	"P": 1926.0	"F": 5876}
{"v": 1	"t": 2226024	"P": 1929.75	"F": 5707}
{"v": 1	"t": 2226044	"P": 1932.25	"F": 5778}
{"v": 1	"t": 2226065	"P": 1935.0	"F": 5625}
{"v": 1	"t": 2226085	"P": 1938.75	"F": 5881}
{"v": 1	"t": 2226105	"P": 1937.0	"F": 5831}
{"v": 1	"t": 2226126	"P": 1939.5	"F": 5626}
{"v": 1	"t": 2226146	"P": 1940.5	"F": 5801}
{"v": 1	"t": 2226167	"P": 1944.75	"F": 5859}
{"v": 1	"t": 2226187	"P": 1934.5	"F": 5689	"C": 44.245	"D": 3144	"sn": 54091779688249	"file": "/data/device_log/data0000.out"}
{"v": 1	"t": 2226207	"P": 1949.5	"F": 5767}
{"v": 1	"t": 2226228	"P": 1941.25	"F": 5577}
{"v": 1	"t": 2226248	"P": 1937.75	"F": 5785}
{"v": 1	"t": 2226269	"P": 1943.5	"F": 6075}
{"v": 1	"t": 2226289	"P": 1937.25	"F": 5702}
{"v": 1	"t": 2226309	"P": 1947.25	"F": 5727}
{"v": 1	"t": 2226330	"P": 1939.0	"F": 5512}
{"v": 1	"t": 2226350	"P": 1942.5	"F": 5771}
{"v": 1	"t": 2226370	"P": 1931.5	"F": 5403}
{"v": 1	"t": 2226391	"P": 1943.5	"F": 5608}
{"v": 1	"t": 2226411	"P": 1948.0	"F": 6002}
{"v": 1	"t": 2226432	"P": 1937.0	"F": 5792}
{"v": 1	"t": 2226452	"P": 1939.75	"F": 5718}
{"v": 1	"t": 2226472	"P": 1932.25	"F": 5503}
{"v": 1	"t": 2226493	"P": 1924.25	"F": 5862}
{"v": 1	"t": 2226513	"P": 1932.0	"F": 5873}
{"v": 1	"t": 2226533	"P": 1915.75	"F": 5833}
{"v": 1	"t": 2226554	"P": 1906.25	"F": 5618}
{"v": 1	"t": 2226574	"P": 1900.5	"F": 5886}
{"v": 1	"t": 2226594	"P": 1893.5	"F": 5401}
{"v": 1	"t": 2226615	"P": 1898.5	"F": 5581}
{"v": 1	"t": 2226635	"P": 1883.25	"F": 5756}
{"v": 1	"t": 2226656	"P": 1874.5	"F": 5770}
{"v": 1	"t": 2226676	"P": 1875.75	"F": 5791}
{"v": 1	"t": 2226696	"P": 1854.75	"F": 5781}
{"v": 1	"t": 2226717	"P": 1845.75	"F": 5705}
{"v": 1	"t": 2226737	"P": 1841.5	"F": 5544}
{"v": 1	"t": 2226757	"P": 1829.5	"F": 5693}
{"v": 1	"t": 2226778	"P": 1812.75	"F": 5861}
{"v": 1	"t": 2226798	"P": 1804.75	"F": 5797}
{"v": 1	"t": 2226818	"P": 1797.0	"F": 6076}
{"v": 1	"t": 2226839	"P": 1793.5	"F": 5880}
{"v": 1	"t": 2226859	"P": 1788.25	"F": 5683}
{"v": 1	"t": 2226880	"P": 1797.0	"F": 5775}
{"v": 1	"t": 2226900	"P": 1803.75	"F": 5799}
{"v": 1	"t": 2226920	"P": 1804.25	"F": 5476}
{"v": 1	"t": 2226941	"P": 1825.25	"F": 5688}
{"v": 1	"t": 2226961	"P": 1839.75	"F": 5622}
{"v": 1	"t": 2226982	"P": 1858.5	"F": 5704}
{"v": 1	"t": 2227002	"P": 1872.25	"F": 5748}
{"v": 1	"t": 2227022	"P": 1880.25	"F": 5851}
{"v": 1	"t": 2227043	"P": 1885.75	"F": 6166}
{"v": 1	"t": 2227063	"P": 1876.5	"F": 5879}
{"v": 1	"t": 2227083	"P": 1894.25	"F": 6045}
{"v": 1	"t": 2227104	"P": 1898.0	"F": 5613}
{"v": 1	"t": 2227124	"P": 1902.25	"F": 5819}
{"v": 1	"t": 2227145	"P": 1907.0	"F": 5789}
{"v": 1	"t": 2227165	"P": 1919.0	"F": 6242}
{"v": 1	"t": 2227185	"P": 1918.25	"F": 5901}
{"v": 1	"t": 2227206	"P": 1928.5	"F": 5604	"C": 44.25	"D": 3144	"sn": 54091779688249	"file": "/data/device_log/data0000.out"}
{"v": 1	"t": 2227226	"P": 1924.5	"F": 5486}
{"v": 1	"t": 2227246	"P": 1936.5	"F": 5666}
{"v": 1	"t": 2227267	"P": 1938.25	"F": 5519}
{"v": 1	"t": 2227287	"P": 1926.75	"F": 5765}
{"v": 1	"t": 2227307	"P": 1939.75	"F": 6236}
{"v": 1	"t": 2227328	"P": 1922.0	"F": 5920}
{"v": 1	"t": 2227348	"P": 1926.25	"F": 5736}
{"v": 1	"t": 2227368	"P": 1916.0	"F": 5468}
{"v": 1	"t": 2227389	"P": 1925.75	"F": 5274}
{"v": 1	"t": 2227409	"P": 1925.0	"F": 5690}
{"v": 1	"t": 2227430	"P": 1921.5	"F": 5947}
{"v": 1	"t": 2227450	"P": 1932.25	"F": 5610}
{"v": 1	"t": 2227470	"P": 1934.0	"F": 5835}
{"v": 1	"t": 2227491	"P": 1935.5	"F": 5727}
{"v": 1	"t": 2227511	"P": 1941.0	"F": 5824}
{"v": 1	"t": 2227532	"P": 1945.5	"F": 5944}
{"v": 1	"t": 2227552	"P": 1955.0	"F": 5720}
{"v": 1	"t": 2227572	"P": 1955.0	"F": 5436}
{"v": 1	"t": 2227593	"P": 1962.5	"F": 5584}
{"v": 1	"t": 2227613	"P": 1962.25	"F": 5679}
{"v": 1	"t": 2227633	"P": 1960.25	"F": 5875}
{"v": 1	"t": 2227654	"P": 1964.25	"F": 5556}
{"v": 1	"t": 2227674	"P": 1962.25	"F": 6054}
{"v": 1	"t": 2227695	"P": 1974.25	"F": 5819}
{"v": 1	"t": 2227715	"P": 1970.0	"F": 5955}
{"v": 1	"t": 2227735	"P": 1958.5	"F": 5859}
{"v": 1	"t": 2227756	"P": 1979.0	"F": 5933}
{"v": 1	"t": 2227776	"P": 1969.75	"F": 5884}
{"v": 1	"t": 2227796	"P": 1961.75	"F": 5747}
{"v": 1	"t": 2227817	"P": 1961.75	"F": 5711}
{"v": 1	"t": 2227837	"P": 1980.0	"F": 5993}
{"v": 1	"t": 2227858	"P": 1973.0	"F": 5975}
{"v": 1	"t": 2227878	"P": 1977.0	"F": 5831}
{"v": 1	"t": 2227898	"P": 1970.75	"F": 5816}
{"v": 1	"t": 2227919	"P": 1970.75	"F": 6207}
{"v": 1	"t": 2227939	"P": 1974.75	"F": 6107}
{"v": 1	"t": 2227959	"P": 1975.5	"F": 5866}
{"v": 1	"t": 2227980	"P": 1977.25	"F": 6039}
{"v": 1	"t": 2228000	"P": 1970.75	"F": 5884}
{"v": 1	"t": 2228020	"P": 1963.5	"F": 5844}
{"v": 1	"t": 2228041	"P": 1967.0	"F": 5858}
{"v": 1	"t": 2228061	"P": 1976.5	"F": 5707}
{"v": 1	"t": 2228082	"P": 1961.5	"F": 5871}
{"v": 1	"t": 2228102	"P": 1965.25	"F": 6041}
{"v": 1	"t": 2228123	"P": 1965.25	"F": 5961}
{"v": 1	"t": 2228143	"P": 1952.75	"F": 5744}
{"v": 1	"t": 2228163	"P": 1956.75	"F": 5782}
{"v": 1	"t": 2228184	"P": 1951.5	"F": 5854}
{"v": 1	"t": 2228204	"P": 1947.25	"F": 5636}
{"v": 1	"t": 2228224	"P": 1928.75	"F": 5719	"C": 44.245	"D": 3144	"sn": 54091779688249	"file": "/data/device_log/data0000.out"}
{"v": 1	"t": 2228244	"P": 1926.75	"F": 5470}
{"v": 1	"t": 2228265	"P": 1921.75	"F": 5786}
{"v": 1	"t": 2228286	"P": 1909.5	"F": 5846}
{"v": 1	"t": 2228306	"P": 1912.25	"F": 6016}
{"v": 1	"t": 2228326	"P": 1901.75	"F": 5700}
{"v": 1	"t": 2228347	"P": 1901.75	"F": 5886}
{"v": 1	"t": 2228367	"P": 1879.75	"F": 5775}
{"v": 1	"t": 2228387	"P": 1894.75	"F": 5823}
{"v": 1	"t": 2228408	"P": 1869.25	"F": 5756}
{"v": 1	"t": 2228428	"P": 1873.75	"F": 5789}
{"v": 1	"t": 2228449	"P": 1865.75	"F": 5575}
{"v": 1	"t": 2228469	"P": 1863.25	"F": 5590}
{"v": 1	"t": 2228489	"P": 1848.0	"F": 5784}
{"v": 1	"t": 2228510	"P": 1844.0	"F": 5814}
{"v": 1	"t": 2228530	"P": 1848.0	"F": 5852}
{"v": 1	"t": 2228550	"P": 1838.0	"F": 5954}
{"v": 1	"t": 2228571	"P": 1832.5	"F": 5615}
{"v": 1	"t": 2228591	"P": 1826.0	"F": 5777}
{"v": 1	"t": 2228611	"P": 1822.75	"F": 5772}
{"v": 1	"t": 2228632	"P": 1819.0	"F": 5973}
{"v": 1	"t": 2228652	"P": 1814.75	"F": 5572}
{"v": 1	"t": 2228673	"P": 1816.25	"F": 5800}
{"v": 1	"t": 2228693	"P": 1807.5	"F": 5795}
{"v": 1	"t": 2228713	"P": 1802.75	"F": 5630}
{"v": 1	"t": 2228734	"P": 1801.25	"F": 5976}
{"v": 1	"t": 2228754	"P": 1798.75	"F": 5758}
{"v": 1	"t": 2228775	"P": 1800.0	"F": 5677}
{"v": 1	"t": 2228795	"P": 1798.0	"F": 5719}
{"v": 1	"t": 2228815	"P": 1786.5	"F": 5605}
{"v": 1	"t": 2228836	"P": 1797.0	"F": 5853}
{"v": 1	"t": 2228856	"P": 1797.5	"F": 5586}
{"v": 1	"t": 2228876	"P": 1786.5	"F": 5610}
{"v": 1	"t": 2228897	"P": 1783.25	"F": 5686}
{"v": 1	"t": 2228917	"P": 1788.0	"F": 5657}
{"v": 1	"t": 2228937	"P": 1793.25	"F": 5883}
{"v": 1	"t": 2228958	"P": 1787.75	"F": 5793}
{"v": 1	"t": 2228978	"P": 1784.25	"F": 5308}
{"v": 1	"t": 2228999	"P": 1798.75	"F": 5819}
{"v": 1	"t": 2229019	"P": 1811.5	"F": 5782}
{"v": 1	"t": 2229039	"P": 1810.0	"F": 5798}
{"v": 1	"t": 2229060	"P": 1821.0	"F": 5846}
{"v": 1	"t": 2229080	"P": 1833.75	"F": 5749}
{"v": 1	"t": 2229100	"P": 1837.5	"F": 5614}
{"v": 1	"t": 2229121	"P": 1855.0	"F": 5750}
{"v": 1	"t": 2229141	"P": 1852.25	"F": 5426}
{"v": 1	"t": 2229161	"P": 1879.25	"F": 5660}
{"v": 1	"t": 2229182	"P": 1872.5	"F": 5285}
{"v": 1	"t": 2229202	"P": 1886.75	"F": 5512}
{"v": 1	"t": 2229223	"P": 1899.5	"F": 5342}
{"v": 1	"t": 2229243	"P": 1909.5	"F": 5142	"C": 44.235	"D": 3144	"sn": 54091779688249	"file": "/data/device_log/data0000.out"}
{"v": 1	"t": 2229263	"P": 1907.5	"F": 5711}
{"v": 1	"t": 2229284	"P": 1923.75	"F": 5560}
{"v": 1	"t": 2229304	"P": 1911.5	"F": 5882}
{"v": 1	"t": 2229325	"P": 1925.75	"F": 5768}
{"v": 1	"t": 2229345	"P": 1921.75	"F": 5785}
{"v": 1	"t": 2229365	"P": 1928.25	"F": 5630}
{"v": 1	"t": 2229386	"P": 1937.25	"F": 5579}
{"v": 1	"t": 2229406	"P": 1926.0	"F": 5307}
{"v": 1	"t": 2229426	"P": 1939.0	"F": 5698}
{"v": 1	"t": 2229447	"P": 1946.5	"F": 5449}
{"v": 1	"t": 2229467	"P": 1929.25	"F": 5492}
{"v": 1	"t": 2229487	"P": 1935.75	"F": 5749}
{"v": 1	"t": 2229508	"P": 1943.25	"F": 5170}
{"v": 1	"t": 2229528	"P": 1935.25	"F": 5612}
{"v": 1	"t": 2229549	"P": 1945.25	"F": 5694}
{"v": 1	"t": 2229569	"P": 1943.5	"F": 5792}
{"v": 1	"t": 2229589	"P": 1946.5	"F": 5344}
{"v": 1	"t": 2229610	"P": 1949.0	"F": 5635}
{"v": 1	"t": 2229630	"P": 1950.5	"F": 5767}
{"v": 1	"t": 2229650	"P": 1945.75	"F": 5841}
{"v": 1	"t": 2229671	"P": 1945.75	"F": 5631}
{"v": 1	"t": 2229691	"P": 1963.25	"F": 5731}
{"v": 1	"t": 2229711	"P": 1949.5	"F": 5602}
{"v": 1	"t": 2229732	"P": 1950.5	"F": 5487}
{"v": 1	"t": 2229752	"P": 1956.0	"F": 5739}
{"v": 1	"t": 2229772	"P": 1959.0	"F": 5811}
{"v": 1	"t": 2229793	"P": 1952.75	"F": 5802}
{"v": 1	"t": 2229813	"P": 1964.25	"F": 5666}
{"v": 1	"t": 2229834	"P": 1956.75	"F": 5736}
{"v": 1	"t": 2229854	"P": 1951.25	"F": 5934}
{"v": 1	"t": 2229874	"P": 1947.0	"F": 5689}
{"v": 1	"t": 2229895	"P": 1949.0	"F": 5880}
{"v": 1	"t": 2229915	"P": 1952.0	"F": 5717}
{"v": 1	"t": 2229936	"P": 1928.75	"F": 5813}
{"v": 1	"t": 2229956	"P": 1953.25	"F": 5658}
{"v": 1	"t": 2229976	"P": 1946.5	"F": 5874}
{"v": 1	"t": 2229997	"P": 1931.0	"F": 5453}
{"v": 1	"t": 2230017	"P": 1940.25	"F": 5856}
{"v": 1	"t": 2230037	"P": 1944.25	"F": 5704}
{"v": 1	"t": 2230058	"P": 1928.75	"F": 5978}
{"v": 1	"t": 2230078	"P": 1918.0	"F": 5732}
{"v": 1	"t": 2230099	"P": 1912.25	"F": 5577}
{"v": 1	"t": 2230119	"P": 1902.75	"F": 5653}
{"v": 1	"t": 2230139	"P": 1884.75	"F": 5918}
{"v": 1	"t": 2230160	"P": 1873.75	"F": 5832}
{"v": 1	"t": 2230180	"P": 1861.0	"F": 5844}
{"v": 1	"t": 2230200	"P": 1850.0	"F": 5864}
{"v": 1	"t": 2230221	"P": 1843.5	"F": 5639}
{"v": 1	"t": 2230241	"P": 1838.75	"F": 5677}
{"v": 1	"t": 2230261	"P": 1816.0	"F": 5912	"C": 44.235	"D": 3144	"sn": 54091779688249	"file": "/data/device_log/data0000.out"}
{"v": 1	"t": 2230282	"P": 1806.0	"F": 5457}
{"v": 1	"t": 2230302	"P": 1796.5	"F": 5823}
{"v": 1	"t": 2230323	"P": 1784.75	"F": 5891}
{"v": 1	"t": 2230343	"P": 1781.75	"F": 5738}
{"v": 1	"t": 2230363	"P": 1767.0	"F": 5713}
{"v": 1	"t": 2230384	"P": 1766.25	"F": 5725}
{"v": 1	"t": 2230404	"P": 1767.25	"F": 5798}
{"v": 1	"t": 2230424	"P": 1753.75	"F": 5705}
{"v": 1	"t": 2230445	"P": 1763.5	"F": 5882}
{"v": 1	"t": 2230465	"P": 1755.5	"F": 5917}
{"v": 1	"t": 2230485	"P": 1740.0	"F": 5577}
{"v": 1	"t": 2230506	"P": 1750.5	"F": 5724}
{"v": 1	"t": 2230526	"P": 1748.5	"F": 5800}
{"v": 1	"t": 2230547	"P": 1738.5	"F": 5625}
{"v": 1	"t": 2230567	"P": 1752.0	"F": 5786}
{"v": 1	"t": 2230587	"P": 1751.75	"F": 5802}
{"v": 1	"t": 2230608	"P": 1752.75	"F": 5695}
{"v": 1	"t": 2230628	"P": 1752.25	"F": 5698}
{"v": 1	"t": 2230648	"P": 1753.5	"F": 5718}
{"v": 1	"t": 2230669	"P": 1760.75	"F": 5400}
{"v": 1	"t": 2230689	"P": 1768.25	"F": 5762}
{"v": 1	"t": 2230710	"P": 1770.25	"F": 5614}
{"v": 1	"t": 2230730	"P": 1783.5	"F": 5672}
{"v": 1	"t": 2230750	"P": 1788.0	"F": 5511}
{"v": 1	"t": 2230771	"P": 1793.5	"F": 5517}
{"v": 1	"t": 2230791	"P": 1812.25	"F": 5510}
{"v": 1	"t": 2230811	"P": 1819.0	"F": 5661}
{"v": 1	"t": 2230832	"P": 1829.5	"F": 5760}
{"v": 1	"t": 2230852	"P": 1830.0	"F": 5689}
{"v": 1	"t": 2230872	"P": 1857.5	"F": 5602}
{"v": 1	"t": 2230893	"P": 1843.75	"F": 5769}
{"v": 1	"t": 2230913	"P": 1858.25	"F": 5914}
{"v": 1	"t": 2230934	"P": 1871.5	"F": 5778}
{"v": 1	"t": 2230954	"P": 1870.75	"F": 5779}
{"v": 1	"t": 2230974	"P": 1872.0	"F": 5689}
{"v": 1	"t": 2230995	"P": 1875.25	"F": 5373}
{"v": 1	"t": 2231015	"P": 1898.75	"F": 5548}
{"v": 1	"t": 2231035	"P": 1901.0	"F": 5713}
{"v": 1	"t": 2231056	"P": 1901.75	"F": 5915}
{"v": 1	"t": 2231076	"P": 1906.25	"F": 5621}
{"v": 1	"t": 2231097	"P": 1908.75	"F": 5684}
{"v": 1	"t": 2231117	"P": 1918.5	"F": 5873}
{"v": 1	"t": 2231138	"P": 1918.5	"F": 5792}
{"v": 1	"t": 2231158	"P": 1920.75	"F": 6085}
{"v": 1	"t": 2231178	"P": 1927.25	"F": 5546}
{"v": 1	"t": 2231199	"P": 1926.25	"F": 5836}
{"v": 1	"t": 2231219	"P": 1927.25	"F": 5759}
{"v": 1	"t": 2231240	"P": 1937.0	"F": 5739}
{"v": 1	"t": 2231260	"P": 1938.75	"F": 5768}
{"v": 1	"t": 2231280	"P": 1944.25	"F": 5744	"C": 44.25	"D": 3144	"sn": 54091779688249	"file": "/data/device_log/data0000.out"}
{"v": 1	"t": 2231301	"P": 1940.75	"F": 5813}
{"v": 1	"t": 2231321	"P": 1950.0	"F": 5850}
{"v": 1	"t": 2231341	"P": 1954.75	"F": 5934}
{"v": 1	"t": 2231362	"P": 1950.5	"F": 5809}
{"v": 1	"t": 2231382	"P": 1959.0	"F": 5855}
{"v": 1	"t": 2231402	"P": 1962.75	"F": 5905}
{"v": 1	"t": 2231423	"P": 1964.25	"F": 5539}
{"v": 1	"t": 2231443	"P": 1973.25	"F": 5800}
{"v": 1	"t": 2231464	"P": 1973.5	"F": 5893}
{"v": 1	"t": 2231484	"P": 1981.0	"F": 6080}
{"v": 1	"t": 2231504	"P": 1972.0	"F": 5946}
{"v": 1	"t": 2231525	"P": 1977.0	"F": 5794}
{"v": 1	"t": 2231545	"P": 1978.25	"F": 5992}
{"v": 1	"t": 2231565	"P": 1986.75	"F": 5902}
{"v": 1	"t": 2231586	"P": 1975.75	"F": 6003}
{"v": 1	"t": 2231606	"P": 1980.0	"F": 5897}
{"v": 1	"t": 2231627	"P": 1973.0	"F": 6032}
{"v": 1	"t": 2231647	"P": 1981.0	"F": 5987}
{"v": 1	"t": 2231667	"P": 1981.75	"F": 6037}
{"v": 1	"t": 2231688	"P": 1980.5	"F": 5708}
{"v": 1	"t": 2231708	"P": 1985.75	"F": 5825}
{"v": 1	"t": 2231729	"P": 1986.25	"F": 5901}
{"v": 1	"t": 2231749	"P": 1986.75	"F": 6056}
{"v": 1	"t": 2231769	"P": 1983.75	"F": 6111}
{"v": 1	"t": 2231790	"P": 1997.5	"F": 6005}
{"v": 1	"t": 2231810	"P": 1988.0	"F": 6074}
{"v": 1	"t": 2231830	"P": 1982.75	"F": 5907}
{"v": 1	"t": 2231851	"P": 1987.25	"F": 5959}
{"v": 1	"t": 2231871	"P": 1978.75	"F": 5611}
{"v": 1	"t": 2231891	"P": 1991.75	"F": 5994}
{"v": 1	"t": 2231912	"P": 1979.5	"F": 5943}
{"v": 1	"t": 2231932	"P": 1992.25	"F": 5939}
{"v": 1	"t": 2231953	"P": 1987.75	"F": 5931}
{"v": 1	"t": 2231973	"P": 1994.75	"F": 5836}
{"v": 1	"t": 2231993	"P": 1984.0	"F": 5964}
{"v": 1	"t": 2232014	"P": 1997.25	"F": 5907}
{"v": 1	"t": 2232034	"P": 1990.25	"F": 5818}
{"v": 1	"t": 2232054	"P": 1986.0	"F": 5709}
{"v": 1	"t": 2232075	"P": 1986.5	"F": 5822}
{"v": 1	"t": 2232095	"P": 1982.25	"F": 5697}
{"v": 1	"t": 2232115	"P": 1980.5	"F": 6046}
{"v": 1	"t": 2232136	"P": 1965.5	"F": 5925}
{"v": 1	"t": 2232156	"P": 1967.75	"F": 5975}
{"v": 1	"t": 2232177	"P": 1951.25	"F": 5839}
{"v": 1	"t": 2232197	"P": 1958.75	"F": 5965}
{"v": 1	"t": 2232217	"P": 1947.0	"F": 6064}
{"v": 1	"t": 2232238	"P": 1947.25	"F": 6057}
{"v": 1	"t": 2232258	"P": 1943.5	"F": 6199}
{"v": 1	"t": 2232278	"P": 1935.0	"F": 5668}
{"v": 1	"t": 2232299	"P": 1933.5	"F": 5856	"C": 44.26	"D": 3144	"sn": 54091779688249	"file": "/data/device_log/data0000.out"}
{"v": 1	"t": 2232319	"P": 1922.25	"F": 5763}
{"v": 1	"t": 2232340	"P": 1929.75	"F": 5953}
{"v": 1	"t": 2232360	"P": 1933.0	"F": 6043}
{"v": 1	"t": 2232380	"P": 1921.5	"F": 5851}
{"v": 1	"t": 2232401	"P": 1919.5	"F": 6035}
{"v": 1	"t": 2232421	"P": 1932.25	"F": 5885}
{"v": 1	"t": 2232441	"P": 1925.5	"F": 5542}
{"v": 1	"t": 2232462	"P": 1919.5	"F": 5792}
{"v": 1	"t": 2232482	"P": 1928.75	"F": 5582}
{"v": 1	"t": 2232503	"P": 1922.75	"F": 5861}
{"v": 1	"t": 2232523	"P": 1928.5	"F": 5530}
{"v": 1	"t": 2232543	"P": 1925.0	"F": 5681}
{"v": 1	"t": 2232564	"P": 1932.5	"F": 5773}
{"v": 1	"t": 2232584	"P": 1921.75	"F": 5697}
{"v": 1	"t": 2232604	"P": 1909.5	"F": 6003}
{"v": 1	"t": 2232625	"P": 1916.5	"F": 5873}
{"v": 1	"t": 2232645	"P": 1912.25	"F": 5810}
{"v": 1	"t": 2232665	"P": 1907.25	"F": 6038}
{"v": 1	"t": 2232686	"P": 1907.0	"F": 6088}
{"v": 1	"t": 2232706	"P": 1907.25	"F": 5947}
{"v": 1	"t": 2232727	"P": 1907.0	"F": 5422}
{"v": 1	"t": 2232747	"P": 1895.0	"F": 5944}
{"v": 1	"t": 2232767	"P": 1904.25	"F": 5754}
{"v": 1	"t": 2232788	"P": 1899.5	"F": 6075}
{"v": 1	"t": 2232808	"P": 1896.25	"F": 5612}
{"v": 1	"t": 2232828	"P": 1895.75	"F": 5625}
{"v": 1	"t": 2232849	"P": 1903.0	"F": 5596}
{"v": 1	"t": 2232870	"P": 1898.0	"F": 5844}
{"v": 1	"t": 2232890	"P": 1906.5	"F": 5774}
{"v": 1	"t": 2232910	"P": 1905.25	"F": 6036}
{"v": 1	"t": 2232931	"P": 1919.5	"F": 5462}
{"v": 1	"t": 2232951	"P": 1929.0	"F": 5592}
{"v": 1	"t": 2232972	"P": 1921.5	"F": 5758}
{"v": 1	"t": 2232992	"P": 1921.5	"F": 5595}
{"v": 1	"t": 2233012	"P": 1938.0	"F": 5985}
{"v": 1	"t": 2233033	"P": 1932.25	"F": 5693}
{"v": 1	"t": 2233053	"P": 1942.0	"F": 5989}
{"v": 1	"t": 2233073	"P": 1943.25	"F": 5800}
{"v": 1	"t": 2233094	"P": 1935.25	"F": 5816}
{"v": 1	"t": 2233114	"P": 1937.25	"F": 5992}
{"v": 1	"t": 2233135	"P": 1947.0	"F": 5707}
{"v": 1	"t": 2233155	"P": 1946.25	"F": 6240}
{"v": 1	"t": 2233175	"P": 1942.5	"F": 5799}
{"v": 1	"t": 2233196	"P": 1959.5	"F": 5797}
{"v": 1	"t": 2233216	"P": 1958.0	"F": 5697}
{"v": 1	"t": 2233236	"P": 1957.75	"F": 5970}
{"v": 1	"t": 2233257	"P": 1959.75	"F": 5609}
{"v": 1	"t": 2233277	"P": 1964.5	"F": 5592}
{"v": 1	"t": 2233297	"P": 1960.0	"F": 5832}
{"v": 1	"t": 2233318	"P": 1959.25	"F": 5740	"C": 44.25	"D": 3144	"sn": 54091779688249	"file": "/data/device_log/data0000.out"}
{"v": 1	"t": 2233338	"P": 1961.25	"F": 5654}
{"v": 1	"t": 2233359	"P": 1965.0	"F": 6121}
{"v": 1	"t": 2233379	"P": 1959.0	"F": 5622}
{"v": 1	"t": 2233399	"P": 1955.0	"F": 5893}
{"v": 1	"t": 2233420	"P": 1951.75	"F": 5786}
{"v": 1	"t": 2233440	"P": 1956.75	"F": 5931}
{"v": 1	"t": 2233460	"P": 1944.5	"F": 5833}
{"v": 1	"t": 2233481	"P": 1947.25	"F": 5888}
{"v": 1	"t": 2233501	"P": 1942.25	"F": 6075}
{"v": 1	"t": 2233522	"P": 1927.5	"F": 5841}
{"v": 1	"t": 2233542	"P": 1928.5	"F": 5632}
{"v": 1	"t": 2233562	"P": 1940.5	"F": 5448}
{"v": 1	"t": 2233583	"P": 1923.0	"F": 5802}
{"v": 1	"t": 2233603	"P": 1894.75	"F": 5429}
{"v": 1	"t": 2233623	"P": 1895.75	"F": 5557}
{"v": 1	"t": 2233644	"P": 1879.75	"F": 5787}
{"v": 1	"t": 2233664	"P": 1862.0	"F": 5793}
{"v": 1	"t": 2233685	"P": 1855.25	"F": 5748}
{"v": 1	"t": 2233705	"P": 1844.75	"F": 5658}
{"v": 1	"t": 2233725	"P": 1821.25	"F": 5831}
{"v": 1	"t": 2233746	"P": 1833.5	"F": 5778}
{"v": 1	"t": 2233766	"P": 1830.75	"F": 5872}
{"v": 1	"t": 2233786	"P": 1815.25	"F": 5824}
{"v": 1	"t": 2233807	"P": 1813.0	"F": 5586}
{"v": 1	"t": 2233827	"P": 1810.75	"F": 5825}
{"v": 1	"t": 2233847	"P": 1805.5	"F": 5885}
{"v": 1	"t": 2233868	"P": 1787.0	"F": 5641}
{"v": 1	"t": 2233888	"P": 1790.25	"F": 5867}
{"v": 1	"t": 2233909	"P": 1784.25	"F": 5755}
{"v": 1	"t": 2233929	"P": 1781.25	"F": 5722}
{"v": 1	"t": 2233949	"P": 1773.5	"F": 5895}
{"v": 1	"t": 2233970	"P": 1790.0	"F": 5860}
{"v": 1	"t": 2233990	"P": 1785.5	"F": 5598}
{"v": 1	"t": 2234010	"P": 1768.5	"F": 5774}
{"v": 1	"t": 2234031	"P": 1768.25	"F": 5900}
{"v": 1	"t": 2234051	"P": 1783.25	"F": 5865}
{"v": 1	"t": 2234071	"P": 1764.75	"F": 5857}
{"v": 1	"t": 2234092	"P": 1772.5	"F": 6008}
{"v": 1	"t": 2234112	"P": 1771.25	"F": 5901}
{"v": 1	"t": 2234133	"P": 1778.0	"F": 5659}
{"v": 1	"t": 2234153	"P": 1762.0	"F": 5853}
{"v": 1	"t": 2234174	"P": 1769.5	"F": 5831}
{"v": 1	"t": 2234194	"P": 1767.25	"F": 5882}
{"v": 1	"t": 2234215	"P": 1774.5	"F": 5815}
{"v": 1	"t": 2234235	"P": 1778.0	"F": 5788}
{"v": 1	"t": 2234255	"P": 1782.25	"F": 5695}
{"v": 1	"t": 2234276	"P": 1787.25	"F": 6066}
{"v": 1	"t": 2234296	"P": 1788.5	"F": 6012}
{"v": 1	"t": 2234316	"P": 1777.75	"F": 5847}
{"v": 1	"t": 2234337	"P": 1783.0	"F": 5895	"C": 44.225	"D": 3144	"sn": 54091779688249	"file": "/data/device_log/data0000.out"}
{"v": 1	"t": 2234357	"P": 1786.75	"F": 5739}
{"v": 1	"t": 2234377	"P": 1801.0	"F": 5580}
{"v": 1	"t": 2234398	"P": 1809.5	"F": 5549}
{"v": 1	"t": 2234418	"P": 1805.75	"F": 5805}
{"v": 1	"t": 2234438	"P": 1824.75	"F": 5687}
{"v": 1	"t": 2234459	"P": 1835.75	"F": 5983}
{"v": 1	"t": 2234479	"P": 1826.75	"F": 5872}
{"v": 1	"t": 2234500	"P": 1844.75	"F": 5748}
{"v": 1	"t": 2234520	"P": 1844.75	"F": 6022}
{"v": 1	"t": 2234540	"P": 1863.0	"F": 6227}
{"v": 1	"t": 2234561	"P": 1861.0	"F": 5869}
{"v": 1	"t": 2234581	"P": 1866.75	"F": 6089}
{"v": 1	"t": 2234601	"P": 1880.0	"F": 5951}
{"v": 1	"t": 2234622	"P": 1896.25	"F": 5955}
{"v": 1	"t": 2234642	"P": 1904.75	"F": 5877}
{"v": 1	"t": 2234662	"P": 1923.0	"F": 5974}
{"v": 1	"t": 2234683	"P": 1918.5	"F": 6236}
{"v": 1	"t": 2234703	"P": 1922.5	"F": 6027}
{"v": 1	"t": 2234724	"P": 1929.25	"F": 5690}
{"v": 1	"t": 2234744	"P": 1934.5	"F": 5644}
{"v": 1	"t": 2234764	"P": 1939.5	"F": 5708}
{"v": 1	"t": 2234785	"P": 1958.25	"F": 5844}
{"v": 1	"t": 2234805	"P": 1956.25	"F": 5836}
{"v": 1	"t": 2234826	"P": 1958.5	"F": 5423}
{"v": 1	"t": 2234846	"P": 1970.25	"F": 5988}
{"v": 1	"t": 2234866	"P": 1956.0	"F": 5843}
{"v": 1	"t": 2234887	"P": 1954.25	"F": 5855}
{"v": 1	"t": 2234907	"P": 1948.5	"F": 5902}
{"v": 1	"t": 2234927	"P": 1944.25	"F": 5803}
{"v": 1	"t": 2234948	"P": 1932.5	"F": 5799}
{"v": 1	"t": 2234968	"P": 1919.5	"F": 6031}
{"v": 1	"t": 2234989	"P": 1934.0	"F": 5824}
{"v": 1	"t": 2235009	"P": 1920.5	"F": 6048}
{"v": 1	"t": 2235029	"P": 1939.75	"F": 5839}
{"v": 1	"t": 2235050	"P": 1932.5	"F": 5825}
{"v": 1	"t": 2235070	"P": 1926.25	"F": 5999}
{"v": 1	"t": 2235090	"P": 1911.25	"F": 6253}
{"v": 1	"t": 2235111	"P": 1898.25	"F": 5984}
{"v": 1	"t": 2235131	"P": 1880.5	"F": 6188}
{"v": 1	"t": 2235151	"P": 1878.75	"F": 6582}
{"v": 1	"t": 2235172	"P": 1880.75	"F": 6408}
{"v": 1	"t": 2235192	"P": 1886.25	"F": 6330}
{"v": 1	"t": 2235213	"P": 1905.5	"F": 6462}
{"v": 1	"t": 2235233	"P": 1888.5	"F": 6649}
{"v": 1	"t": 2235253	"P": 1891.75	"F": 6472}
{"v": 1	"t": 2235274	"P": 1877.0	"F": 6490}
{"v": 1	"t": 2235294	"P": 1880.75	"F": 6348}
{"v": 1	"t": 2235315	"P": 1864.25	"F": 6498}
{"v": 1	"t": 2235335	"P": 1868.25	"F": 6575}
{"v": 1	"t": 2235355	"P": 1851.25	"F": 6364	"C": 44.22	"D": 3144	"sn": 54091779688249	"file": "/data/device_log/data0000.out"}
{"v": 1	"t": 2235376	"P": 1845.25	"F": 6342}
{"v": 1	"t": 2235396	"P": 1853.25	"F": 6322}
{"v": 1	"t": 2235416	"P": 1856.75	"F": 6451}
{"v": 1	"t": 2235437	"P": 1866.5	"F": 6202}
{"v": 1	"t": 2235457	"P": 1895.5	"F": 6251}
{"v": 1	"t": 2235477	"P": 1912.75	"F": 6221}
{"v": 1	"t": 2235498	"P": 1917.0	"F": 6275}
{"v": 1	"t": 2235518	"P": 1909.25	"F": 6430}
{"v": 1	"t": 2235538	"P": 1894.5	"F": 6570}
{"v": 1	"t": 2235559	"P": 1895.5	"F": 6563}
{"v": 1	"t": 2235579	"P": 1899.0	"F": 6491}
{"v": 1	"t": 2235600	"P": 1925.0	"F": 6590}
{"v": 1	"t": 2235620	"P": 1926.25	"F": 6688}
{"v": 1	"t": 2235640	"P": 1922.25	"F": 6516}
{"v": 1	"t": 2235661	"P": 1924.0	"F": 6258}
{"v": 1	"t": 2235681	"P": 1934.75	"F": 6296}
{"v": 1	"t": 2235701	"P": 1936.25	"F": 6078}
{"v": 1	"t": 2235722	"P": 1935.0	"F": 6127}
{"v": 1	"t": 2235742	"P": 1943.75	"F": 6277}
{"v": 1	"t": 2235762	"P": 1946.25	"F": 6153}
{"v": 1	"t": 2235783	"P": 1944.25	"F": 6121}
{"v": 1	"t": 2235803	"P": 1963.0	"F": 6412}
{"v": 1	"t": 2235824	"P": 1955.0	"F": 6355}
{"v": 1	"t": 2235844	"P": 1953.75	"F": 5978}
{"v": 1	"t": 2235864	"P": 1954.25	"F": 6266}
{"v": 1	"t": 2235885	"P": 1945.75	"F": 6258}
{"v": 1	"t": 2235905	"P": 1949.75	"F": 6155}
{"v": 1	"t": 2235925	"P": 1936.75	"F": 6298}
{"v": 1	"t": 2235946	"P": 1939.25	"F": 6222}
{"v": 1	"t": 2235966	"P": 1925.0	"F": 5797}
{"v": 1	"t": 2235987	"P": 1908.0	"F": 6161}
{"v": 1	"t": 2236007	"P": 1900.0	"F": 6169}
{"v": 1	"t": 2236027	"P": 1887.75	"F": 5926}
{"v": 1	"t": 2236048	"P": 1882.75	"F": 6115}
{"v": 1	"t": 2236068	"P": 1880.5	"F": 5846}
{"v": 1	"t": 2236089	"P": 1880.25	"F": 6278}
{"v": 1	"t": 2236109	"P": 1869.5	"F": 5958}
{"v": 1	"t": 2236129	"P": 1858.75	"F": 5922}
{"v": 1	"t": 2236150	"P": 1854.0	"F": 5682}
{"v": 1	"t": 2236170	"P": 1841.75	"F": 5619}
{"v": 1	"t": 2236190	"P": 1840.25	"F": 5585}
{"v": 1	"t": 2236211	"P": 1840.25	"F": 5921}
{"v": 1	"t": 2236231	"P": 1829.5	"F": 5491}
{"v": 1	"t": 2236251	"P": 1822.75	"F": 5774}
{"v": 1	"t": 2236272	"P": 1819.25	"F": 5975}
{"v": 1	"t": 2236292	"P": 1799.75	"F": 5903}
{"v": 1	"t": 2236313	"P": 1795.75	"F": 6022}
{"v": 1	"t": 2236333	"P": 1785.0	"F": 5910}
{"v": 1	"t": 2236353	"P": 1777.75	"F": 6022}
{"v": 1	"t": 2236374	"P": 1783.75	"F": 5931	"C": 44.2	"D": 3144	"sn": 54091779688249	"file": "/data/device_log/data0000.out"}
{"v": 1	"t": 2236394	"P": 1773.5	"F": 6133}
{"v": 1	"t": 2236414	"P": 1762.5	"F": 5837}
{"v": 1	"t": 2236435	"P": 1774.5	"F": 5831}
{"v": 1	"t": 2236455	"P": 1777.75	"F": 5955}
{"v": 1	"t": 2236475	"P": 1785.25	"F": 6078}
{"v": 1	"t": 2236496	"P": 1782.0	"F": 5977}
{"v": 1	"t": 2236516	"P": 1786.5	"F": 6120}
{"v": 1	"t": 2236537	"P": 1778.5	"F": 6182}
{"v": 1	"t": 2236557	"P": 1790.25	"F": 6034}
{"v": 1	"t": 2236577	"P": 1793.25	"F": 6156}
{"v": 1	"t": 2236598	"P": 1805.75	"F": 6296}
{"v": 1	"t": 2236618	"P": 1801.75	"F": 6232}
{"v": 1	"t": 2236638	"P": 1811.5	"F": 6326}
{"v": 1	"t": 2236659	"P": 1821.25	"F": 6283}
{"v": 1	"t": 2236679	"P": 1820.5	"F": 6350}
{"v": 1	"t": 2236700	"P": 1830.75	"F": 6220}
{"v": 1	"t": 2236720	"P": 1823.5	"F": 6377}
{"v": 1	"t": 2236740	"P": 1825.25	"F": 6314}
{"v": 1	"t": 2236761	"P": 1821.75	"F": 6026}
{"v": 1	"t": 2236781	"P": 1826.0	"F": 6214}
{"v": 1	"t": 2236801	"P": 1830.75	"F": 6093}
{"v": 1	"t": 2236822	"P": 1832.0	"F": 6072}
{"v": 1	"t": 2236842	"P": 1848.0	"F": 6099}
{"v": 1	"t": 2236863	"P": 1856.75	"F": 6094}
{"v": 1	"t": 2236883	"P": 1866.0	"F": 6019}
{"v": 1	"t": 2236903	"P": 1866.5	"F": 6129}
{"v": 1	"t": 2236924	"P": 1884.75	"F": 5886}
{"v": 1	"t": 2236944	"P": 1888.75	"F": 6101}
{"v": 1	"t": 2236964	"P": 1894.5	"F": 6078}
{"v": 1	"t": 2236985	"P": 1911.25	"F": 5968}
{"v": 1	"t": 2237005	"P": 1901.75	"F": 6064}
{"v": 1	"t": 2237026	"P": 1904.0	"F": 5667}
{"v": 1	"t": 2237046	"P": 1915.25	"F": 5744}
{"v": 1	"t": 2237066	"P": 1913.25	"F": 5911}
{"v": 1	"t": 2237087	"P": 1921.25	"F": 5675}
{"v": 1	"t": 2237107	"P": 1914.25	"F": 5643}
{"v": 1	"t": 2237127	"P": 1930.5	"F": 5811}
{"v": 1	"t": 2237148	"P": 1935.75	"F": 5891}
{"v": 1	"t": 2237168	"P": 1942.0	"F": 5624}
{"v": 1	"t": 2237189	"P": 1941.25	"F": 5625}
{"v": 1	"t": 2237209	"P": 1940.75	"F": 5839}
{"v": 1	"t": 2237229	"P": 1928.75	"F": 6020}
{"v": 1	"t": 2237250	"P": 1941.25	"F": 5660}
{"v": 1	"t": 2237270	"P": 1926.25	"F": 5829}
{"v": 1	"t": 2237290	"P": 1925.5	"F": 5709}
{"v": 1	"t": 2237311	"P": 1930.0	"F": 5859}
{"v": 1	"t": 2237331	"P": 1932.25	"F": 5700}
{"v": 1	"t": 2237352	"P": 1936.5	"F": 5884}
{"v": 1	"t": 2237372	"P": 1947.25	"F": 5884}
{"v": 1	"t": 2237393	"P": 1955.0	"F": 5781	"C": 44.18	"D": 3144	"sn": 54091779688249	"file": "/data/device_log/data0000.out"}
{"v": 1	"t": 2237413	"P": 1958.0	"F": 5785}
{"v": 1	"t": 2237433	"P": 1971.5	"F": 5896}
{"v": 1	"t": 2237454	"P": 1975.75	"F": 6056}
{"v": 1	"t": 2237474	"P": 1969.75	"F": 6092}
{"v": 1	"t": 2237495	"P": 1983.75	"F": 6197}
{"v": 1	"t": 2237515	"P": 1961.5	"F": 6204}
{"v": 1	"t": 2237535	"P": 1975.25	"F": 6295}
{"v": 1	"t": 2237556	"P": 1967.75	"F": 6334}
{"v": 1	"t": 2237576	"P": 1979.25	"F": 6033}
{"v": 1	"t": 2237597	"P": 1974.25	"F": 6170}
{"v": 1	"t": 2237617	"P": 1984.0	"F": 6039}
{"v": 1	"t": 2237638	"P": 1982.25	"F": 6155}
{"v": 1	"t": 2237658	"P": 1984.75	"F": 6213}
{"v": 1	"t": 2237678	"P": 1978.0	"F": 6085}
{"v": 1	"t": 2237699	"P": 1973.75	"F": 6144}
{"v": 1	"t": 2237719	"P": 1978.25	"F": 6078}
{"v": 1	"t": 2237739	"P": 1984.5	"F": 6244}
{"v": 1	"t": 2237760	"P": 1983.25	"F": 6314}
{"v": 1	"t": 2237780	"P": 1973.0	"F": 6229}
{"v": 1	"t": 2237801	"P": 1979.25	"F": 5965}
{"v": 1	"t": 2237821	"P": 1975.25	"F": 5907}
{"v": 1	"t": 2237841	"P": 1999.0	"F": 5937}
{"v": 1	"t": 2237862	"P": 1982.5	"F": 5998}
{"v": 1	"t": 2237882	"P": 1999.75	"F": 5841}
{"v": 1	"t": 2237903	"P": 1991.0	"F": 5637}
{"v": 1	"t": 2237923	"P": 1998.75	"F": 6072}
{"v": 1	"t": 2237943	"P": 2007.0	"F": 6022}
{"v": 1	"t": 2237964	"P": 2008.5	"F": 5971}
{"v": 1	"t": 2237984	"P": 2013.5	"F": 6185}
{"v": 1	"t": 2238004	"P": 2005.25	"F": 6018}
{"v": 1	"t": 2238025	"P": 2016.5	"F": 6188}
{"v": 1	"t": 2238045	"P": 2019.25	"F": 6039}
{"v": 1	"t": 2238066	"P": 2025.0	"F": 6028}
{"v": 1	"t": 2238086	"P": 2021.25	"F": 6040}
{"v": 1	"t": 2238106	"P": 2035.5	"F": 6147}
{"v": 1	"t": 2238127	"P": 2024.25	"F": 5893}
{"v": 1	"t": 2238147	"P": 2031.0	"F": 5868}
{"v": 1	"t": 2238167	"P": 2023.0	"F": 5736}
{"v": 1	"t": 2238188	"P": 2026.0	"F": 6137}
{"v": 1	"t": 2238208	"P": 2018.75	"F": 5796}
{"v": 1	"t": 2238228	"P": 2015.5	"F": 6094}
{"v": 1	"t": 2238249	"P": 2027.0	"F": 6076}
{"v": 1	"t": 2238269	"P": 2010.0	"F": 6020}
{"v": 1	"t": 2238290	"P": 2027.5	"F": 6181}
{"v": 1	"t": 2238310	"P": 2009.75	"F": 6165}
{"v": 1	"t": 2238330	"P": 2008.75	"F": 5994}
{"v": 1	"t": 2238351	"P": 2009.5	"F": 5834}
{"v": 1	"t": 2238371	"P": 2000.0	"F": 6210}
{"v": 1	"t": 2238391	"P": 1989.5	"F": 6141}
{"v": 1	"t": 2238412	"P": 1992.5	"F": 5994	"C": 44.185	"D": 3144	"sn": 54091779688249	"file": "/data/device_log/data0000.out"}
{"v": 1	"t": 2238432	"P": 1979.75	"F": 6166}
{"v": 1	"t": 2238453	"P": 1967.0	"F": 6143}
{"v": 1	"t": 2238473	"P": 1942.25	"F": 6046}
{"v": 1	"t": 2238493	"P": 1947.5	"F": 5822}
{"v": 1	"t": 2238514	"P": 1930.5	"F": 5852}
{"v": 1	"t": 2238534	"P": 1907.5	"F": 6111}
{"v": 1	"t": 2238555	"P": 1904.0	"F": 6237}
{"v": 1	"t": 2238575	"P": 1895.0	"F": 6150}
{"v": 1	"t": 2238595	"P": 1874.75	"F": 6063}
{"v": 1	"t": 2238616	"P": 1875.5	"F": 6174}
{"v": 1	"t": 2238636	"P": 1857.75	"F": 6095}
{"v": 1	"t": 2238656	"P": 1853.5	"F": 5963}
{"v": 1	"t": 2238677	"P": 1841.75	"F": 6051}
{"v": 1	"t": 2238697	"P": 1845.0	"F": 6122}
{"v": 1	"t": 2238718	"P": 1826.0	"F": 6062}
{"v": 1	"t": 2238738	"P": 1815.0	"F": 6092}
{"v": 1	"t": 2238758	"P": 1825.0	"F": 6076}
{"v": 1	"t": 2238779	"P": 1822.25	"F": 5974}
{"v": 1	"t": 2238799	"P": 1798.5	"F": 5951}
{"v": 1	"t": 2238819	"P": 1794.0	"F": 6019}
{"v": 1	"t": 2238840	"P": 1801.5	"F": 6007}
{"v": 1	"t": 2238860	"P": 1791.5	"F": 5912}
{"v": 1	"t": 2238881	"P": 1794.75	"F": 6150}
{"v": 1	"t": 2238901	"P": 1789.5	"F": 6077}
{"v": 1	"t": 2238921	"P": 1782.0	"F": 6111}
{"v": 1	"t": 2238942	"P": 1780.5	"F": 5952}
{"v": 1	"t": 2238962	"P": 1778.5	"F": 5815}
{"v": 1	"t": 2238982	"P": 1787.25	"F": 5899}
{"v": 1	"t": 2239003	"P": 1792.0	"F": 5805}
{"v": 1	"t": 2239023	"P": 1774.75	"F": 6089}
{"v": 1	"t": 2239044	"P": 1775.75	"F": 5983}
{"v": 1	"t": 2239064	"P": 1783.75	"F": 6066}
{"v": 1	"t": 2239084	"P": 1763.5	"F": 6050}
{"v": 1	"t": 2239105	"P": 1772.75	"F": 6020}
{"v": 1	"t": 2239125	"P": 1766.5	"F": 5895}
{"v": 1	"t": 2239146	"P": 1769.0	"F": 5996}
{"v": 1	"t": 2239166	"P": 1775.75	"F": 6228}
{"v": 1	"t": 2239186	"P": 1765.0	"F": 6162}
{"v": 1	"t": 2239207	"P": 1768.0	"F": 6072}
{"v": 1	"t": 2239227	"P": 1784.5	"F": 5931}
{"v": 1	"t": 2239247	"P": 1780.5	"F": 6140}
{"v": 1	"t": 2239268	"P": 1779.25	"F": 5937}
{"v": 1	"t": 2239288	"P": 1790.5	"F": 5948}
{"v": 1	"t": 2239309	"P": 1789.75	"F": 5834}
{"v": 1	"t": 2239329	"P": 1805.0	"F": 6031}
{"v": 1	"t": 2239349	"P": 1801.5	"F": 6200}
{"v": 1	"t": 2239370	"P": 1816.25	"F": 6080}
{"v": 1	"t": 2239390	"P": 1827.25	"F": 5635}
{"v": 1	"t": 2239410	"P": 1836.75	"F": 6107}
{"v": 1	"t": 2239431	"P": 1835.0	"F": 5877	"C": 44.235	"D": 3144	"sn": 54091779688249	"file": "/data/device_log/data0000.out"}
{"v": 1	"t": 2239451	"P": 1857.25	"F": 6055}
{"v": 1	"t": 2239471	"P": 1850.75	"F": 5763}
{"v": 1	"t": 2239492	"P": 1854.25	"F": 5897}
{"v": 1	"t": 2239512	"P": 1866.25	"F": 5955}
{"v": 1	"t": 2239533	"P": 1866.5	"F": 5941}
{"v": 1	"t": 2239553	"P": 1867.0	"F": 6066}
{"v": 1	"t": 2239573	"P": 1882.0	"F": 5966}
{"v": 1	"t": 2239594	"P": 1886.25	"F": 6099}
{"v": 1	"t": 2239614	"P": 1891.5	"F": 5859}
{"v": 1	"t": 2239634	"P": 1895.25	"F": 5961}
{"v": 1	"t": 2239655	"P": 1899.75	"F": 6181}
{"v": 1	"t": 2239675	"P": 1905.0	"F": 6251}
{"v": 1	"t": 2239696	"P": 1895.0	"F": 6139}
{"v": 1	"t": 2239716	"P": 1892.75	"F": 6145}
{"v": 1	"t": 2239736	"P": 1890.75	"F": 6133}
{"v": 1	"t": 2239757	"P": 1889.75	"F": 6059}
{"v": 1	"t": 2239777	"P": 1904.75	"F": 5915}
{"v": 1	"t": 2239798	"P": 1916.25	"F": 6015}
{"v": 1	"t": 2239818	"P": 1912.75	"F": 5931}
{"v": 1	"t": 2239838	"P": 1929.25	"F": 5849}
{"v": 1	"t": 2239859	"P": 1926.25	"F": 5711}
{"v": 1	"t": 2239879	"P": 1934.75	"F": 6000}
{"v": 1	"t": 2239899	"P": 1943.25	"F": 5901}
{"v": 1	"t": 2239920	"P": 1945.5	"F": 6002}
{"v": 1	"t": 2239940	"P": 1945.0	"F": 5784}
{"v": 1	"t": 2239960	"P": 1949.25	"F": 5762}
{"v": 1	"t": 2239981	"P": 1960.0	"F": 5929}
{"v": 1	"t": 2240001	"P": 1951.5	"F": 5766}
{"v": 1	"t": 2240022	"P": 1963.0	"F": 5896}
{"v": 1	"t": 2240042	"P": 1958.5	"F": 5834}
{"v": 1	"t": 2240062	"P": 1962.5	"F": 5858}
{"v": 1	"t": 2240083	"P": 1961.0	"F": 5785}
{"v": 1	"t": 2240103	"P": 1957.0	"F": 5799}
{"v": 1	"t": 2240123	"P": 1963.5	"F": 5783}
{"v": 1	"t": 2240144	"P": 1958.25	"F": 6080}
{"v": 1	"t": 2240164	"P": 1959.75	"F": 5980}
{"v": 1	"t": 2240185	"P": 1949.5	"F": 5965}
{"v": 1	"t": 2240205	"P": 1957.75	"F": 5894}
{"v": 1	"t": 2240225	"P": 1957.0	"F": 6111}
{"v": 1	"t": 2240246	"P": 1954.5	"F": 6087}
{"v": 1	"t": 2240266	"P": 1950.5	"F": 6197}
{"v": 1	"t": 2240286	"P": 1957.25	"F": 6076}
{"v": 1	"t": 2240307	"P": 1946.25	"F": 5936}
{"v": 1	"t": 2240327	"P": 1953.5	"F": 5897}
{"v": 1	"t": 2240348	"P": 1953.25	"F": 5817}
{"v": 1	"t": 2240368	"P": 1935.75	"F": 5921}
{"v": 1	"t": 2240388	"P": 1957.25	"F": 5893}
{"v": 1	"t": 2240409	"P": 1950.5	"F": 5942}
{"v": 1	"t": 2240429	"P": 1949.25	"F": 5744}
{"v": 1	"t": 2240450	"P": 1954.25	"F": 5582	"C": 44.24	"D": 3144	"sn": 54091779688249	"file": "/data/device_log/data0000.out"}
{"v": 1	"t": 2240470	"P": 1955.75	"F": 5729}
{"v": 1	"t": 2240490	"P": 1951.5	"F": 5578}
{"v": 1	"t": 2240511	"P": 1952.25	"F": 5659}
{"v": 1	"t": 2240531	"P": 1946.0	"F": 5609}
{"v": 1	"t": 2240551	"P": 1942.0	"F": 5582}
{"v": 1	"t": 2240572	"P": 1939.0	"F": 5601}
{"v": 1	"t": 2240592	"P": 1946.0	"F": 5628}
{"v": 1	"t": 2240612	"P": 1946.25	"F": 5694}
{"v": 1	"t": 2240633	"P": 1937.25	"F": 5744}
{"v": 1	"t": 2240653	"P": 1944.0	"F": 5992}
{"v": 1	"t": 2240674	"P": 1947.25	"F": 5927}
{"v": 1	"t": 2240694	"P": 1942.25	"F": 5741}
{"v": 1	"t": 2240714	"P": 1951.5	"F": 6126}
{"v": 1	"t": 2240735	"P": 1959.75	"F": 6078}
{"v": 1	"t": 2240755	"P": 1962.25	"F": 5974}
{"v": 1	"t": 2240775	"P": 1958.0	"F": 5941}
{"v": 1	"t": 2240796	"P": 1960.75	"F": 5819}
{"v": 1	"t": 2240816	"P": 1960.25	"F": 5884}
{"v": 1	"t": 2240837	"P": 1963.5	"F": 5790}
{"v": 1	"t": 2240857	"P": 1952.75	"F": 5814}
{"v": 1	"t": 2240877	"P": 1958.0	"F": 5901}
{"v": 1	"t": 2240898	"P": 1963.0	"F": 6165}
{"v": 1	"t": 2240918	"P": 1946.5	"F": 5889}
{"v": 1	"t": 2240938	"P": 1956.0	"F": 5977}
{"v": 1	"t": 2240959	"P": 1932.25	"F": 5880}
{"v": 1	"t": 2240979	"P": 1932.75	"F": 5716}
{"v": 1	"t": 2241000	"P": 1931.0	"F": 5759}
{"v": 1	"t": 2241020	"P": 1924.5	"F": 5836}
{"v": 1	"t": 2241040	"P": 1906.75	"F": 5826}
{"v": 1	"t": 2241061	"P": 1900.5	"F": 5762}
{"v": 1	"t": 2241081	"P": 1892.5	"F": 5844}
{"v": 1	"t": 2241101	"P": 1883.0	"F": 5804}
{"v": 1	"t": 2241122	"P": 1864.25	"F": 5622}
{"v": 1	"t": 2241142	"P": 1864.5	"F": 6174}
{"v": 1	"t": 2241163	"P": 1854.5	"F": 5973}
{"v": 1	"t": 2241183	"P": 1836.0	"F": 5820}
{"v": 1	"t": 2241204	"P": 1834.25	"F": 6212}
{"v": 1	"t": 2241224	"P": 1822.25	"F": 5963}
{"v": 1	"t": 2241245	"P": 1817.5	"F": 5881}
{"v": 1	"t": 2241265	"P": 1820.5	"F": 5959}
{"v": 1	"t": 2241285	"P": 1791.25	"F": 5820}
{"v": 1	"t": 2241306	"P": 1801.0	"F": 5876}
{"v": 1	"t": 2241326	"P": 1792.5	"F": 5830}
{"v": 1	"t": 2241346	"P": 1783.5	"F": 5727}
{"v": 1	"t": 2241367	"P": 1787.0	"F": 5930}
{"v": 1	"t": 2241387	"P": 1788.5	"F": 6053}
{"v": 1	"t": 2241408	"P": 1780.75	"F": 6141}
{"v": 1	"t": 2241428	"P": 1774.0	"F": 5820}
{"v": 1	"t": 2241448	"P": 1779.25	"F": 6097}
{"v": 1	"t": 2241469	"P": 1770.75	"F": 5912	"C": 44.23	"D": 3144	"sn": 54091779688249	"file": "/data/device_log/data0000.out"}
{"v": 1	"t": 2241489	"P": 1764.75	"F": 6289}
{"v": 1	"t": 2241509	"P": 1767.75	"F": 5871}
{"v": 1	"t": 2241530	"P": 1766.75	"F": 5957}
{"v": 1	"t": 2241550	"P": 1776.5	"F": 6026}
{"v": 1	"t": 2241570	"P": 1772.75	"F": 5969}
{"v": 1	"t": 2241591	"P": 1765.25	"F": 5828}
{"v": 1	"t": 2241611	"P": 1775.75	"F": 5836}
{"v": 1	"t": 2241632	"P": 1771.25	"F": 5782}
{"v": 1	"t": 2241652	"P": 1784.5	"F": 5610}
{"v": 1	"t": 2241672	"P": 1795.75	"F": 5514}
{"v": 1	"t": 2241693	"P": 1788.25	"F": 5702}
{"v": 1	"t": 2241713	"P": 1774.25	"F": 5869}
{"v": 1	"t": 2241733	"P": 1778.75	"F": 5348}
{"v": 1	"t": 2241754	"P": 1786.5	"F": 5412}
{"v": 1	"t": 2241774	"P": 1783.0	"F": 5272}
{"v": 1	"t": 2241794	"P": 1793.75	"F": 5404}
{"v": 1	"t": 2241815	"P": 1789.0	"F": 5470}
{"v": 1	"t": 2241835	"P": 1780.75	"F": 5637}
{"v": 1	"t": 2241855	"P": 1789.25	"F": 5578}
{"v": 1	"t": 2241876	"P": 1803.75	"F": 5434}
{"v": 1	"t": 2241896	"P": 1806.5	"F": 5549}
{"v": 1	"t": 2241916	"P": 1804.25	"F": 5653}
{"v": 1	"t": 2241937	"P": 1798.75	"F": 5306}
{"v": 1	"t": 2241957	"P": 1808.25	"F": 5387}
{"v": 1	"t": 2241977	"P": 1801.0	"F": 5592}
{"v": 1	"t": 2241997	"P": 1802.25	"F": 5389}
{"v": 1	"t": 2242018	"P": 1795.0	"F": 5371}
{"v": 1	"t": 2242038	"P": 1801.5	"F": 5529}
{"v": 1	"t": 2242058	"P": 1792.0	"F": 5807}
{"v": 1	"t": 2242079	"P": 1787.75	"F": 5767}
{"v": 1	"t": 2242099	"P": 1794.75	"F": 5655}
{"v": 1	"t": 2242119	"P": 1779.75	"F": 5642}
{"v": 1	"t": 2242139	"P": 1810.5	"F": 5458}
{"v": 1	"t": 2242160	"P": 1806.0	"F": 5328}
{"v": 1	"t": 2242180	"P": 1842.5	"F": 5240}
{"v": 1	"t": 2242200	"P": 1824.75	"F": 5395}
{"v": 1	"t": 2242221	"P": 1808.75	"F": 5602}
{"v": 1	"t": 2242241	"P": 1806.5	"F": 5648}
{"v": 1	"t": 2242261	"P": 1817.0	"F": 5980}
{"v": 1	"t": 2242282	"P": 1807.0	"F": 5885}
{"v": 1	"t": 2242302	"P": 1795.25	"F": 5899}
{"v": 1	"t": 2242322	"P": 1823.5	"F": 5726}
{"v": 1	"t": 2242342	"P": 1812.5	"F": 5509}
{"v": 1	"t": 2242363	"P": 1827.75	"F": 5563}
{"v": 1	"t": 2242383	"P": 1838.75	"F": 6040}
{"v": 1	"t": 2242403	"P": 1852.5	"F": 5861}
{"v": 1	"t": 2242424	"P": 1855.0	"F": 5335}
{"v": 1	"t": 2242444	"P": 1862.5	"F": 5652}
{"v": 1	"t": 2242464	"P": 1859.0	"F": 6068}
{"v": 1	"t": 2242485	"P": 1847.0	"F": 6316	"C": 44.25	"D": 3144	"sn": 54091779688249	"file": "/data/device_log/data0000.out"}
{"v": 1	"t": 2242505	"P": 1850.0	"F": 6185}
{"v": 1	"t": 2242525	"P": 1845.0	"F": 6447}
{"v": 1	"t": 2242545	"P": 1863.25	"F": 5913}
{"v": 1	"t": 2242566	"P": 1865.5	"F": 5787}
{"v": 1	"t": 2242586	"P": 1872.5	"F": 5832}
{"v": 1	"t": 2242606	"P": 1877.5	"F": 5851}
{"v": 1	"t": 2242627	"P": 1855.25	"F": 5739}
{"v": 1	"t": 2242647	"P": 1844.5	"F": 5509}
{"v": 1	"t": 2242667	"P": 1864.25	"F": 5250}
{"v": 1	"t": 2242688	"P": 1868.5	"F": 5656}
{"v": 1	"t": 2242708	"P": 1866.25	"F": 5319}
{"v": 1	"t": 2242728	"P": 1878.5	"F": 5582}
{"v": 1	"t": 2242748	"P": 1889.25	"F": 5789}
{"v": 1	"t": 2242769	"P": 1888.25	"F": 5990}
{"v": 1	"t": 2242789	"P": 1880.0	"F": 5946}
{"v": 1	"t": 2242809	"P": 1868.25	"F": 5926}
{"v": 1	"t": 2242830	"P": 1887.0	"F": 5805}
{"v": 1	"t": 2242850	"P": 1876.25	"F": 5877}
{"v": 1	"t": 2242870	"P": 1870.25	"F": 6079}
{"v": 1	"t": 2242890	"P": 1870.0	"F": 6060}
{"v": 1	"t": 2242911	"P": 1892.25	"F": 5732}
{"v": 1	"t": 2242931	"P": 1887.0	"F": 5866}
{"v": 1	"t": 2242951	"P": 1885.75	"F": 5865}
{"v": 1	"t": 2242972	"P": 1892.0	"F": 5855}
{"v": 1	"t": 2242992	"P": 1899.0	"F": 5828}
{"v": 1	"t": 2243012	"P": 1906.75	"F": 5697}
{"v": 1	"t": 2243033	"P": 1891.75	"F": 5566}
{"v": 1	"t": 2243053	"P": 1893.75	"F": 5350}
{"v": 1	"t": 2243073	"P": 1894.25	"F": 5607}
{"v": 1	"t": 2243093	"P": 1891.5	"F": 5607}
{"v": 1	"t": 2243114	"P": 1887.25	"F": 5715}
{"v": 1	"t": 2243134	"P": 1879.5	"F": 5627}
{"v": 1	"t": 2243154	"P": 1867.5	"F": 5597}
{"v": 1	"t": 2243175	"P": 1884.5	"F": 5762}
{"v": 1	"t": 2243195	"P": 1876.25	"F": 5249}
{"v": 1	"t": 2243215	"P": 1888.0	"F": 5642}
{"v": 1	"t": 2243236	"P": 1870.25	"F": 5574}
{"v": 1	"t": 2243256	"P": 1874.25	"F": 5197}
{"v": 1	"t": 2243276	"P": 1871.75	"F": 5223}
{"v": 1	"t": 2243297	"P": 1871.25	"F": 5457}
{"v": 1	"t": 2243317	"P": 1872.75	"F": 5730}
{"v": 1	"t": 2243337	"P": 1877.75	"F": 5768}
{"v": 1	"t": 2243357	"P": 1866.75	"F": 5630}
{"v": 1	"t": 2243378	"P": 1863.5	"F": 5705}
{"v": 1	"t": 2243398	"P": 1863.25	"F": 5542}
{"v": 1	"t": 2243418	"P": 1861.5	"F": 5791}
{"v": 1	"t": 2243439	"P": 1858.75	"F": 5443}
{"v": 1	"t": 2243459	"P": 1870.75	"F": 5604}
{"v": 1	"t": 2243479	"P": 1863.5	"F": 5819}
{"v": 1	"t": 2243499	"P": 1860.25	"F": 5642	"C": 44.21	"D": 3144	"sn": 54091779688249	"file": "/data/device_log/data0000.out"}
{"v": 1	"t": 2243520	"P": 1877.0	"F": 5340}
{"v": 1	"t": 2243540	"P": 1880.75	"F": 5867}
{"v": 1	"t": 2243560	"P": 1885.0	"F": 5766}
{"v": 1	"t": 2243581	"P": 1890.0	"F": 5783}
{"v": 1	"t": 2243601	"P": 1893.0	"F": 5698}
{"v": 1	"t": 2243621	"P": 1891.25	"F": 5762}
{"v": 1	"t": 2243642	"P": 1900.25	"F": 5306}
{"v": 1	"t": 2243662	"P": 1900.5	"F": 5460}
{"v": 1	"t": 2243682	"P": 1896.75	"F": 5315}
{"v": 1	"t": 2243702	"P": 1883.75	"F": 5346}
{"v": 1	"t": 2243723	"P": 1890.25	"F": 5827}
{"v": 1	"t": 2243743	"P": 1888.75	"F": 5553}
{"v": 1	"t": 2243763	"P": 1905.25	"F": 5388}
{"v": 1	"t": 2243784	"P": 1912.5	"F": 5752}
{"v": 1	"t": 2243804	"P": 1893.5	"F": 5672}
{"v": 1	"t": 2243824	"P": 1891.25	"F": 5660}
{"v": 1	"t": 2243845	"P": 1889.75	"F": 5511}
{"v": 1	"t": 2243865	"P": 1900.5	"F": 5344}
{"v": 1	"t": 2243885	"P": 1883.0	"F": 5399}
{"v": 1	"t": 2243906	"P": 1864.0	"F": 5543}
{"v": 1	"t": 2243926	"P": 1867.75	"F": 5591}
{"v": 1	"t": 2243946	"P": 1865.5	"F": 5316}
{"v": 1	"t": 2243966	"P": 1857.25	"F": 5498}
{"v": 1	"t": 2243987	"P": 1845.5	"F": 5707}
{"v": 1	"t": 2244007	"P": 1835.0	"F": 5632}
{"v": 1	"t": 2244027	"P": 1844.25	"F": 5631}
{"v": 1	"t": 2244048	"P": 1826.0	"F": 5379}
{"v": 1	"t": 2244068	"P": 1816.25	"F": 5556}
{"v": 1	"t": 2244088	"P": 1817.25	"F": 5557}
{"v": 1	"t": 2244108	"P": 1814.25	"F": 5542}
{"v": 1	"t": 2244129	"P": 1816.5	"F": 5532}
{"v": 1	"t": 2244149	"P": 1810.0	"F": 5811}
{"v": 1	"t": 2244169	"P": 1806.25	"F": 5502}
{"v": 1	"t": 2244190	"P": 1811.0	"F": 5755}
{"v": 1	"t": 2244210	"P": 1807.25	"F": 5750}
{"v": 1	"t": 2244230	"P": 1803.0	"F": 5852}
{"v": 1	"t": 2244251	"P": 1786.5	"F": 5287}
{"v": 1	"t": 2244271	"P": 1771.25	"F": 5592}
{"v": 1	"t": 2244291	"P": 1759.0	"F": 5552}
{"v": 1	"t": 2244311	"P": 1754.75	"F": 5310}
{"v": 1	"t": 2244332	"P": 1758.75	"F": 5474}
{"v": 1	"t": 2244352	"P": 1760.75	"F": 5500}
{"v": 1	"t": 2244372	"P": 1776.75	"F": 5667}
{"v": 1	"t": 2244393	"P": 1765.5	"F": 5409}
{"v": 1	"t": 2244413	"P": 1775.5	"F": 5584}
{"v": 1	"t": 2244433	"P": 1785.25	"F": 5311}
{"v": 1	"t": 2244454	"P": 1798.25	"F": 5330}
{"v": 1	"t": 2244474	"P": 1800.25	"F": 5556}
{"v": 1	"t": 2244494	"P": 1804.0	"F": 5573}
{"v": 1	"t": 2244515	"P": 1817.75	"F": 5225	"C": 44.18	"D": 3144	"sn": 54091779688249	"file": "/data/device_log/data0000.out"}
{"v": 1	"t": 2244535	"P": 1818.0	"F": 5543}
{"v": 1	"t": 2244555	"P": 1800.5	"F": 5314}
{"v": 1	"t": 2244576	"P": 1799.25	"F": 5538}
{"v": 1	"t": 2244596	"P": 1825.75	"F": 5228}
{"v": 1	"t": 2244616	"P": 1825.75	"F": 5195}
{"v": 1	"t": 2244637	"P": 1850.25	"F": 5607}
{"v": 1	"t": 2244657	"P": 1862.75	"F": 5490}
{"v": 1	"t": 2244677	"P": 1876.75	"F": 5385}
{"v": 1	"t": 2244698	"P": 1887.75	"F": 5385}
{"v": 1	"t": 2244718	"P": 1903.25	"F": 5776}
{"v": 1	"t": 2244738	"P": 1917.25	"F": 5566}
{"v": 1	"t": 2244759	"P": 1940.75	"F": 5699}
{"v": 1	"t": 2244779	"P": 1936.5	"F": 5559}
{"v": 1	"t": 2244799	"P": 1950.25	"F": 5543}
{"v": 1	"t": 2244820	"P": 1956.0	"F": 5681}
{"v": 1	"t": 2244840	"P": 1966.75	"F": 5825}
{"v": 1	"t": 2244860	"P": 1956.25	"F": 5578}
{"v": 1	"t": 2244880	"P": 1951.25	"F": 5816}
{"v": 1	"t": 2244901	"P": 1958.5	"F": 5821}
{"v": 1	"t": 2244921	"P": 1950.75	"F": 5679}
{"v": 1	"t": 2244941	"P": 1893.75	"F": 6134}
{"v": 1	"t": 2244962	"P": 1839.75	"F": 5720}
{"v": 1	"t": 2244982	"P": 1795.5	"F": 5739}
{"v": 1	"t": 2245002	"P": 1751.75	"F": 5861}
{"v": 1	"t": 2245023	"P": 1749.25	"F": 5808}
{"v": 1	"t": 2245043	"P": 1790.25	"F": 5586}
{"v": 1	"t": 2245063	"P": 1810.25	"F": 5526}
{"v": 1	"t": 2245084	"P": 1845.25	"F": 5532}
{"v": 1	"t": 2245104	"P": 1835.5	"F": 5979}
{"v": 1	"t": 2245124	"P": 1806.5	"F": 5872}
{"v": 1	"t": 2245144	"P": 1774.25	"F": 5419}
{"v": 1	"t": 2245165	"P": 1790.75	"F": 5577}
{"v": 1	"t": 2245185	"P": 1783.25	"F": 5861}
{"v": 1	"t": 2245205	"P": 1786.75	"F": 6079}
{"v": 1	"t": 2245226	"P": 1782.0	"F": 5869}
{"v": 1	"t": 2245246	"P": 1806.5	"F": 5960}
{"v": 1	"t": 2245266	"P": 1789.75	"F": 5634}
{"v": 1	"t": 2245287	"P": 1795.75	"F": 5784}
{"v": 1	"t": 2245307	"P": 1786.0	"F": 5848}
{"v": 1	"t": 2245327	"P": 1785.5	"F": 5599}
{"v": 1	"t": 2245347	"P": 1795.75	"F": 5518}
{"v": 1	"t": 2245368	"P": 1796.75	"F": 5575}
{"v": 1	"t": 2245388	"P": 1805.0	"F": 5609}
{"v": 1	"t": 2245408	"P": 1828.25	"F": 5689}
{"v": 1	"t": 2245429	"P": 1827.5	"F": 5636}
{"v": 1	"t": 2245449	"P": 1846.0	"F": 5332}
{"v": 1	"t": 2245469	"P": 1849.0	"F": 5533}
{"v": 1	"t": 2245489	"P": 1851.75	"F": 5612}
{"v": 1	"t": 2245510	"P": 1854.75	"F": 5393}
{"v": 1	"t": 2245530	"P": 1859.75	"F": 5484	"C": 44.23	"D": 3144	"sn": 54091779688249	"file": "/data/device_log/data0000.out"}
{"v": 1	"t": 2245550	"P": 1868.0	"F": 5405}
{"v": 1	"t": 2245571	"P": 1861.25	"F": 5409}
{"v": 1	"t": 2245591	"P": 1870.0	"F": 5349}
{"v": 1	"t": 2245611	"P": 1882.75	"F": 5634}
{"v": 1	"t": 2245632	"P": 1901.75	"F": 5368}
{"v": 1	"t": 2245652	"P": 1941.75	"F": 5516}
{"v": 1	"t": 2245672	"P": 1963.75	"F": 5456}
{"v": 1	"t": 2245693	"P": 1958.5	"F": 5500}
{"v": 1	"t": 2245713	"P": 1938.0	"F": 5645}
{"v": 1	"t": 2245733	"P": 1894.75	"F": 5434}
{"v": 1	"t": 2245753	"P": 1915.25	"F": 5726}
{"v": 1	"t": 2245774	"P": 1906.25	"F": 5801}
{"v": 1	"t": 2245794	"P": 1903.5	"F": 6168}
{"v": 1	"t": 2245814	"P": 1876.0	"F": 6029}
{"v": 1	"t": 2245835	"P": 1864.5	"F": 5756}
{"v": 1	"t": 2245855	"P": 1865.5	"F": 5824}
{"v": 1	"t": 2245875	"P": 1853.5	"F": 5682}
{"v": 1	"t": 2245896	"P": 1876.5	"F": 5513}
{"v": 1	"t": 2245916	"P": 1879.5	"F": 5605}
{"v": 1	"t": 2245936	"P": 1910.0	"F": 5777}
{"v": 1	"t": 2245956	"P": 1918.5	"F": 5589}
{"v": 1	"t": 2245977	"P": 1915.0	"F": 5677}
{"v": 1	"t": 2245997	"P": 1922.0	"F": 5848}
{"v": 1	"t": 2246017	"P": 1922.5	"F": 5925}
{"v": 1	"t": 2246038	"P": 1928.5	"F": 5305}
{"v": 1	"t": 2246058	"P": 1932.0	"F": 5248}
{"v": 1	"t": 2246078	"P": 1947.0	"F": 5181}
{"v": 1	"t": 2246098	"P": 1949.5	"F": 5436}
{"v": 1	"t": 2246119	"P": 1962.0	"F": 5274}
{"v": 1	"t": 2246139	"P": 1986.75	"F": 5238}
{"v": 1	"t": 2246159	"P": 2002.75	"F": 5744}
{"v": 1	"t": 2246180	"P": 1999.25	"F": 5847}
{"v": 1	"t": 2246200	"P": 1991.5	"F": 5907}
{"v": 1	"t": 2246220	"P": 1974.0	"F": 6055}
{"v": 1	"t": 2246240	"P": 1973.75	"F": 6197}
{"v": 1	"t": 2246261	"P": 1968.25	"F": 6023}
{"v": 1	"t": 2246281	"P": 1965.25	"F": 5926}
{"v": 1	"t": 2246301	"P": 1959.0	"F": 5853}
{"v": 1	"t": 2246322	"P": 1966.75	"F": 5753}
{"v": 1	"t": 2246342	"P": 1964.25	"F": 5659}
{"v": 1	"t": 2246362	"P": 1987.25	"F": 5419}
{"v": 1	"t": 2246383	"P": 1966.0	"F": 5711}
{"v": 1	"t": 2246403	"P": 1954.0	"F": 5535}
{"v": 1	"t": 2246423	"P": 1948.5	"F": 5742}
{"v": 1	"t": 2246444	"P": 1941.0	"F": 5975}
{"v": 1	"t": 2246464	"P": 1934.5	"F": 5964}
{"v": 1	"t": 2246484	"P": 1906.0	"F": 6227}
{"v": 1	"t": 2246504	"P": 1902.25	"F": 6106}
{"v": 1	"t": 2246525	"P": 1894.5	"F": 6125}
{"v": 1	"t": 2246545	"P": 1889.5	"F": 6090	"C": 44.22	"D": 3144	"sn": 54091779688249	"file": "/data/device_log/data0000.out"}
{"v": 1	"t": 2246565	"P": 1881.0	"F": 5918}
{"v": 1	"t": 2246586	"P": 1896.25	"F": 6094}
{"v": 1	"t": 2246606	"P": 1885.75	"F": 5936}
{"v": 1	"t": 2246626	"P": 1905.25	"F": 5944}
{"v": 1	"t": 2246647	"P": 1912.5	"F": 5698}
{"v": 1	"t": 2246667	"P": 1909.5	"F": 6226}
{"v": 1	"t": 2246687	"P": 1888.0	"F": 6013}
{"v": 1	"t": 2246707	"P": 1885.0	"F": 6144}
{"v": 1	"t": 2246728	"P": 1886.75	"F": 5570}
{"v": 1	"t": 2246748	"P": 1914.5	"F": 5683}
{"v": 1	"t": 2246768	"P": 1934.0	"F": 5556}
{"v": 1	"t": 2246789	"P": 1946.75	"F": 5867}
{"v": 1	"t": 2246809	"P": 1949.5	"F": 5644}
{"v": 1	"t": 2246829	"P": 1969.5	"F": 5708}
{"v": 1	"t": 2246849	"P": 1965.5	"F": 5634}
{"v": 1	"t": 2246870	"P": 1989.75	"F": 5693}
{"v": 1	"t": 2246890	"P": 1998.25	"F": 5532}
{"v": 1	"t": 2246910	"P": 2004.25	"F": 5670}
{"v": 1	"t": 2246931	"P": 1998.0	"F": 5916}
{"v": 1	"t": 2246951	"P": 2019.5	"F": 5859}
{"v": 1	"t": 2246971	"P": 2027.5	"F": 5971}
{"v": 1	"t": 2246992	"P": 2031.25	"F": 5989}
{"v": 1	"t": 2247012	"P": 2039.0	"F": 6240}
{"v": 1	"t": 2247032	"P": 2020.0	"F": 5916}
{"v": 1	"t": 2247053	"P": 2015.25	"F": 5979}
{"v": 1	"t": 2247073	"P": 2004.75	"F": 5577}
{"v": 1	"t": 2247093	"P": 2019.5	"F": 5851}
{"v": 1	"t": 2247113	"P": 2005.25	"F": 5949}
{"v": 1	"t": 2247134	"P": 1990.0	"F": 5994}
{"v": 1	"t": 2247154	"P": 1963.75	"F": 5730}
{"v": 1	"t": 2247174	"P": 1956.0	"F": 6257}
{"v": 1	"t": 2247195	"P": 1929.25	"F": 6315}
{"v": 1	"t": 2247215	"P": 1919.5	"F": 6279}
{"v": 1	"t": 2247235	"P": 1906.0	"F": 6311}
{"v": 1	"t": 2247256	"P": 1872.5	"F": 6237}
{"v": 1	"t": 2247276	"P": 1845.25	"F": 6324}
{"v": 1	"t": 2247296	"P": 1792.0	"F": 6230}
{"v": 1	"t": 2247316	"P": 1729.25	"F": 6068}
{"v": 1	"t": 2247337	"P": 1673.0	"F": 5764}
{"v": 1	"t": 2247357	"P": 1599.25	"F": 6201}
{"v": 1	"t": 2247377	"P": 1544.75	"F": 6454}
{"v": 1	"t": 2247398	"P": 1481.5	"F": 6001}
{"v": 1	"t": 2247418	"P": 1441.25	"F": 6233}
{"v": 1	"t": 2247438	"P": 1412.25	"F": 6349}
{"v": 1	"t": 2247458	"P": 1367.5	"F": 6419}
{"v": 1	"t": 2247479	"P": 1340.5	"F": 6091}
{"v": 1	"t": 2247499	"P": 1323.0	"F": 6086}
{"v": 1	"t": 2247519	"P": 1300.75	"F": 5973}
{"v": 1	"t": 2247540	"P": 1301.0	"F": 5953}
{"v": 1	"t": 2247560	"P": 1271.0	"F": 5905	"C": 44.235	"D": 3144	"sn": 54091779688249	"file": "/data/device_log/data0000.out"}
{"v": 1	"t": 2247580	"P": 1269.75	"F": 5991}
{"v": 1	"t": 2247601	"P": 1231.0	"F": 5909}
{"v": 1	"t": 2247621	"P": 1222.0	"F": 5925}
{"v": 1	"t": 2247641	"P": 1224.5	"F": 6051}
{"v": 1	"t": 2247662	"P": 1211.25	"F": 5950}
{"v": 1	"t": 2247682	"P": 1203.5	"F": 5912}
{"v": 1	"t": 2247702	"P": 1212.75	"F": 5788}
{"v": 1	"t": 2247722	"P": 1203.25	"F": 5609}
{"v": 1	"t": 2247743	"P": 1179.25	"F": 5884}
{"v": 1	"t": 2247763	"P": 1176.5	"F": 5704}
{"v": 1	"t": 2247783	"P": 1184.75	"F": 5853}
{"v": 1	"t": 2247804	"P": 1180.0	"F": 5825}
{"v": 1	"t": 2247824	"P": 1171.25	"F": 5850}
{"v": 1	"t": 2247844	"P": 1167.0	"F": 5879}
{"v": 1	"t": 2247865	"P": 1181.75	"F": 6130}
{"v": 1	"t": 2247885	"P": 1175.0	"F": 5948}
{"v": 1	"t": 2247905	"P": 1175.25	"F": 5852}
{"v": 1	"t": 2247925	"P": 1164.0	"F": 5827}
{"v": 1	"t": 2247946	"P": 1176.75	"F": 5980}
{"v": 1	"t": 2247966	"P": 1187.25	"F": 5945}
{"v": 1	"t": 2247986	"P": 1178.25	"F": 5673}
{"v": 1	"t": 2248007	"P": 1176.75	"F": 5773}
{"v": 1	"t": 2248027	"P": 1171.5	"F": 5991}
{"v": 1	"t": 2248047	"P": 1180.5	"F": 5693}
{"v": 1	"t": 2248067	"P": 1174.25	"F": 5795}
{"v": 1	"t": 2248088	"P": 1173.5	"F": 5946}
{"v": 1	"t": 2248108	"P": 1178.5	"F": 6024}
{"v": 1	"t": 2248128	"P": 1181.75	"F": 5844}
{"v": 1	"t": 2248149	"P": 1181.0	"F": 5810}
{"v": 1	"t": 2248169	"P": 1173.25	"F": 5906}
{"v": 1	"t": 2248189	"P": 1181.75	"F": 5906}
{"v": 1	"t": 2248210	"P": 1181.5	"F": 5895}
{"v": 1	"t": 2248230	"P": 1179.25	"F": 5792}
{"v": 1	"t": 2248250	"P": 1180.5	"F": 5722}
{"v": 1	"t": 2248270	"P": 1177.5	"F": 5797}
{"v": 1	"t": 2248291	"P": 1176.25	"F": 5978}
{"v": 1	"t": 2248312	"P": 1173.25	"F": 5825}
{"v": 1	"t": 2248332	"P": 1178.75	"F": 6063}
{"v": 1	"t": 2248352	"P": 1183.25	"F": 5588}
{"v": 1	"t": 2248372	"P": 1186.75	"F": 5905}
{"v": 1	"t": 2248393	"P": 1184.5	"F": 5771}
{"v": 1	"t": 2248413	"P": 1173.25	"F": 5796}
{"v": 1	"t": 2248433	"P": 1183.25	"F": 5846}
{"v": 1	"t": 2248454	"P": 1176.5	"F": 5845}
{"v": 1	"t": 2248474	"P": 1178.75	"F": 5945}
{"v": 1	"t": 2248494	"P": 1174.5	"F": 5825}
{"v": 1	"t": 2248515	"P": 1190.5	"F": 5760}
{"v": 1	"t": 2248535	"P": 1190.5	"F": 5925}
{"v": 1	"t": 2248555	"P": 1184.25	"F": 5992}
{"v": 1	"t": 2248576	"P": 1191.0	"F": 5840	"C": 44.19	"D": 3144	"sn": 54091779688249	"file": "/data/device_log/data0000.out"}
{"v": 1	"t": 2248596	"P": 1195.5	"F": 6143}
{"v": 1	"t": 2248616	"P": 1174.0	"F": 5861}
{"v": 1	"t": 2248637	"P": 1175.75	"F": 6188}
{"v": 1	"t": 2248657	"P": 1188.5	"F": 5951}
{"v": 1	"t": 2248677	"P": 1182.5	"F": 5885}
{"v": 1	"t": 2248698	"P": 1183.25	"F": 5789}
{"v": 1	"t": 2248718	"P": 1187.5	"F": 5956}
{"v": 1	"t": 2248738	"P": 1189.75	"F": 5888}
{"v": 1	"t": 2248759	"P": 1179.5	"F": 6037}
{"v": 1	"t": 2248779	"P": 1184.75	"F": 5958}
{"v": 1	"t": 2248799	"P": 1186.5	"F": 6150}
{"v": 1	"t": 2248820	"P": 1190.5	"F": 5889}
{"v": 1	"t": 2248840	"P": 1183.0	"F": 5817}
{"v": 1	"t": 2248860	"P": 1183.0	"F": 5802}
{"v": 1	"t": 2248881	"P": 1184.5	"F": 5925}
{"v": 1	"t": 2248901	"P": 1192.75	"F": 5834}
{"v": 1	"t": 2248921	"P": 1192.0	"F": 5993}
{"v": 1	"t": 2248942	"P": 1192.25	"F": 6067}
{"v": 1	"t": 2248962	"P": 1193.25	"F": 6173}
{"v": 1	"t": 2248982	"P": 1200.25	"F": 5946}
{"v": 1	"t": 2249003	"P": 1197.25	"F": 6063}
{"v": 1	"t": 2249023	"P": 1202.25	"F": 6161}
{"v": 1	"t": 2249043	"P": 1195.25	"F": 6121}
{"v": 1	"t": 2249063	"P": 1205.5	"F": 6058}
{"v": 1	"t": 2249084	"P": 1200.25	"F": 6249}
{"v": 1	"t": 2249104	"P": 1209.25	"F": 6024}
{"v": 1	"t": 2249124	"P": 1198.75	"F": 6062}
{"v": 1	"t": 2249145	"P": 1203.5	"F": 6185}
{"v": 1	"t": 2249165	"P": 1210.0	"F": 6016}
{"v": 1	"t": 2249185	"P": 1200.25	"F": 6048}
{"v": 1	"t": 2249206	"P": 1200.5	"F": 5856}
{"v": 1	"t": 2249226	"P": 1205.25	"F": 5906}
{"v": 1	"t": 2249246	"P": 1207.5	"F": 5954}
{"v": 1	"t": 2249266	"P": 1203.0	"F": 5936}
{"v": 1	"t": 2249287	"P": 1207.5	"F": 6084}
{"v": 1	"t": 2249307	"P": 1217.25	"F": 6066}
{"v": 1	"t": 2249327	"P": 1210.5	"F": 5867}
{"v": 1	"t": 2249348	"P": 1217.75	"F": 5980}
{"v": 1	"t": 2249368	"P": 1216.0	"F": 6035}
{"v": 1	"t": 2249388	"P": 1208.25	"F": 5993}
{"v": 1	"t": 2249408	"P": 1222.5	"F": 6135}
{"v": 1	"t": 2249429	"P": 1231.5	"F": 6140}
{"v": 1	"t": 2249449	"P": 1219.75	"F": 6035}
{"v": 1	"t": 2249469	"P": 1226.0	"F": 5800}
{"v": 1	"t": 2249490	"P": 1224.25	"F": 5951}
{"v": 1	"t": 2249510	"P": 1230.5	"F": 5999}
{"v": 1	"t": 2249530	"P": 1229.5	"F": 6113}
{"v": 1	"t": 2249550	"P": 1211.75	"F": 6078}
{"v": 1	"t": 2249571	"P": 1230.0	"F": 6011}
{"v": 1	"t": 2249591	"P": 1234.25	"F": 5943	"C": 44.205	"D": 3144	"sn": 54091779688249	"file": "/data/device_log/data0000.out"}
{"v": 1	"t": 2249611	"P": 1234.5	"F": 6148}
{"v": 1	"t": 2249632	"P": 1244.25	"F": 6094}
{"v": 1	"t": 2249652	"P": 1233.5	"F": 6052}
{"v": 1	"t": 2249672	"P": 1237.75	"F": 5994}
{"v": 1	"t": 2249693	"P": 1243.25	"F": 5929}
{"v": 1	"t": 2249713	"P": 1233.25	"F": 6120}
{"v": 1	"t": 2249733	"P": 1235.5	"F": 5837}
{"v": 1	"t": 2249754	"P": 1248.5	"F": 5995}
{"v": 1	"t": 2249774	"P": 1235.5	"F": 6026}
{"v": 1	"t": 2249794	"P": 1234.5	"F": 5912}
{"v": 1	"t": 2249814	"P": 1234.0	"F": 6085}
{"v": 1	"t": 2249835	"P": 1242.25	"F": 6101}
{"v": 1	"t": 2249855	"P": 1238.0	"F": 6167}
{"v": 1	"t": 2249875	"P": 1231.75	"F": 6106}
{"v": 1	"t": 2249896	"P": 1240.5	"F": 6193}
{"v": 1	"t": 2249916	"P": 1228.0	"F": 5882}
{"v": 1	"t": 2249936	"P": 1235.25	"F": 6005}
{"v": 1	"t": 2249957	"P": 1236.75	"F": 5988}
{"v": 1	"t": 2249977	"P": 1222.25	"F": 5893}
{"v": 1	"t": 2249997	"P": 1238.0	"F": 5987}
{"v": 1	"t": 2250017	"P": 1240.25	"F": 6155}
{"v": 1	"t": 2250038	"P": 1237.5	"F": 5843}
{"v": 1	"t": 2250058	"P": 1225.25	"F": 6051}
{"v": 1	"t": 2250078	"P": 1244.75	"F": 5888}
{"v": 1	"t": 2250099	"P": 1249.75	"F": 6186}
{"v": 1	"t": 2250119	"P": 1244.25	"F": 5994}
{"v": 1	"t": 2250139	"P": 1251.75	"F": 6165}
{"v": 1	"t": 2250159	"P": 1240.75	"F": 6038}
{"v": 1	"t": 2250180	"P": 1253.5	"F": 6134}
{"v": 1	"t": 2250200	"P": 1252.5	"F": 6159}
{"v": 1	"t": 2250220	"P": 1252.0	"F": 6410}
{"v": 1	"t": 2250241	"P": 1243.25	"F": 6375}
{"v": 1	"t": 2250261	"P": 1248.0	"F": 6347}
{"v": 1	"t": 2250281	"P": 1246.25	"F": 6314}
{"v": 1	"t": 2250302	"P": 1254.0	"F": 6144}
{"v": 1	"t": 2250322	"P": 1244.25	"F": 6182}
{"v": 1	"t": 2250342	"P": 1243.5	"F": 6225}
{"v": 1	"t": 2250363	"P": 1241.25	"F": 6055}
{"v": 1	"t": 2250383	"P": 1232.75	"F": 6008}
{"v": 1	"t": 2250403	"P": 1229.5	"F": 5902}
{"v": 1	"t": 2250423	"P": 1238.0	"F": 6064}
{"v": 1	"t": 2250444	"P": 1231.75	"F": 6151}
{"v": 1	"t": 2250464	"P": 1235.25	"F": 6224}
{"v": 1	"t": 2250484	"P": 1226.75	"F": 6114}
{"v": 1	"t": 2250505	"P": 1235.0	"F": 6086}
{"v": 1	"t": 2250525	"P": 1236.0	"F": 6120}
{"v": 1	"t": 2250545	"P": 1230.5	"F": 6084}
{"v": 1	"t": 2250566	"P": 1228.75	"F": 5912}
{"v": 1	"t": 2250586	"P": 1229.25	"F": 6025}
{"v": 1	"t": 2250606	"P": 1250.0	"F": 5906	"C": 44.19	"D": 3144	"sn": 54091779688249	"file": "/data/device_log/data0000.out"}
{"v": 1	"t": 2250626	"P": 1237.0	"F": 5879}
{"v": 1	"t": 2250647	"P": 1233.25	"F": 5757}
{"v": 1	"t": 2250667	"P": 1236.25	"F": 6099}
{"v": 1	"t": 2250687	"P": 1238.75	"F": 5994}
{"v": 1	"t": 2250708	"P": 1239.75	"F": 5938}
{"v": 1	"t": 2250728	"P": 1237.75	"F": 6124}
{"v": 1	"t": 2250748	"P": 1241.75	"F": 5711}
{"v": 1	"t": 2250768	"P": 1244.0	"F": 5822}
{"v": 1	"t": 2250789	"P": 1251.75	"F": 5895}
{"v": 1	"t": 2250809	"P": 1238.5	"F": 5546}
{"v": 1	"t": 2250829	"P": 1243.0	"F": 5796}
{"v": 1	"t": 2250850	"P": 1245.25	"F": 5905}
{"v": 1	"t": 2250870	"P": 1245.5	"F": 6032}
{"v": 1	"t": 2250890	"P": 1248.0	"F": 5834}
{"v": 1	"t": 2250911	"P": 1246.0	"F": 5443}
{"v": 1	"t": 2250931	"P": 1250.25	"F": 6035}
{"v": 1	"t": 2250951	"P": 1251.25	"F": 6038}
{"v": 1	"t": 2250971	"P": 1244.75	"F": 5820}
{"v": 1	"t": 2250992	"P": 1247.75	"F": 5925}
{"v": 1	"t": 2251012	"P": 1256.0	"F": 6219}
{"v": 1	"t": 2251032	"P": 1253.0	"F": 6068}
{"v": 1	"t": 2251053	"P": 1253.0	"F": 5937}
{"v": 1	"t": 2251073	"P": 1254.25	"F": 6181}
{"v": 1	"t": 2251093	"P": 1254.75	"F": 6262}
{"v": 1	"t": 2251114	"P": 1253.25	"F": 6118}
{"v": 1	"t": 2251134	"P": 1254.25	"F": 6047}
{"v": 1	"t": 2251154	"P": 1261.25	"F": 6267}
{"v": 1	"t": 2251175	"P": 1260.25	"F": 6076}
{"v": 1	"t": 2251195	"P": 1255.25	"F": 6106}
{"v": 1	"t": 2251215	"P": 1263.5	"F": 6126}
{"v": 1	"t": 2251235	"P": 1257.0	"F": 6137}
{"v": 1	"t": 2251256	"P": 1259.75	"F": 6249}
{"v": 1	"t": 2251276	"P": 1267.0	"F": 5828}
{"v": 1	"t": 2251296	"P": 1256.5	"F": 6113}
{"v": 1	"t": 2251317	"P": 1263.5	"F": 6336}
{"v": 1	"t": 2251337	"P": 1270.75	"F": 6297}
{"v": 1	"t": 2251357	"P": 1273.25	"F": 6162}
{"v": 1	"t": 2251378	"P": 1281.0	"F": 6323}
{"v": 1	"t": 2251398	"P": 1266.75	"F": 6178}
{"v": 1	"t": 2251418	"P": 1269.5	"F": 5938}
{"v": 1	"t": 2251438	"P": 1268.0	"F": 6217}
{"v": 1	"t": 2251459	"P": 1272.75	"F": 6260}
{"v": 1	"t": 2251479	"P": 1277.75	"F": 6283}
{"v": 1	"t": 2251499	"P": 1268.25	"F": 6060}
{"v": 1	"t": 2251520	"P": 1274.25	"F": 6041}
{"v": 1	"t": 2251540	"P": 1276.75	"F": 6277}
{"v": 1	"t": 2251560	"P": 1281.5	"F": 6269}
{"v": 1	"t": 2251580	"P": 1274.5	"F": 6293}
{"v": 1	"t": 2251601	"P": 1281.25	"F": 6377}
{"v": 1	"t": 2251621	"P": 1281.5	"F": 6248	"C": 44.21	"D": 3144	"sn": 54091779688249	"file": "/data/device_log/data0000.out"}
{"v": 1	"t": 2251641	"P": 1284.75	"F": 6283}
{"v": 1	"t": 2251662	"P": 1280.0	"F": 6603}
{"v": 1	"t": 2251682	"P": 1280.25	"F": 6220}
{"v": 1	"t": 2251702	"P": 1292.5	"F": 6420}
{"v": 1	"t": 2251723	"P": 1283.0	"F": 6502}
{"v": 1	"t": 2251743	"P": 1277.75	"F": 6306}
{"v": 1	"t": 2251763	"P": 1277.75	"F": 6337}
{"v": 1	"t": 2251784	"P": 1282.5	"F": 6292}
{"v": 1	"t": 2251804	"P": 1279.75	"F": 6353}
{"v": 1	"t": 2251824	"P": 1281.25	"F": 6524}
{"v": 1	"t": 2251844	"P": 1280.0	"F": 6373}
{"v": 1	"t": 2251865	"P": 1288.0	"F": 6482}
{"v": 1	"t": 2251885	"P": 1281.25	"F": 6344}
{"v": 1	"t": 2251905	"P": 1283.0	"F": 6408}
{"v": 1	"t": 2251926	"P": 1280.0	"F": 6553}
{"v": 1	"t": 2251946	"P": 1282.0	"F": 6390}
{"v": 1	"t": 2251966	"P": 1276.25	"F": 6231}
{"v": 1	"t": 2251986	"P": 1278.5	"F": 6466}
{"v": 1	"t": 2252007	"P": 1274.75	"F": 6314}
{"v": 1	"t": 2252027	"P": 1288.25	"F": 5907}
{"v": 1	"t": 2252047	"P": 1293.0	"F": 6399}
{"v": 1	"t": 2252068	"P": 1275.0	"F": 6180}
{"v": 1	"t": 2252088	"P": 1295.25	"F": 6255}
{"v": 1	"t": 2252108	"P": 1290.5	"F": 6406}
{"v": 1	"t": 2252129	"P": 1292.25	"F": 6395}
{"v": 1	"t": 2252149	"P": 1296.25	"F": 6253}
{"v": 1	"t": 2252169	"P": 1276.25	"F": 6202}
{"v": 1	"t": 2252189	"P": 1299.0	"F": 6286}
{"v": 1	"t": 2252210	"P": 1300.0	"F": 6395}
{"v": 1	"t": 2252230	"P": 1298.5	"F": 6376}
{"v": 1	"t": 2252250	"P": 1280.75	"F": 6434}
{"v": 1	"t": 2252271	"P": 1290.25	"F": 6196}
{"v": 1	"t": 2252291	"P": 1295.0	"F": 6230}
{"v": 1	"t": 2252311	"P": 1281.5	"F": 6105}
{"v": 1	"t": 2252332	"P": 1292.25	"F": 5835}
{"v": 1	"t": 2252352	"P": 1286.25	"F": 5994}
{"v": 1	"t": 2252372	"P": 1288.75	"F": 6371}
{"v": 1	"t": 2252392	"P": 1300.5	"F": 6148}
{"v": 1	"t": 2252413	"P": 1291.5	"F": 6342}
{"v": 1	"t": 2252433	"P": 1284.75	"F": 6399}
{"v": 1	"t": 2252453	"P": 1288.5	"F": 6323}
{"v": 1	"t": 2252474	"P": 1293.0	"F": 6170}
{"v": 1	"t": 2252494	"P": 1293.0	"F": 6084}
{"v": 1	"t": 2252514	"P": 1299.5	"F": 6642}
{"v": 1	"t": 2252535	"P": 1287.75	"F": 6307}
{"v": 1	"t": 2252555	"P": 1301.75	"F": 6611}
{"v": 1	"t": 2252575	"P": 1282.5	"F": 6252}
{"v": 1	"t": 2252596	"P": 1294.75	"F": 6658}
{"v": 1	"t": 2252616	"P": 1298.0	"F": 6430}
{"v": 1	"t": 2252636	"P": 1289.75	"F": 6367	"C": 44.18	"D": 3144	"sn": 54091779688249	"file": "/data/device_log/data0000.out"}
{"v": 1	"t": 2252657	"P": 1286.75	"F": 6411}
{"v": 1	"t": 2252677	"P": 1285.25	"F": 6381}
{"v": 1	"t": 2252697	"P": 1279.0	"F": 6581}
{"v": 1	"t": 2252718	"P": 1282.25	"F": 6641}
{"v": 1	"t": 2252738	"P": 1275.0	"F": 6562}
{"v": 1	"t": 2252758	"P": 1280.5	"F": 6850}
{"v": 1	"t": 2252779	"P": 1277.75	"F": 6673}
{"v": 1	"t": 2252799	"P": 1289.0	"F": 6633}
{"v": 1	"t": 2252819	"P": 1266.75	"F": 6447}
{"v": 1	"t": 2252840	"P": 1291.25	"F": 6555}
{"v": 1	"t": 2252860	"P": 1276.25	"F": 6779}
{"v": 1	"t": 2252880	"P": 1276.5	"F": 6680}
{"v": 1	"t": 2252901	"P": 1273.5	"F": 6770}
{"v": 1	"t": 2252921	"P": 1284.0	"F": 6864}
{"v": 1	"t": 2252941	"P": 1275.0	"F": 6730}
{"v": 1	"t": 2252962	"P": 1285.5	"F": 6700}
{"v": 1	"t": 2252982	"P": 1272.75	"F": 6907}
{"v": 1	"t": 2253002	"P": 1273.0	"F": 6689}
{"v": 1	"t": 2253023	"P": 1282.75	"F": 6668}
{"v": 1	"t": 2253043	"P": 1282.25	"F": 6784}
{"v": 1	"t": 2253063	"P": 1284.5	"F": 6911}
{"v": 1	"t": 2253083	"P": 1283.75	"F": 6983}
{"v": 1	"t": 2253104	"P": 1293.5	"F": 6970}
{"v": 1	"t": 2253124	"P": 1288.75	"F": 6902}
{"v": 1	"t": 2253144	"P": 1290.5	"F": 6744}
{"v": 1	"t": 2253165	"P": 1293.0	"F": 6888}
{"v": 1	"t": 2253185	"P": 1294.25	"F": 6892}
{"v": 1	"t": 2253205	"P": 1295.75	"F": 6895}
{"v": 1	"t": 2253225	"P": 1289.5	"F": 6692}
{"v": 1	"t": 2253246	"P": 1294.0	"F": 6699}
{"v": 1	"t": 2253266	"P": 1302.75	"F": 6621}
{"v": 1	"t": 2253287	"P": 1302.25	"F": 6721}
{"v": 1	"t": 2253307	"P": 1288.75	"F": 6575}
{"v": 1	"t": 2253327	"P": 1297.75	"F": 6467}
{"v": 1	"t": 2253347	"P": 1312.5	"F": 6508}
{"v": 1	"t": 2253368	"P": 1289.25	"F": 6496}
{"v": 1	"t": 2253388	"P": 1304.75	"F": 6405}
{"v": 1	"t": 2253408	"P": 1301.5	"F": 6723}
{"v": 1	"t": 2253429	"P": 1311.75	"F": 6600}
{"v": 1	"t": 2253449	"P": 1309.0	"F": 6543}
{"v": 1	"t": 2253469	"P": 1299.5	"F": 6267}
{"v": 1	"t": 2253489	"P": 1313.25	"F": 6610}
{"v": 1	"t": 2253510	"P": 1316.5	"F": 6505}
{"v": 1	"t": 2253530	"P": 1323.75	"F": 6410}
{"v": 1	"t": 2253550	"P": 1333.25	"F": 6434}
{"v": 1	"t": 2253571	"P": 1335.0	"F": 6331}
{"v": 1	"t": 2253591	"P": 1327.5	"F": 6182}
{"v": 1	"t": 2253611	"P": 1341.75	"F": 5980}
{"v": 1	"t": 2253632	"P": 1357.0	"F": 6214}
{"v": 1	"t": 2253652	"P": 1349.0	"F": 6027	"C": 44.175	"D": 3144	"sn": 54091779688249	"file": "/data/device_log/data0000.out"}
{"v": 1	"t": 2253672	"P": 1367.5	"F": 6171}
{"v": 1	"t": 2253693	"P": 1369.0	"F": 6189}
{"v": 1	"t": 2253713	"P": 1380.75	"F": 5983}
{"v": 1	"t": 2253733	"P": 1381.5	"F": 6260}
{"v": 1	"t": 2253753	"P": 1398.75	"F": 6181}
{"v": 1	"t": 2253774	"P": 1404.75	"F": 6319}
{"v": 1	"t": 2253794	"P": 1401.0	"F": 6086}
{"v": 1	"t": 2253814	"P": 1413.75	"F": 6200}
{"v": 1	"t": 2253835	"P": 1424.75	"F": 6008}
{"v": 1	"t": 2253855	"P": 1445.5	"F": 5971}
{"v": 1	"t": 2253875	"P": 1457.5	"F": 6101}
{"v": 1	"t": 2253896	"P": 1470.25	"F": 6161}
{"v": 1	"t": 2253916	"P": 1486.5	"F": 6005}
{"v": 1	"t": 2253936	"P": 1503.5	"F": 6197}
{"v": 1	"t": 2253956	"P": 1508.5	"F": 6077}
{"v": 1	"t": 2253977	"P": 1511.0	"F": 5970}
{"v": 1	"t": 2253997	"P": 1535.25	"F": 5915}
{"v": 1	"t": 2254017	"P": 1542.5	"F": 5739}
{"v": 1	"t": 2254038	"P": 1566.5	"F": 5866}
{"v": 1	"t": 2254058	"P": 1588.75	"F": 5810}
{"v": 1	"t": 2254078	"P": 1583.5	"F": 5927}
{"v": 1	"t": 2254098	"P": 1607.25	"F": 5599}
{"v": 1	"t": 2254119	"P": 1604.0	"F": 5745}
{"v": 1	"t": 2254139	"P": 1619.75	"F": 5786}
{"v": 1	"t": 2254159	"P": 1624.5	"F": 5698}
{"v": 1	"t": 2254180	"P": 1632.0	"F": 5350}
{"v": 1	"t": 2254200	"P": 1650.5	"F": 5645}
{"v": 1	"t": 2254220	"P": 1651.5	"F": 5517}
{"v": 1	"t": 2254241	"P": 1639.75	"F": 5427}
{"v": 1	"t": 2254261	"P": 1651.0	"F": 5172}
{"v": 1	"t": 2254281	"P": 1637.5	"F": 5561}
{"v": 1	"t": 2254301	"P": 1636.25	"F": 5264}
{"v": 1	"t": 2254322	"P": 1624.5	"F": 5502}
{"v": 1	"t": 2254342	"P": 1619.25	"F": 5508}
{"v": 1	"t": 2254362	"P": 1615.0	"F": 5201}
{"v": 1	"t": 2254383	"P": 1613.5	"F": 5300}
{"v": 1	"t": 2254403	"P": 1600.0	"F": 5001}
{"v": 1	"t": 2254423	"P": 1604.25	"F": 5125}
{"v": 1	"t": 2254444	"P": 1596.5	"F": 5452}
{"v": 1	"t": 2254464	"P": 1606.5	"F": 5442}
{"v": 1	"t": 2254484	"P": 1597.0	"F": 5738}
{"v": 1	"t": 2254504	"P": 1623.5	"F": 5688}
{"v": 1	"t": 2254525	"P": 1620.75	"F": 5597}
{"v": 1	"t": 2254545	"P": 1612.5	"F": 5859}
{"v": 1	"t": 2254565	"P": 1616.25	"F": 5447}
{"v": 1	"t": 2254586	"P": 1622.25	"F": 5277}
{"v": 1	"t": 2254606	"P": 1621.5	"F": 5314}
{"v": 1	"t": 2254626	"P": 1608.5	"F": 5161}
{"v": 1	"t": 2254647	"P": 1611.0	"F": 5445}
{"v": 1	"t": 2254667	"P": 1599.25	"F": 5429	"C": 44.18	"D": 3144	"sn": 54091779688249	"file": "/data/device_log/data0000.out"}
{"v": 1	"t": 2254687	"P": 1616.75	"F": 5358}
{"v": 1	"t": 2254707	"P": 1608.5	"F": 5465}
{"v": 1	"t": 2254728	"P": 1608.0	"F": 5505}
{"v": 1	"t": 2254748	"P": 1620.25	"F": 5496}
{"v": 1	"t": 2254768	"P": 1610.5	"F": 5051}
{"v": 1	"t": 2254789	"P": 1606.25	"F": 5592}
{"v": 1	"t": 2254809	"P": 1614.5	"F": 5298}
{"v": 1	"t": 2254829	"P": 1616.25	"F": 4942}
{"v": 1	"t": 2254849	"P": 1611.75	"F": 4985}
{"v": 1	"t": 2254870	"P": 1614.0	"F": 5314}
{"v": 1	"t": 2254890	"P": 1614.25	"F": 5555}
{"v": 1	"t": 2254910	"P": 1603.75	"F": 5143}
{"v": 1	"t": 2254931	"P": 1603.75	"F": 5624}
{"v": 1	"t": 2254951	"P": 1615.5	"F": 5443}
{"v": 1	"t": 2254971	"P": 1597.75	"F": 5489}
{"v": 1	"t": 2254992	"P": 1609.0	"F": 5347}
{"v": 1	"t": 2255012	"P": 1593.75	"F": 4965}
{"v": 1	"t": 2255032	"P": 1600.0	"F": 5217}
{"v": 1	"t": 2255052	"P": 1606.5	"F": 5398}
{"v": 1	"t": 2255073	"P": 1585.0	"F": 5639}
{"v": 1	"t": 2255093	"P": 1581.25	"F": 5635}
{"v": 1	"t": 2255113	"P": 1585.0	"F": 5421}
{"v": 1	"t": 2255134	"P": 1593.25	"F": 5438}
{"v": 1	"t": 2255154	"P": 1590.5	"F": 5268}
{"v": 1	"t": 2255174	"P": 1590.75	"F": 5296}
{"v": 1	"t": 2255195	"P": 1592.25	"F": 5434}
{"v": 1	"t": 2255215	"P": 1568.0	"F": 5374}
{"v": 1	"t": 2255235	"P": 1574.0	"F": 5282}
{"v": 1	"t": 2255256	"P": 1586.5	"F": 5355}
{"v": 1	"t": 2255276	"P": 1577.25	"F": 5499}
{"v": 1	"t": 2255296	"P": 1575.25	"F": 5863}
{"v": 1	"t": 2255316	"P": 1569.5	"F": 5650}
{"v": 1	"t": 2255337	"P": 1567.75	"F": 5333}
{"v": 1	"t": 2255357	"P": 1566.25	"F": 5529}
{"v": 1	"t": 2255377	"P": 1568.25	"F": 5563}
{"v": 1	"t": 2255398	"P": 1558.75	"F": 5797}
{"v": 1	"t": 2255418	"P": 1559.75	"F": 5770}
{"v": 1	"t": 2255438	"P": 1558.75	"F": 5709}
{"v": 1	"t": 2255458	"P": 1556.5	"F": 5829}
{"v": 1	"t": 2255479	"P": 1555.25	"F": 5530}
{"v": 1	"t": 2255499	"P": 1565.75	"F": 5623}
{"v": 1	"t": 2255519	"P": 1556.0	"F": 5715}
{"v": 1	"t": 2255540	"P": 1558.5	"F": 5527}
{"v": 1	"t": 2255560	"P": 1555.25	"F": 5461}
{"v": 1	"t": 2255580	"P": 1550.0	"F": 5398}
{"v": 1	"t": 2255601	"P": 1553.0	"F": 5661}
{"v": 1	"t": 2255621	"P": 1553.25	"F": 5676}
{"v": 1	"t": 2255641	"P": 1560.75	"F": 5756}
{"v": 1	"t": 2255661	"P": 1562.25	"F": 5467}
{"v": 1	"t": 2255682	"P": 1559.0	"F": 5689	"C": 44.175	"D": 3144	"sn": 54091779688249	"file": "/data/device_log/data0000.out"}
{"v": 1	"t": 2255702	"P": 1549.25	"F": 5566}
{"v": 1	"t": 2255722	"P": 1545.25	"F": 5773}
{"v": 1	"t": 2255743	"P": 1534.25	"F": 5664}
{"v": 1	"t": 2255763	"P": 1542.5	"F": 5303}
{"v": 1	"t": 2255783	"P": 1534.25	"F": 5347}
{"v": 1	"t": 2255804	"P": 1537.25	"F": 5327}
{"v": 1	"t": 2255824	"P": 1531.25	"F": 5489}
{"v": 1	"t": 2255844	"P": 1530.5	"F": 5262}
{"v": 1	"t": 2255864	"P": 1524.25	"F": 5421}
{"v": 1	"t": 2255885	"P": 1529.75	"F": 5473}
{"v": 1	"t": 2255905	"P": 1526.75	"F": 5473}
{"v": 1	"t": 2255925	"P": 1525.75	"F": 5359}
{"v": 1	"t": 2255946	"P": 1526.0	"F": 5152}
{"v": 1	"t": 2255966	"P": 1536.75	"F": 5265}
{"v": 1	"t": 2255986	"P": 1530.0	"F": 5329}
{"v": 1	"t": 2256007	"P": 1527.75	"F": 5578}
{"v": 1	"t": 2256027	"P": 1531.75	"F": 5279}
{"v": 1	"t": 2256047	"P": 1541.75	"F": 5589}
{"v": 1	"t": 2256067	"P": 1532.5	"F": 5164}
{"v": 1	"t": 2256088	"P": 1540.0	"F": 5403}
{"v": 1	"t": 2256108	"P": 1534.0	"F": 5127}
{"v": 1	"t": 2256128	"P": 1541.75	"F": 5280}
{"v": 1	"t": 2256149	"P": 1545.5	"F": 5539}
{"v": 1	"t": 2256169	"P": 1545.75	"F": 5080}
{"v": 1	"t": 2256189	"P": 1545.75	"F": 5365}
{"v": 1	"t": 2256209	"P": 1552.5	"F": 5092}
{"v": 1	"t": 2256230	"P": 1555.0	"F": 5522}
{"v": 1	"t": 2256250	"P": 1549.75	"F": 4977}
{"v": 1	"t": 2256270	"P": 1552.5	"F": 5296}
{"v": 1	"t": 2256291	"P": 1566.0	"F": 5409}
{"v": 1	"t": 2256311	"P": 1561.25	"F": 5256}
{"v": 1	"t": 2256331	"P": 1565.75	"F": 5312}
{"v": 1	"t": 2256352	"P": 1552.0	"F": 5292}
{"v": 1	"t": 2256372	"P": 1555.0	"F": 5153}
{"v": 1	"t": 2256392	"P": 1568.0	"F": 5273}
{"v": 1	"t": 2256413	"P": 1571.0	"F": 5502}
{"v": 1	"t": 2256433	"P": 1562.5	"F": 5375}
{"v": 1	"t": 2256453	"P": 1567.25	"F": 5416}
{"v": 1	"t": 2256473	"P": 1568.5	"F": 5364}
{"v": 1	"t": 2256494	"P": 1571.25	"F": 5443}
{"v": 1	"t": 2256514	"P": 1563.25	"F": 5419}
{"v": 1	"t": 2256534	"P": 1570.5	"F": 5237}
{"v": 1	"t": 2256555	"P": 1570.5	"F": 5065}
{"v": 1	"t": 2256575	"P": 1565.0	"F": 5377}
{"v": 1	"t": 2256596	"P": 1568.5	"F": 5182}
{"v": 1	"t": 2256616	"P": 1570.75	"F": 5297}
{"v": 1	"t": 2256636	"P": 1572.25	"F": 5022}
{"v": 1	"t": 2256656	"P": 1565.25	"F": 5472}
{"v": 1	"t": 2256677	"P": 1566.5	"F": 5276}
{"v": 1	"t": 2256697	"P": 1564.75	"F": 5246	"C": 44.205	"D": 3144	"sn": 54091779688249	"file": "/data/device_log/data0000.out"}
{"v": 1	"t": 2256717	"P": 1579.0	"F": 5190}
{"v": 1	"t": 2256738	"P": 1579.5	"F": 5063}
{"v": 1	"t": 2256758	"P": 1570.0	"F": 5142}
{"v": 1	"t": 2256779	"P": 1573.0	"F": 4963}
{"v": 1	"t": 2256799	"P": 1569.25	"F": 5244}
{"v": 1	"t": 2256819	"P": 1558.25	"F": 5289}
{"v": 1	"t": 2256840	"P": 1562.75	"F": 5193}
{"v": 1	"t": 2256860	"P": 1571.5	"F": 5340}
{"v": 1	"t": 2256880	"P": 1556.5	"F": 5347}
{"v": 1	"t": 2256901	"P": 1573.5	"F": 5018}
{"v": 1	"t": 2256921	"P": 1561.25	"F": 5275}
{"v": 1	"t": 2256941	"P": 1566.25	"F": 5488}
{"v": 1	"t": 2256962	"P": 1571.25	"F": 5517}
{"v": 1	"t": 2256982	"P": 1566.25	"F": 5500}
{"v": 1	"t": 2257002	"P": 1568.25	"F": 5485}
{"v": 1	"t": 2257022	"P": 1566.5	"F": 5397}
{"v": 1	"t": 2257043	"P": 1562.0	"F": 5393}
{"v": 1	"t": 2257063	"P": 1561.5	"F": 5099}
{"v": 1	"t": 2257083	"P": 1564.5	"F": 5290}
{"v": 1	"t": 2257104	"P": 1566.75	"F": 5304}
{"v": 1	"t": 2257124	"P": 1562.5	"F": 5089}
{"v": 1	"t": 2257144	"P": 1563.0	"F": 5221}
{"v": 1	"t": 2257165	"P": 1560.5	"F": 5308}
{"v": 1	"t": 2257185	"P": 1567.25	"F": 5227}
{"v": 1	"t": 2257205	"P": 1562.75	"F": 5431}
{"v": 1	"t": 2257225	"P": 1556.0	"F": 5255}
{"v": 1	"t": 2257246	"P": 1562.5	"F": 5427}
{"v": 1	"t": 2257266	"P": 1566.0	"F": 5411}
{"v": 1	"t": 2257286	"P": 1549.75	"F": 5276}
{"v": 1	"t": 2257307	"P": 1550.5	"F": 5194}
{"v": 1	"t": 2257327	"P": 1560.25	"F": 5120}
{"v": 1	"t": 2257347	"P": 1556.75	"F": 5166}
{"v": 1	"t": 2257368	"P": 1561.75	"F": 5053}
{"v": 1	"t": 2257388	"P": 1553.5	"F": 5402}
{"v": 1	"t": 2257408	"P": 1546.5	"F": 5535}
{"v": 1	"t": 2257428	"P": 1553.5	"F": 5393}
{"v": 1	"t": 2257449	"P": 1559.0	"F": 5486}
{"v": 1	"t": 2257469	"P": 1544.25	"F": 5208}
{"v": 1	"t": 2257489	"P": 1553.5	"F": 5286}
{"v": 1	"t": 2257510	"P": 1543.0	"F": 5339}
{"v": 1	"t": 2257530	"P": 1555.75	"F": 5187}
{"v": 1	"t": 2257550	"P": 1539.0	"F": 5168}
{"v": 1	"t": 2257571	"P": 1549.5	"F": 5349}
{"v": 1	"t": 2257591	"P": 1552.5	"F": 5467}
{"v": 1	"t": 2257611	"P": 1545.5	"F": 5425}
{"v": 1	"t": 2257631	"P": 1539.5	"F": 5427}
{"v": 1	"t": 2257652	"P": 1549.0	"F": 5474}
{"v": 1	"t": 2257672	"P": 1550.75	"F": 5187}
{"v": 1	"t": 2257692	"P": 1550.5	"F": 5309}
{"v": 1	"t": 2257713	"P": 1554.5	"F": 5529	"C": 44.21	"D": 3144	"sn": 54091779688249	"file": "/data/device_log/data0000.out"}
{"v": 1	"t": 2257733	"P": 1554.75	"F": 5200}
{"v": 1	"t": 2257753	"P": 1552.25	"F": 5554}
{"v": 1	"t": 2257774	"P": 1557.5	"F": 5449}
{"v": 1	"t": 2257794	"P": 1547.5	"F": 5284}
{"v": 1	"t": 2257814	"P": 1547.75	"F": 5288}
{"v": 1	"t": 2257834	"P": 1549.0	"F": 5078}
{"v": 1	"t": 2257855	"P": 1551.25	"F": 5283}
{"v": 1	"t": 2257875	"P": 1554.5	"F": 5456}
{"v": 1	"t": 2257895	"P": 1542.0	"F": 5425}
{"v": 1	"t": 2257916	"P": 1544.0	"F": 5293}
{"v": 1	"t": 2257936	"P": 1551.0	"F": 5302}
{"v": 1	"t": 2257956	"P": 1539.5	"F": 5179}
{"v": 1	"t": 2257977	"P": 1538.25	"F": 5309}
{"v": 1	"t": 2257997	"P": 1544.0	"F": 5402}
{"v": 1	"t": 2258017	"P": 1539.25	"F": 5156}
{"v": 1	"t": 2258037	"P": 1543.75	"F": 5339}
{"v": 1	"t": 2258058	"P": 1546.5	"F": 5279}
{"v": 1	"t": 2258078	"P": 1537.0	"F": 5298}
{"v": 1	"t": 2258098	"P": 1550.5	"F": 5221}
{"v": 1	"t": 2258119	"P": 1551.75	"F": 5262}
{"v": 1	"t": 2258139	"P": 1534.75	"F": 5253}
{"v": 1	"t": 2258159	"P": 1539.5	"F": 5368}
{"v": 1	"t": 2258179	"P": 1542.75	"F": 5311}
{"v": 1	"t": 2258200	"P": 1541.5	"F": 5177}
{"v": 1	"t": 2258220	"P": 1544.25	"F": 5225}
{"v": 1	"t": 2258240	"P": 1547.0	"F": 5202}
{"v": 1	"t": 2258261	"P": 1542.5	"F": 5413}
{"v": 1	"t": 2258281	"P": 1548.5	"F": 5185}
{"v": 1	"t": 2258301	"P": 1543.25	"F": 5278}
{"v": 1	"t": 2258322	"P": 1535.5	"F": 5307}
{"v": 1	"t": 2258342	"P": 1536.5	"F": 5280}
{"v": 1	"t": 2258362	"P": 1538.25	"F": 5272}
{"v": 1	"t": 2258382	"P": 1514.0	"F": 5228}
{"v": 1	"t": 2258403	"P": 1535.0	"F": 5315}
{"v": 1	"t": 2258423	"P": 1531.0	"F": 5421}
{"v": 1	"t": 2258443	"P": 1517.5	"F": 4852}
{"v": 1	"t": 2258464	"P": 1530.75	"F": 5326}
{"v": 1	"t": 2258484	"P": 1519.5	"F": 5480}
{"v": 1	"t": 2258504	"P": 1516.5	"F": 5565}
{"v": 1	"t": 2258525	"P": 1520.5	"F": 5405}
{"v": 1	"t": 2258545	"P": 1522.0	"F": 5255}
{"v": 1	"t": 2258565	"P": 1522.75	"F": 5529}
{"v": 1	"t": 2258586	"P": 1510.75	"F": 5585}
{"v": 1	"t": 2258606	"P": 1527.0	"F": 5588}
{"v": 1	"t": 2258626	"P": 1519.5	"F": 5281}
{"v": 1	"t": 2258646	"P": 1526.5	"F": 5740}
{"v": 1	"t": 2258667	"P": 1523.5	"F": 5649}
{"v": 1	"t": 2258687	"P": 1536.75	"F": 5753}
{"v": 1	"t": 2258707	"P": 1545.0	"F": 5878}
{"v": 1	"t": 2258728	"P": 1534.0	"F": 5564	"C": 44.19	"D": 3144	"sn": 54091779688249	"file": "/data/device_log/data0000.out"}
{"v": 1	"t": 2258748	"P": 1538.75	"F": 5608}
{"v": 1	"t": 2258768	"P": 1544.0	"F": 5457}
{"v": 1	"t": 2258789	"P": 1549.25	"F": 5440}
{"v": 1	"t": 2258809	"P": 1550.75	"F": 5602}
{"v": 1	"t": 2258829	"P": 1541.25	"F": 5238}
{"v": 1	"t": 2258850	"P": 1534.0	"F": 5266}
{"v": 1	"t": 2258870	"P": 1554.0	"F": 5217}
{"v": 1	"t": 2258890	"P": 1549.25	"F": 5678}
{"v": 1	"t": 2258910	"P": 1546.75	"F": 5264}
{"v": 1	"t": 2258931	"P": 1545.0	"F": 5182}
{"v": 1	"t": 2258951	"P": 1552.5	"F": 5407}
{"v": 1	"t": 2258971	"P": 1553.25	"F": 5564}
{"v": 1	"t": 2258992	"P": 1537.75	"F": 5486}
{"v": 1	"t": 2259012	"P": 1531.75	"F": 5645}
{"v": 1	"t": 2259032	"P": 1539.5	"F": 5647}
{"v": 1	"t": 2259052	"P": 1525.25	"F": 5742}
{"v": 1	"t": 2259073	"P": 1516.25	"F": 5815}
{"v": 1	"t": 2259093	"P": 1519.75	"F": 5698}
{"v": 1	"t": 2259113	"P": 1512.0	"F": 5737}
{"v": 1	"t": 2259134	"P": 1520.25	"F": 5634}
{"v": 1	"t": 2259154	"P": 1501.25	"F": 5763}
{"v": 1	"t": 2259174	"P": 1497.75	"F": 5805}
{"v": 1	"t": 2259195	"P": 1509.5	"F": 5675}
{"v": 1	"t": 2259215	"P": 1494.25	"F": 5693}
{"v": 1	"t": 2259235	"P": 1499.25	"F": 5745}
{"v": 1	"t": 2259256	"P": 1507.5	"F": 6005}
{"v": 1	"t": 2259276	"P": 1505.25	"F": 5894}
{"v": 1	"t": 2259296	"P": 1504.25	"F": 5969}
{"v": 1	"t": 2259316	"P": 1507.5	"F": 5844}
{"v": 1	"t": 2259337	"P": 1493.5	"F": 5619}
{"v": 1	"t": 2259357	"P": 1499.75	"F": 5715}
{"v": 1	"t": 2259377	"P": 1507.75	"F": 5719}
{"v": 1	"t": 2259398	"P": 1507.0	"F": 5898}
{"v": 1	"t": 2259418	"P": 1498.5	"F": 5809}
{"v": 1	"t": 2259438	"P": 1498.0	"F": 5516}
{"v": 1	"t": 2259458	"P": 1503.25	"F": 5475}
{"v": 1	"t": 2259479	"P": 1492.5	"F": 5830}
{"v": 1	"t": 2259499	"P": 1498.25	"F": 5685}
{"v": 1	"t": 2259519	"P": 1500.75	"F": 5729}
{"v": 1	"t": 2259540	"P": 1494.25	"F": 5654}
{"v": 1	"t": 2259560	"P": 1502.75	"F": 5808}
{"v": 1	"t": 2259580	"P": 1498.0	"F": 5967}
{"v": 1	"t": 2259601	"P": 1488.75	"F": 5783}
{"v": 1	"t": 2259621	"P": 1505.0	"F": 5625}
{"v": 1	"t": 2259641	"P": 1500.75	"F": 5731}
{"v": 1	"t": 2259661	"P": 1493.5	"F": 5667}
{"v": 1	"t": 2259682	"P": 1499.25	"F": 5633}
{"v": 1	"t": 2259702	"P": 1503.5	"F": 5767}
{"v": 1	"t": 2259722	"P": 1496.5	"F": 5700}
{"v": 1	"t": 2259743	"P": 1495.25	"F": 5681	"C": 44.18	"D": 3144	"sn": 54091779688249	"file": "/data/device_log/data0000.out"}
{"v": 1	"t": 2259763	"P": 1503.75	"F": 5682}
{"v": 1	"t": 2259783	"P": 1502.75	"F": 5815}
{"v": 1	"t": 2259804	"P": 1493.5	"F": 5607}
{"v": 1	"t": 2259824	"P": 1499.75	"F": 5502}
{"v": 1	"t": 2259844	"P": 1494.0	"F": 5560}
{"v": 1	"t": 2259865	"P": 1503.0	"F": 5789}
{"v": 1	"t": 2259885	"P": 1496.75	"F": 5898}
{"v": 1	"t": 2259905	"P": 1496.5	"F": 5612}
{"v": 1	"t": 2259925	"P": 1484.75	"F": 5476}
{"v": 1	"t": 2259946	"P": 1506.5	"F": 5572}
{"v": 1	"t": 2259966	"P": 1507.25	"F": 5719}
{"v": 1	"t": 2259986	"P": 1494.75	"F": 5597}
{"v": 1	"t": 2260007	"P": 1494.0	"F": 5740}
{"v": 1	"t": 2260027	"P": 1486.75	"F": 5547}
{"v": 1	"t": 2260047	"P": 1485.0	"F": 5485}
{"v": 1	"t": 2260068	"P": 1450.25	"F": 5111}
{"v": 1	"t": 2260088	"P": 1400.75	"F": 4418}
{"v": 1	"t": 2260108	"P": 1337.0	"F": 3265}
{"v": 1	"t": 2260128	"P": 1277.75	"F": 2666}
{"v": 1	"t": 2260149	"P": 1224.25	"F": 2067}
{"v": 1	"t": 2260169	"P": 1182.5	"F": 1622}
{"v": 1	"t": 2260189	"P": 1143.75	"F": 1263}
{"v": 1	"t": 2260210	"P": 1119.0	"F": 971}
{"v": 1	"t": 2260230	"P": 1089.0	"F": 712}
{"v": 1	"t": 2260250	"P": 1062.0	"F": 517}
{"v": 1	"t": 2260271	"P": 1040.5	"F": 355}
{"v": 1	"t": 2260291	"P": 1027.5	"F": 240}
{"v": 1	"t": 2260311	"P": 1018.0	"F": 143}
{"v": 1	"t": 2260331	"P": 1008.25	"F": 98}
{"v": 1	"t": 2260352	"P": 1003.5	"F": 59}
{"v": 1	"t": 2260372	"P": 1001.75	"F": 35}
{"v": 1	"t": 2260392	"P": 1003.25	"F": 19}
{"v": 1	"t": 2260413	"P": 998.75	"F": 21}
{"v": 1	"t": 2260433	"P": 996.75	"F": 18}
{"v": 1	"t": 2260453	"P": 1000.0	"F": 16}
{"v": 1	"t": 2260474	"P": 1000.5	"F": 12}
{"v": 1	"t": 2260494	"P": 999.5	"F": 4}
{"v": 1	"t": 2260514	"P": 996.5	"F": 5}
{"v": 1	"t": 2260534	"P": 997.0	"F": 5}
{"v": 1	"t": 2260555	"P": 1001.0	"F": 6}
{"v": 1	"t": 2260575	"P": 998.25	"F": 6}
{"v": 1	"t": 2260595	"P": 994.75	"F": 6}
{"v": 1	"t": 2260616	"P": 995.5	"F": 8}
{"v": 1	"t": 2260636	"P": 1002.0	"F": 6}
{"v": 1	"t": 2260656	"P": 999.25	"F": 6}
{"v": 1	"t": 2260677	"P": 996.0	"F": 6}
{"v": 1	"t": 2260697	"P": 998.25	"F": 2}
{"v": 1	"t": 2260717	"P": 998.75	"F": 3}
{"v": 1	"t": 2260738	"P": 995.0	"F": 1}
{"v": 1	"t": 2260758	"P": 993.0	"F": 2	"C": 44.19	"D": 3144	"sn": 54091779688249	"file": "/data/device_log/data0000.out"}
{"v": 1	"t": 2260778	"P": 1000.0	"F": 3}
{"v": 1	"t": 2260799	"P": 1001.75	"F": 3}
{"v": 1	"t": 2260819	"P": 998.0	"F": 5}
{"v": 1	"t": 2260839	"P": 993.0	"F": 4}
{"v": 1	"t": 2260860	"P": 996.0	"F": 3}
{"v": 1	"t": 2260880	"P": 996.75	"F": -1}
{"v": 1	"t": 2260900	"P": 992.0	"F": 4}
{"v": 1	"t": 2260921	"P": 992.5	"F": -3}
{"v": 1	"t": 2260941	"P": 1007.25	"F": 7}
{"v": 1	"t": 2260961	"P": 996.5	"F": -5}
{"v": 1	"t": 2260982	"P": 990.75	"F": -1}
{"v": 1	"t": 2261002	"P": 995.75	"F": -11}
{"v": 1	"t": 2261022	"P": 1002.5	"F": -4}
{"v": 1	"t": 2261043	"P": 994.5	"F": 5}
{"v": 1	"t": 2261063	"P": 994.0	"F": 8}
{"v": 1	"t": 2261083	"P": 993.0	"F": 2}
{"v": 1	"t": 2261104	"P": 999.75	"F": 3}
{"v": 1	"t": 2261124	"P": 992.0	"F": 6}
{"v": 1	"t": 2261144	"P": 990.75	"F": 1}
{"v": 1	"t": 2261164	"P": 990.5	"F": -3}
{"v": 1	"t": 2261185	"P": 1005.5	"F": -5}
{"v": 1	"t": 2261205	"P": 995.25	"F": -8}
{"v": 1	"t": 2261225	"P": 994.0	"F": 17}
{"v": 1	"t": 2261246	"P": 993.75	"F": -17}
{"v": 1	"t": 2261266	"P": 988.5	"F": -4}
{"v": 1	"t": 2261286	"P": 1003.5	"F": -15}
{"v": 1	"t": 2261307	"P": 988.0	"F": 6}
{"v": 1	"t": 2261327	"P": 982.75	"F": -3}
{"v": 1	"t": 2261347	"P": 1009.0	"F": -1}
{"v": 1	"t": 2261367	"P": 995.0	"F": -4}
{"v": 1	"t": 2261388	"P": 1008.75	"F": 1}
{"v": 1	"t": 2261408	"P": 1001.0	"F": 19}
{"v": 1	"t": 2261428	"P": 990.0	"F": 9}
{"v": 1	"t": 2261449	"P": 1032.5	"F": -10}
{"v": 1	"t": 2261469	"P": 1006.25	"F": 14}
{"v": 1	"t": 2261489	"P": 1007.75	"F": 7}
{"v": 1	"t": 2261509	"P": 992.5	"F": -2}
{"v": 1	"t": 2261530	"P": 983.75	"F": -3}
{"v": 1	"t": 2261550	"P": 1009.25	"F": -3}
{"v": 1	"t": 2261570	"P": 996.25	"F": 8}
{"v": 1	"t": 2261591	"P": 995.0	"F": -13}
{"v": 1	"t": 2261611	"P": 998.75	"F": 2}
{"v": 1	"t": 2261631	"P": 998.0	"F": -3}
{"v": 1	"t": 2261652	"P": 994.75	"F": 6}
{"v": 1	"t": 2261672	"P": 995.5	"F": -1}
{"v": 1	"t": 2261692	"P": 996.25	"F": -4}
{"v": 1	"t": 2261712	"P": 997.25	"F": 0}
{"v": 1	"t": 2261733	"P": 995.25	"F": 2}
{"v": 1	"t": 2261753	"P": 992.75	"F": 8}
{"v": 1	"t": 2261773	"P": 996.5	"F": -1	"C": 44.175	"D": 3144	"sn": 54091779688249	"file": "/data/device_log/data0000.out"}
{"v": 1	"t": 2261794	"P": 1002.0	"F": 4}
{"v": 1	"t": 2261814	"P": 991.5	"F": 8}
{"v": 1	"t": 2261834	"P": 992.0	"F": 8}
{"v": 1	"t": 2261855	"P": 998.5	"F": 3}
{"v": 1	"t": 2261875	"P": 994.5	"F": -2}
{"v": 1	"t": 2261895	"P": 997.25	"F": 0}
{"v": 1	"t": 2261915	"P": 991.75	"F": 8}
{"v": 1	"t": 2261936	"P": 996.75	"F": -1}
{"v": 1	"t": 2261956	"P": 997.0	"F": -3}
{"v": 1	"t": 2261976	"P": 999.5	"F": 0}
{"v": 1	"t": 2261997	"P": 992.75	"F": 3}
{"v": 1	"t": 2262017	"P": 992.0	"F": -1}
{"v": 1	"t": 2262037	"P": 997.5	"F": -3}
{"v": 1	"t": 2262058	"P": 995.75	"F": 2}
{"v": 1	"t": 2262078	"P": 995.25	"F": 5}
{"v": 1	"t": 2262098	"P": 990.25	"F": 0}
{"v": 1	"t": 2262118	"P": 995.25	"F": 0}
{"v": 1	"t": 2262139	"P": 996.25	"F": -15}
{"v": 1	"t": 2262159	"P": 993.25	"F": -9}
{"v": 1	"t": 2262179	"P": 993.25	"F": 8}
{"v": 1	"t": 2262200	"P": 995.5	"F": 10}
{"v": 1	"t": 2262220	"P": 997.0	"F": -12}
{"v": 1	"t": 2262240	"P": 998.25	"F": -5}
{"v": 1	"t": 2262260	"P": 993.25	"F": 7}
{"v": 1	"t": 2262281	"P": 992.75	"F": 4}
{"v": 1	"t": 2262301	"P": 999.75	"F": -5}
{"v": 1	"t": 2262321	"P": 998.5	"F": 3}
{"v": 1	"t": 2262342	"P": 993.75	"F": -5}
{"v": 1	"t": 2262362	"P": 989.75	"F": -3}
{"v": 1	"t": 2262382	"P": 1000.0	"F": 0}
{"v": 1	"t": 2262403	"P": 992.0	"F": 1}
{"v": 1	"t": 2262423	"P": 993.25	"F": 6}
{"v": 1	"t": 2262443	"P": 984.25	"F": 6}
{"v": 1	"t": 2262463	"P": 1001.25	"F": -1}
{"v": 1	"t": 2262484	"P": 992.5	"F": -5}
{"v": 1	"t": 2262504	"P": 991.0	"F": -2}
{"v": 1	"t": 2262524	"P": 994.0	"F": -4}
{"v": 1	"t": 2262545	"P": 999.5	"F": -1}
{"v": 1	"t": 2262565	"P": 995.0	"F": 1}
{"v": 1	"t": 2262585	"P": 993.75	"F": -2}
{"v": 1	"t": 2262606	"P": 993.0	"F": -2}
{"v": 1	"t": 2262626	"P": 1000.25	"F": 1}
{"v": 1	"t": 2262646	"P": 1000.0	"F": 1}
{"v": 1	"t": 2262667	"P": 994.75	"F": 3}
{"v": 1	"t": 2262687	"P": 993.25	"F": -1}
{"v": 1	"t": 2262707	"P": 1000.0	"F": -5}
{"v": 1	"t": 2262727	"P": 997.25	"F": -2}
{"v": 1	"t": 2262748	"P": 996.75	"F": -3}
{"v": 1	"t": 2262768	"P": 993.75	"F": 5}
{"v": 1	"t": 2262788	"P": 995.0	"F": -5	"C": 44.215	"D": 3144	"sn": 54091779688249	"file": "/data/device_log/data0000.out"}
{"v": 1	"t": 2262809	"P": 993.25	"F": 5}
{"v": 1	"t": 2262829	"P": 992.25	"F": 4}
{"v": 1	"t": 2262849	"P": 990.25	"F": -1}
{"v": 1	"t": 2262869	"P": 992.0	"F": 2}
{"v": 1	"t": 2262890	"P": 999.75	"F": -2}
{"v": 1	"t": 2262910	"P": 997.5	"F": 1}
{"v": 1	"t": 2262930	"P": 995.0	"F": 3}
{"v": 1	"t": 2262951	"P": 996.75	"F": 6}
{"v": 1	"t": 2262971	"P": 999.25	"F": -2}
{"v": 1	"t": 2262991	"P": 998.0	"F": -5}
{"v": 1	"t": 2263012	"P": 999.5	"F": -4}
{"v": 1	"t": 2263032	"P": 997.5	"F": 7}
{"v": 1	"t": 2263052	"P": 1003.25	"F": -1}
{"v": 1	"t": 2263072	"P": 1007.0	"F": 6}
{"v": 1	"t": 2263093	"P": 1001.75	"F": -3}
{"v": 1	"t": 2263113	"P": 1002.25	"F": -14}
{"v": 1	"t": 2263133	"P": 1007.75	"F": -5}
{"v": 1	"t": 2263154	"P": 1009.75	"F": 6}
{"v": 1	"t": 2263174	"P": 1009.5	"F": 2}
{"v": 1	"t": 2263194	"P": 1004.75	"F": 1}
{"v": 1	"t": 2263215	"P": 1011.5	"F": -7}
{"v": 1	"t": 2263235	"P": 1014.75	"F": 4}
{"v": 1	"t": 2263255	"P": 1008.0	"F": -5}
{"v": 1	"t": 2263276	"P": 1011.5	"F": 0}
{"v": 1	"t": 2263296	"P": 1017.5	"F": 1}
{"v": 1	"t": 2263316	"P": 1018.25	"F": 0}
{"v": 1	"t": 2263337	"P": 1017.25	"F": -3}
{"v": 1	"t": 2263357	"P": 1021.25	"F": 0}
{"v": 1	"t": 2263377	"P": 1026.5	"F": -1}
{"v": 1	"t": 2263398	"P": 1019.5	"F": 2}
{"v": 1	"t": 2263418	"P": 1017.0	"F": 4}
{"v": 1	"t": 2263439	"P": 1015.25	"F": 1}
{"v": 1	"t": 2263459	"P": 1007.5	"F": 6}
{"v": 1	"t": 2263479	"P": 999.5	"F": -5}
{"v": 1	"t": 2263500	"P": 1004.0	"F": 2}
{"v": 1	"t": 2263520	"P": 1001.25	"F": -2}
{"v": 1	"t": 2263540	"P": 994.75	"F": 0}
{"v": 1	"t": 2263561	"P": 996.5	"F": 0}
{"v": 1	"t": 2263581	"P": 999.5	"F": -1}
{"v": 1	"t": 2263602	"P": 995.75	"F": -2}
{"v": 1	"t": 2263622	"P": 991.25	"F": 1}
{"v": 1	"t": 2263642	"P": 1002.75	"F": 3}
{"v": 1	"t": 2263663	"P": 1002.25	"F": 3}
{"v": 1	"t": 2263683	"P": 994.75	"F": 0}
{"v": 1	"t": 2263703	"P": 996.25	"F": -1}
{"v": 1	"t": 2263724	"P": 999.5	"F": 0}
{"v": 1	"t": 2263744	"P": 995.75	"F": 2}
{"v": 1	"t": 2263764	"P": 996.75	"F": 3}
{"v": 1	"t": 2263785	"P": 1000.0	"F": -1}
{"v": 1	"t": 2263805	"P": 994.0	"F": -4	"C": 44.2	"D": 3144	"sn": 54091779688249	"file": "/data/device_log/data0000.out"}
{"v": 1	"t": 2263826	"P": 990.5	"F": 0}
{"v": 1	"t": 2263846	"P": 1000.25	"F": 1}
{"v": 1	"t": 2263866	"P": 998.75	"F": 0}
{"v": 1	"t": 2263887	"P": 991.25	"F": 0}
{"v": 1	"t": 2263907	"P": 994.5	"F": -1}
{"v": 1	"t": 2263928	"P": 995.5	"F": -1}
{"v": 1	"t": 2263948	"P": 993.75	"F": 0}
{"v": 1	"t": 2263968	"P": 996.0	"F": 1}
{"v": 1	"t": 2263989	"P": 999.75	"F": 1}
{"v": 1	"t": 2264009	"P": 996.25	"F": 0}
{"v": 1	"t": 2264029	"P": 990.75	"F": -1}
{"v": 1	"t": 2264050	"P": 996.5	"F": -1}
{"v": 1	"t": 2264070	"P": 993.75	"F": -1}
{"v": 1	"t": 2264090	"P": 981.0	"F": 0}
{"v": 1	"t": 2264111	"P": 994.0	"F": 0}
{"v": 1	"t": 2264131	"P": 997.25	"F": 0}
{"v": 1	"t": 2264152	"P": 993.25	"F": 0}
{"v": 1	"t": 2264172	"P": 992.25	"F": 0}
{"v": 1	"t": 2264192	"P": 998.5	"F": 0}
{"v": 1	"t": 2264213	"P": 997.25	"F": 0}
{"v": 1	"t": 2264233	"P": 994.0	"F": 0}
{"v": 1	"t": 2264253	"P": 997.25	"F": 0}
{"v": 1	"t": 2264274	"P": 997.75	"F": 0}
{"v": 1	"t": 2264294	"P": 994.25	"F": 0}
{"v": 1	"t": 2264314	"P": 993.75	"F": 0}
{"v": 1	"t": 2264335	"P": 996.25	"F": 0}
{"v": 1	"t": 2264355	"P": 994.25	"F": 0}
{"v": 1	"t": 2264376	"P": 991.0	"F": 0}
{"v": 1	"t": 2264396	"P": 995.5	"F": 0}
{"v": 1	"t": 2264416	"P": 997.0	"F": 0}
{"v": 1	"t": 2264437	"P": 994.25	"F": 0}
{"v": 1	"t": 2264457	"P": 995.0	"F": 0}
{"v": 1	"t": 2264477	"P": 995.75	"F": 0}
{"v": 1	"t": 2264498	"P": 992.5	"F": 0}
{"v": 1	"t": 2264518	"P": 992.0	"F": 0}
{"v": 1	"t": 2264539	"P": 997.0	"F": 0}
{"v": 1	"t": 2264559	"P": 993.75	"F": 0}
{"v": 1	"t": 2264579	"P": 992.5	"F": 0}
{"v": 1	"t": 2264600	"P": 996.75	"F": 0}
{"v": 1	"t": 2264620	"P": 994.25	"F": 0}
{"v": 1	"t": 2264641	"P": 995.0	"F": 0}
{"v": 1	"t": 2264661	"P": 999.5	"F": 0}
{"v": 1	"t": 2264682	"P": 993.0	"F": -1}
{"v": 1	"t": 2264702	"P": 992.5	"F": 0}
{"v": 1	"t": 2264722	"P": 995.5	"F": 0}
{"v": 1	"t": 2264743	"P": 991.25	"F": 0}
{"v": 1	"t": 2264763	"P": 993.75	"F": -1}
{"v": 1	"t": 2264784	"P": 996.5	"F": 0}
{"v": 1	"t": 2264804	"P": 993.75	"F": 0}
{"v": 1	"t": 2264824	"P": 994.25	"F": 0	"C": 44.25	"D": 3144	"sn": 54091779688249	"file": "/data/device_log/data0000.out"}
{"v": 1	"t": 2264845	"P": 998.5	"F": 0}
{"v": 1	"t": 2264865	"P": 994.75	"F": 0}
{"v": 1	"t": 2264886	"P": 991.5	"F": 0}
{"v": 1	"t": 2264906	"P": 995.75	"F": 0}
{"v": 1	"t": 2264926	"P": 995.5	"F": 0}
{"v": 1	"t": 2264947	"P": 991.5	"F": 0}
{"v": 1	"t": 2264967	"P": 991.25	"F": -1}
{"v": 1	"t": 2264987	"P": 995.5	"F": -1}
{"v": 1	"t": 2265008	"P": 989.75	"F": -1}
{"v": 1	"t": 2265028	"P": 989.75	"F": 0}
{"v": 1	"t": 2265048	"P": 994.0	"F": 0}
{"v": 1	"t": 2265069	"P": 994.5	"F": 0}
{"v": 1	"t": 2265089	"P": 989.75	"F": 0}
{"v": 1	"t": 2265110	"P": 995.0	"F": 0}
{"v": 1	"t": 2265130	"P": 997.75	"F": 0}
{"v": 1	"t": 2265150	"P": 993.0	"F": 0}
{"v": 1	"t": 2265171	"P": 992.0	"F": 0}
{"v": 1	"t": 2265191	"P": 998.0	"F": 0}
{"v": 1	"t": 2265211	"P": 995.5	"F": 0}
{"v": 1	"t": 2265232	"P": 989.75	"F": 0}
{"v": 1	"t": 2265252	"P": 994.0	"F": 0}
{"v": 1	"t": 2265272	"P": 996.25	"F": 0}
{"v": 1	"t": 2265293	"P": 992.5	"F": 0}
{"v": 1	"t": 2265313	"P": 990.25	"F": 0}
{"v": 1	"t": 2265334	"P": 998.25	"F": 0}
{"v": 1	"t": 2265354	"P": 993.25	"F": 0}
{"v": 1	"t": 2265374	"P": 991.5	"F": 0}
{"v": 1	"t": 2265395	"P": 996.0	"F": 0}
{"v": 1	"t": 2265415	"P": 994.5	"F": 0}
{"v": 1	"t": 2265436	"P": 992.25	"F": 0}
{"v": 1	"t": 2265456	"P": 997.0	"F": 0}
{"v": 1	"t": 2265476	"P": 995.0	"F": 0}
{"v": 1	"t": 2265497	"P": 993.0	"F": 0}
{"v": 1	"t": 2265517	"P": 996.25	"F": 0}
{"v": 1	"t": 2265537	"P": 998.0	"F": 0}
{"v": 1	"t": 2265558	"P": 995.5	"F": 0}
{"v": 1	"t": 2265578	"P": 991.25	"F": 0}
{"v": 1	"t": 2265598	"P": 997.75	"F": 0}
{"v": 1	"t": 2265619	"P": 996.5	"F": 0}
{"v": 1	"t": 2265639	"P": 992.25	"F": 0}
{"v": 1	"t": 2265660	"P": 996.5	"F": 0}
{"v": 1	"t": 2265680	"P": 998.0	"F": 0}
{"v": 1	"t": 2265700	"P": 992.75	"F": 0}
{"v": 1	"t": 2265721	"P": 990.75	"F": 0}
{"v": 1	"t": 2265741	"P": 997.75	"F": 0}
{"v": 1	"t": 2265761	"P": 995.0	"F": 0}
{"v": 1	"t": 2265782	"P": 991.0	"F": 0}
{"v": 1	"t": 2265802	"P": 993.75	"F": 0}
{"v": 1	"t": 2265822	"P": 998.0	"F": -1}
{"v": 1	"t": 2265843	"P": 993.5	"F": 0	"C": 44.23	"D": 3144	"sn": 54091779688249	"file": "/data/device_log/data0000.out"}
{"v": 1	"t": 2265863	"P": 992.5	"F": 0}
{"v": 1	"t": 2265884	"P": 996.75	"F": 0}
{"v": 1	"t": 2265904	"P": 994.75	"F": 0}
{"v": 1	"t": 2265924	"P": 992.75	"F": 0}
{"v": 1	"t": 2265945	"P": 996.0	"F": 0}
{"v": 1	"t": 2265965	"P": 996.5	"F": 0}
{"v": 1	"t": 2265985	"P": 991.75	"F": 0}
{"v": 1	"t": 2266006	"P": 995.5	"F": 0}
{"v": 1	"t": 2266026	"P": 995.5	"F": 0}
{"v": 1	"t": 2266047	"P": 994.25	"F": 0}
{"v": 1	"t": 2266067	"P": 994.25	"F": 0}
{"v": 1	"t": 2266087	"P": 998.25	"F": 0}
{"v": 1	"t": 2266108	"P": 993.25	"F": 0}
{"v": 1	"t": 2266128	"P": 992.0	"F": -1}
{"v": 1	"t": 2266149	"P": 998.25	"F": 0}
{"v": 1	"t": 2266169	"P": 994.75	"F": -1}
{"v": 1	"t": 2266189	"P": 991.75	"F": 0}
{"v": 1	"t": 2266210	"P": 996.5	"F": 0}
{"v": 1	"t": 2266230	"P": 995.5	"F": 0}
{"v": 1	"t": 2266250	"P": 990.5	"F": -1}
{"v": 1	"t": 2266271	"P": 991.5	"F": 0}
{"v": 1	"t": 2266291	"P": 997.75	"F": 0}
{"v": 1	"t": 2266311	"P": 995.75	"F": 0}
{"v": 1	"t": 2266332	"P": 993.0	"F": 0}
{"v": 1	"t": 2266352	"P": 995.75	"F": 0}
{"v": 1	"t": 2266373	"P": 995.5	"F": 0}
{"v": 1	"t": 2266393	"P": 991.75	"F": 0}
{"v": 1	"t": 2266413	"P": 993.75	"F": 0}
{"v": 1	"t": 2266434	"P": 997.0	"F": 0}
{"v": 1	"t": 2266454	"P": 994.0	"F": 0}
{"v": 1	"t": 2266474	"P": 991.5	"F": 0}
{"v": 1	"t": 2266495	"P": 996.5	"F": 0}
{"v": 1	"t": 2266515	"P": 994.25	"F": 0}
{"v": 1	"t": 2266535	"P": 992.25	"F": 0}
{"v": 1	"t": 2266556	"P": 994.25	"F": 0}
{"v": 1	"t": 2266576	"P": 997.75	"F": 0}
{"v": 1	"t": 2266597	"P": 993.75	"F": 0}
{"v": 1	"t": 2266617	"P": 992.0	"F": 0}
{"v": 1	"t": 2266637	"P": 998.0	"F": 0}
{"v": 1	"t": 2266658	"P": 993.0	"F": 0}
{"v": 1	"t": 2266678	"P": 992.5	"F": 0}
{"v": 1	"t": 2266699	"P": 997.25	"F": 0}
{"v": 1	"t": 2266719	"P": 994.25	"F": 0}
{"v": 1	"t": 2266739	"P": 992.75	"F": 0}
{"v": 1	"t": 2266760	"P": 995.25	"F": 0}
{"v": 1	"t": 2266780	"P": 996.25	"F": 0}
{"v": 1	"t": 2266800	"P": 992.0	"F": 0}
{"v": 1	"t": 2266821	"P": 994.0	"F": 0}
{"v": 1	"t": 2266841	"P": 996.5	"F": 0}
{"v": 1	"t": 2266861	"P": 992.75	"F": 0	"C": 44.265	"D": 3144	"sn": 54091779688249	"file": "/data/device_log/data0000.out"}
{"v": 1	"t": 2266882	"P": 990.75	"F": 0}
{"v": 1	"t": 2266902	"P": 995.5	"F": 0}
{"v": 1	"t": 2266923	"P": 994.25	"F": 0}
{"v": 1	"t": 2266943	"P": 992.5	"F": 0}
{"v": 1	"t": 2266963	"P": 993.0	"F": 0}
{"v": 1	"t": 2266984	"P": 996.25	"F": 0}
{"v": 1	"t": 2267004	"P": 991.75	"F": 0}
{"v": 1	"t": 2267024	"P": 991.0	"F": 0}
{"v": 1	"t": 2267045	"P": 996.25	"F": 0}
{"v": 1	"t": 2267065	"P": 993.0	"F": 0}
{"v": 1	"t": 2267086	"P": 990.5	"F": 0}
{"v": 1	"t": 2267106	"P": 996.5	"F": 0}
{"v": 1	"t": 2267126	"P": 995.25	"F": 0}
{"v": 1	"t": 2267147	"P": 991.0	"F": -1}
{"v": 1	"t": 2267167	"P": 992.25	"F": 0}
{"v": 1	"t": 2267187	"P": 996.5	"F": 0}
{"v": 1	"t": 2267208	"P": 993.0	"F": 0}
{"v": 1	"t": 2267228	"P": 994.25	"F": 0}
{"v": 1	"t": 2267249	"P": 995.5	"F": 0}
{"v": 1	"t": 2267269	"P": 991.75	"F": 0}
{"v": 1	"t": 2267290	"P": 992.5	"F": 0}
{"v": 1	"t": 2267310	"P": 998.75	"F": 0}
{"v": 1	"t": 2267330	"P": 995.25	"F": 0}
{"v": 1	"t": 2267351	"P": 990.75	"F": 0}
{"v": 1	"t": 2267371	"P": 997.75	"F": 0}
{"v": 1	"t": 2267391	"P": 994.25	"F": 0}
{"v": 1	"t": 2267412	"P": 990.5	"F": 0}
{"v": 1	"t": 2267432	"P": 995.25	"F": 0}
{"v": 1	"t": 2267452	"P": 996.0	"F": 0}
{"v": 1	"t": 2267473	"P": 991.5	"F": 0}
{"v": 1	"t": 2267493	"P": 992.25	"F": 0}
{"v": 1	"t": 2267514	"P": 997.25	"F": 0}
{"v": 1	"t": 2267534	"P": 994.75	"F": 0}
{"v": 1	"t": 2267554	"P": 990.75	"F": 0}
{"v": 1	"t": 2267575	"P": 995.5	"F": 0}
{"v": 1	"t": 2267595	"P": 993.5	"F": 0}
{"v": 1	"t": 2267615	"P": 994.0	"F": 0}
{"v": 1	"t": 2267636	"P": 992.5	"F": 0}
{"v": 1	"t": 2267656	"P": 997.25	"F": 0}
{"v": 1	"t": 2267676	"P": 993.0	"F": 0}
{"v": 1	"t": 2267697	"P": 991.25	"F": 0}
{"v": 1	"t": 2267717	"P": 995.5	"F": 0}
{"v": 1	"t": 2267738	"P": 996.5	"F": 0}
{"v": 1	"t": 2267758	"P": 992.5	"F": 0}
{"v": 1	"t": 2267778	"P": 994.5	"F": 0}
{"v": 1	"t": 2267799	"P": 992.75	"F": -1}
{"v": 1	"t": 2267819	"P": 991.0	"F": 0}
{"v": 1	"t": 2267840	"P": 992.75	"F": 0}
{"v": 1	"t": 2267860	"P": 996.25	"F": 0}
{"v": 1	"t": 2267880	"P": 991.5	"F": 0	"C": 44.255	"D": 3144	"sn": 54091779688249	"file": "/data/device_log/data0000.out"}
{"v": 1	"t": 2267901	"P": 990.75	"F": 0}
{"v": 1	"t": 2267921	"P": 995.0	"F": 0}
{"v": 1	"t": 2267942	"P": 993.25	"F": 0}
{"v": 1	"t": 2267962	"P": 994.0	"F": 0}
{"v": 1	"t": 2267983	"P": 997.25	"F": 0}
{"v": 1	"t": 2268003	"P": 993.75	"F": 0}
{"v": 1	"t": 2268023	"P": 995.0	"F": 0}
{"v": 1	"t": 2268044	"P": 996.5	"F": 0}
{"v": 1	"t": 2268064	"P": 992.75	"F": 0}
{"v": 1	"t": 2268085	"P": 994.25	"F": 0}
{"v": 1	"t": 2268105	"P": 996.75	"F": 0}
{"v": 1	"t": 2268125	"P": 990.0	"F": 0}
{"v": 1	"t": 2268146	"P": 992.25	"F": 0}
{"v": 1	"t": 2268166	"P": 996.25	"F": 0}
{"v": 1	"t": 2268186	"P": 995.25	"F": 0}
{"v": 1	"t": 2268207	"P": 991.25	"F": 0}
{"v": 1	"t": 2268227	"P": 995.25	"F": 0}
{"v": 1	"t": 2268248	"P": 993.0	"F": 0}
{"v": 1	"t": 2268268	"P": 991.25	"F": 0}
{"v": 1	"t": 2268288	"P": 997.75	"F": 0}
{"v": 1	"t": 2268309	"P": 995.25	"F": 0}
{"v": 1	"t": 2268329	"P": 991.75	"F": 0}
{"v": 1	"t": 2268350	"P": 995.5	"F": 0}
{"v": 1	"t": 2268370	"P": 996.5	"F": 0}
{"v": 1	"t": 2268390	"P": 993.25	"F": 0}
{"v": 1	"t": 2268411	"P": 992.0	"F": -1}
{"v": 1	"t": 2268431	"P": 997.25	"F": 0}
{"v": 1	"t": 2268451	"P": 992.0	"F": 0}
{"v": 1	"t": 2268472	"P": 991.5	"F": 0}
{"v": 1	"t": 2268492	"P": 995.0	"F": 0}
{"v": 1	"t": 2268513	"P": 995.25	"F": 0}
{"v": 1	"t": 2268533	"P": 993.75	"F": 0}
{"v": 1	"t": 2268553	"P": 992.5	"F": 0}
{"v": 1	"t": 2268574	"P": 998.0	"F": 0}
{"v": 1	"t": 2268594	"P": 994.25	"F": 0}
{"v": 1	"t": 2268614	"P": 991.5	"F": 0}
{"v": 1	"t": 2268635	"P": 998.0	"F": 0}
{"v": 1	"t": 2268655	"P": 993.75	"F": 0}
{"v": 1	"t": 2268675	"P": 991.25	"F": 0}
{"v": 1	"t": 2268696	"P": 995.25	"F": 0}
{"v": 1	"t": 2268716	"P": 995.25	"F": 0}
{"v": 1	"t": 2268737	"P": 992.0	"F": 0}
{"v": 1	"t": 2268757	"P": 993.0	"F": 0}
{"v": 1	"t": 2268777	"P": 997.25	"F": 0}
{"v": 1	"t": 2268798	"P": 993.5	"F": 0}
{"v": 1	"t": 2268818	"P": 992.25	"F": 0}
{"v": 1	"t": 2268839	"P": 996.0	"F": 0}
{"v": 1	"t": 2268859	"P": 996.5	"F": 0}
{"v": 1	"t": 2268879	"P": 990.75	"F": 0}
{"v": 1	"t": 2268900	"P": 995.75	"F": 0	"C": 44.22	"D": 3144	"sn": 54091779688249	"file": "/data/device_log/data0000.out"}
{"v": 1	"t": 2268920	"P": 995.5	"F": -1}
{"v": 1	"t": 2268940	"P": 992.5	"F": 0}
{"v": 1	"t": 2268961	"P": 994.75	"F": 0}
{"v": 1	"t": 2268981	"P": 996.25	"F": 0}
{"v": 1	"t": 2269002	"P": 992.25	"F": 0}
{"v": 1	"t": 2269022	"P": 992.5	"F": 0}
{"v": 1	"t": 2269042	"P": 998.25	"F": 0}
{"v": 1	"t": 2269063	"P": 994.25	"F": 0}
{"v": 1	"t": 2269083	"P": 991.0	"F": 0}
{"v": 1	"t": 2269103	"P": 995.75	"F": 0}
{"v": 1	"t": 2269124	"P": 994.75	"F": 0}
{"v": 1	"t": 2269144	"P": 993.25	"F": 0}
{"v": 1	"t": 2269165	"P": 993.0	"F": 0}
{"v": 1	"t": 2269185	"P": 995.25	"F": 0}
{"v": 1	"t": 2269205	"P": 995.0	"F": 0}
{"v": 1	"t": 2269226	"P": 991.0	"F": 0}
{"v": 1	"t": 2269246	"P": 996.25	"F": 0}
{"v": 1	"t": 2269266	"P": 995.0	"F": 0}
{"v": 1	"t": 2269287	"P": 991.5	"F": 0}
{"v": 1	"t": 2269307	"P": 993.0	"F": 0}
{"v": 1	"t": 2269327	"P": 996.75	"F": 0}
{"v": 1	"t": 2269348	"P": 992.5	"F": 0}
{"v": 1	"t": 2269368	"P": 994.25	"F": 0}
{"v": 1	"t": 2269389	"P": 998.0	"F": 0}
{"v": 1	"t": 2269409	"P": 994.25	"F": 0}
{"v": 1	"t": 2269429	"P": 991.0	"F": 0}
{"v": 1	"t": 2269450	"P": 997.0	"F": 0}
{"v": 1	"t": 2269470	"P": 993.25	"F": 0}
{"v": 1	"t": 2269491	"P": 991.25	"F": 0}
{"v": 1	"t": 2269511	"P": 996.5	"F": 0}
{"v": 1	"t": 2269531	"P": 995.5	"F": 0}
{"v": 1	"t": 2269552	"P": 990.0	"F": 0}
{"v": 1	"t": 2269572	"P": 995.75	"F": 0}
{"v": 1	"t": 2269593	"P": 996.75	"F": 0}
{"v": 1	"t": 2269613	"P": 992.25	"F": 0}
{"v": 1	"t": 2269633	"P": 992.75	"F": 0}
{"v": 1	"t": 2269654	"P": 996.0	"F": 0}
{"v": 1	"t": 2269674	"P": 992.75	"F": 0}
{"v": 1	"t": 2269694	"P": 990.0	"F": 0}
{"v": 1	"t": 2269715	"P": 996.0	"F": 0}
{"v": 1	"t": 2269735	"P": 995.25	"F": 0}
{"v": 1	"t": 2269755	"P": 990.5	"F": 0}
{"v": 1	"t": 2269776	"P": 993.5	"F": 0}
{"v": 1	"t": 2269796	"P": 996.75	"F": 0}
{"v": 1	"t": 2269817	"P": 990.25	"F": 0}
{"v": 1	"t": 2269837	"P": 990.5	"F": 0}
{"v": 1	"t": 2269857	"P": 998.0	"F": 0}
{"v": 1	"t": 2269878	"P": 995.5	"F": 0}
{"v": 1	"t": 2269898	"P": 990.75	"F": -1}
{"v": 1	"t": 2269918	"P": 995.0	"F": 0	"C": 44.25	"D": 3144	"sn": 54091779688249	"file": "/data/device_log/data0000.out"}
{"v": 1	"t": 2269939	"P": 995.75	"F": 0}
{"v": 1	"t": 2269959	"P": 992.25	"F": 0}
{"v": 1	"t": 2269980	"P": 993.75	"F": 0}
{"v": 1	"t": 2270000	"P": 997.0	"F": 0}
{"v": 1	"t": 2270020	"P": 992.75	"F": 0}
{"v": 1	"t": 2270041	"P": 990.75	"F": 0}
{"v": 1	"t": 2270061	"P": 996.75	"F": 0}
{"v": 1	"t": 2270081	"P": 991.25	"F": 0}
{"v": 1	"t": 2270102	"P": 992.0	"F": 0}
{"v": 1	"t": 2270122	"P": 996.25	"F": 0}
{"v": 1	"t": 2270143	"P": 994.75	"F": 0}
{"v": 1	"t": 2270163	"P": 991.25	"F": 0}
{"v": 1	"t": 2270183	"P": 996.0	"F": 0}
{"v": 1	"t": 2270204	"P": 995.5	"F": 0}
{"v": 1	"t": 2270224	"P": 992.5	"F": 0}
{"v": 1	"t": 2270245	"P": 994.5	"F": 0}
{"v": 1	"t": 2270265	"P": 997.5	"F": 0}
{"v": 1	"t": 2270285	"P": 991.0	"F": 0}
{"v": 1	"t": 2270306	"P": 992.75	"F": 0}
{"v": 1	"t": 2270326	"P": 995.5	"F": 0}
{"v": 1	"t": 2270346	"P": 993.0	"F": 0}
{"v": 1	"t": 2270367	"P": 991.5	"F": 0}
{"v": 1	"t": 2270387	"P": 994.0	"F": 0}
{"v": 1	"t": 2270408	"P": 996.0	"F": 0}
{"v": 1	"t": 2270428	"P": 991.75	"F": 0}
{"v": 1	"t": 2270448	"P": 991.0	"F": 0}
{"v": 1	"t": 2270469	"P": 997.25	"F": 0}
{"v": 1	"t": 2270489	"P": 993.75	"F": 0}
{"v": 1	"t": 2270509	"P": 991.5	"F": 0}
{"v": 1	"t": 2270530	"P": 995.25	"F": 0}
{"v": 1	"t": 2270550	"P": 994.75	"F": 0}
{"v": 1	"t": 2270570	"P": 991.0	"F": 0}
{"v": 1	"t": 2270591	"P": 992.75	"F": 0}
{"v": 1	"t": 2270611	"P": 995.25	"F": 0}
{"v": 1	"t": 2270632	"P": 993.5	"F": 0}
{"v": 1	"t": 2270652	"P": 989.5	"F": 0}
{"v": 1	"t": 2270672	"P": 996.25	"F": 0}
{"v": 1	"t": 2270693	"P": 992.0	"F": 0}
{"v": 1	"t": 2270713	"P": 989.0	"F": 0}
{"v": 1	"t": 2270733	"P": 995.5	"F": 0}
{"v": 1	"t": 2270754	"P": 993.5	"F": 0}
{"v": 1	"t": 2270774	"P": 992.25	"F": 0}
{"v": 1	"t": 2270795	"P": 996.25	"F": 0}
{"v": 1	"t": 2270815	"P": 994.75	"F": 0}
{"v": 1	"t": 2270835	"P": 991.75	"F": 0}
{"v": 1	"t": 2270856	"P": 992.5	"F": 0}
{"v": 1	"t": 2270876	"P": 995.25	"F": 0}
{"v": 1	"t": 2270897	"P": 992.25	"F": 0}
{"v": 1	"t": 2270917	"P": 992.0	"F": 0}
{"v": 1	"t": 2270937	"P": 997.75	"F": 0	"C": 44.255	"D": 3144	"sn": 54091779688249	"file": "/data/device_log/data0000.out"}
{"v": 1	"t": 2270958	"P": 992.75	"F": 0}
{"v": 1	"t": 2270978	"P": 990.25	"F": -1}
{"v": 1	"t": 2270998	"P": 997.0	"F": 0}
{"v": 1	"t": 2271019	"P": 996.25	"F": 0}
{"v": 1	"t": 2271039	"P": 991.25	"F": 0}
{"v": 1	"t": 2271060	"P": 994.25	"F": 0}
{"v": 1	"t": 2271080	"P": 997.75	"F": 0}
{"v": 1	"t": 2271100	"P": 993.25	"F": 0}
{"v": 1	"t": 2271121	"P": 991.75	"F": 0}
{"v": 1	"t": 2271141	"P": 997.0	"F": 0}
{"v": 1	"t": 2271161	"P": 995.25	"F": 0}
{"v": 1	"t": 2271182	"P": 991.0	"F": 0}
{"v": 1	"t": 2271202	"P": 993.25	"F": 0}
{"v": 1	"t": 2271222	"P": 997.5	"F": 0}
{"v": 1	"t": 2271243	"P": 991.5	"F": 0}
{"v": 1	"t": 2271263	"P": 992.5	"F": 0}
{"v": 1	"t": 2271284	"P": 996.0	"F": 0}
{"v": 1	"t": 2271304	"P": 993.5	"F": 0}
{"v": 1	"t": 2271324	"P": 991.0	"F": 0}
{"v": 1	"t": 2271345	"P": 993.0	"F": 0}
{"v": 1	"t": 2271366	"P": 992.25	"F": 0}
{"v": 1	"t": 2271386	"P": 997.0	"F": 0}
{"v": 1	"t": 2271406	"P": 996.25	"F": 0}
{"v": 1	"t": 2271426	"P": 992.75	"F": 0}
{"v": 1	"t": 2271447	"P": 991.25	"F": 0}
{"v": 1	"t": 2271467	"P": 992.25	"F": -1}
{"v": 1	"t": 2271487	"P": 995.75	"F": -1}
{"v": 1	"t": 2271508	"P": 994.25	"F": 0}
{"v": 1	"t": 2271528	"P": 991.0	"F": -1}
{"v": 1	"t": 2271548	"P": 993.25	"F": -1}
{"v": 1	"t": 2271569	"P": 987.25	"F": 0}
{"v": 1	"t": 2271589	"P": 992.5	"F": 0}
{"v": 1	"t": 2271609	"P": 991.75	"F": 0}
{"v": 1	"t": 2271630	"P": 996.25	"F": 0}
{"v": 1	"t": 2271650	"P": 994.25	"F": 0}
{"v": 1	"t": 2271670	"P": 992.5	"F": -1}
{"v": 1	"t": 2271691	"P": 991.75	"F": 0}
{"v": 1	"t": 2271711	"P": 998.0	"F": 0}
{"v": 1	"t": 2271731	"P": 995.0	"F": 0}
{"v": 1	"t": 2271752	"P": 991.25	"F": 0}
{"v": 1	"t": 2271772	"P": 991.5	"F": 0}
{"v": 1	"t": 2271792	"P": 995.0	"F": 0}
{"v": 1	"t": 2271813	"P": 992.75	"F": 0}
{"v": 1	"t": 2271833	"P": 990.25	"F": -1}
{"v": 1	"t": 2271853	"P": 990.5	"F": 0}
{"v": 1	"t": 2271873	"P": 995.0	"F": 0}
{"v": 1	"t": 2271894	"P": 994.5	"F": 0}
{"v": 1	"t": 2271914	"P": 992.25	"F": 0}
{"v": 1	"t": 2271934	"P": 991.75	"F": 0}
{"v": 1	"t": 2271955	"P": 995.75	"F": 0	"C": 44.27	"D": 3144	"sn": 54091779688249	"file": "/data/device_log/data0000.out"}
{"v": 1	"t": 2271975	"P": 995.0	"F": 0}
{"v": 1	"t": 2271995	"P": 992.5	"F": 0}
{"v": 1	"t": 2272016	"P": 990.75	"F": 0}
{"v": 1	"t": 2272036	"P": 994.25	"F": 0}
{"v": 1	"t": 2272056	"P": 995.5	"F": 0}
{"v": 1	"t": 2272076	"P": 994.0	"F": 0}
{"v": 1	"t": 2272097	"P": 989.75	"F": -1}
{"v": 1	"t": 2272117	"P": 991.0	"F": 0}
{"v": 1	"t": 2272137	"P": 995.5	"F": 0}
{"v": 1	"t": 2272157	"P": 993.5	"F": 0}
{"v": 1	"t": 2272178	"P": 993.25	"F": 0}
{"v": 1	"t": 2272198	"P": 989.5	"F": 0}
{"v": 1	"t": 2272218	"P": 992.25	"F": 0}
{"v": 1	"t": 2272239	"P": 995.25	"F": 0}
{"v": 1	"t": 2272259	"P": 993.5	"F": 0}
{"v": 1	"t": 2272279	"P": 992.0	"F": 0}
{"v": 1	"t": 2272299	"P": 992.0	"F": 0}
{"v": 1	"t": 2272320	"P": 997.5	"F": 0}
{"v": 1	"t": 2272340	"P": 996.0	"F": 0}
{"v": 1	"t": 2272360	"P": 992.75	"F": 0}
{"v": 1	"t": 2272381	"P": 990.25	"F": 0}
{"v": 1	"t": 2272401	"P": 996.0	"F": 0}
{"v": 1	"t": 2272421	"P": 997.5	"F": 0}
{"v": 1	"t": 2272441	"P": 993.0	"F": 0}
{"v": 1	"t": 2272462	"P": 990.25	"F": 0}
{"v": 1	"t": 2272482	"P": 993.25	"F": 0}
{"v": 1	"t": 2272502	"P": 996.75	"F": 0}
{"v": 1	"t": 2272523	"P": 993.25	"F": 0}
{"v": 1	"t": 2272543	"P": 992.5	"F": 0}
{"v": 1	"t": 2272563	"P": 991.0	"F": 0}
{"v": 1	"t": 2272583	"P": 996.5	"F": 0}
{"v": 1	"t": 2272604	"P": 996.5	"F": 0}
{"v": 1	"t": 2272624	"P": 993.25	"F": 0}
{"v": 1	"t": 2272644	"P": 991.0	"F": 0}
{"v": 1	"t": 2272665	"P": 994.5	"F": 0}
{"v": 1	"t": 2272685	"P": 996.0	"F": 0}
{"v": 1	"t": 2272705	"P": 994.5	"F": 0}
{"v": 1	"t": 2272725	"P": 991.0	"F": 0}
{"v": 1	"t": 2272746	"P": 992.5	"F": 0}
{"v": 1	"t": 2272766	"P": 997.25	"F": 0}
{"v": 1	"t": 2272786	"P": 994.25	"F": 0}
{"v": 1	"t": 2272807	"P": 992.25	"F": 0}
{"v": 1	"t": 2272827	"P": 992.0	"F": 0}
{"v": 1	"t": 2272847	"P": 996.0	"F": 0}
{"v": 1	"t": 2272867	"P": 997.5	"F": 0}
{"v": 1	"t": 2272888	"P": 994.0	"F": 0}
{"v": 1	"t": 2272908	"P": 989.25	"F": 0}
{"v": 1	"t": 2272928	"P": 992.5	"F": 0}
{"v": 1	"t": 2272948	"P": 997.0	"F": 0}
{"v": 1	"t": 2272969	"P": 995.5	"F": 0	"C": 44.24	"D": 3144	"sn": 54091779688249	"file": "/data/device_log/data0000.out"}
{"v": 1	"t": 2272989	"P": 992.25	"F": 0}
{"v": 1	"t": 2273009	"P": 993.0	"F": 0}
{"v": 1	"t": 2273030	"P": 998.0	"F": 0}
{"v": 1	"t": 2273050	"P": 995.25	"F": 0}
{"v": 1	"t": 2273070	"P": 994.0	"F": 0}
{"v": 1	"t": 2273091	"P": 992.25	"F": 0}
{"v": 1	"t": 2273111	"P": 995.5	"F": -1}
{"v": 1	"t": 2273131	"P": 996.0	"F": 0}
{"v": 1	"t": 2273151	"P": 994.5	"F": 0}
{"v": 1	"t": 2273172	"P": 990.75	"F": 0}
{"v": 1	"t": 2273192	"P": 994.25	"F": 0}
{"v": 1	"t": 2273212	"P": 997.25	"F": 0}
{"v": 1	"t": 2273233	"P": 995.75	"F": 0}
{"v": 1	"t": 2273253	"P": 990.75	"F": 0}
{"v": 1	"t": 2273273	"P": 992.0	"F": 0}
{"v": 1	"t": 2273294	"P": 995.75	"F": 0}
{"v": 1	"t": 2273314	"P": 992.5	"F": 0}
{"v": 1	"t": 2273334	"P": 992.75	"F": 0}
{"v": 1	"t": 2273354	"P": 991.0	"F": 0}
{"v": 1	"t": 2273375	"P": 994.75	"F": 0}
{"v": 1	"t": 2273395	"P": 994.5	"F": 0}
{"v": 1	"t": 2273415	"P": 991.75	"F": 0}
{"v": 1	"t": 2273436	"P": 990.25	"F": 0}
{"v": 1	"t": 2273456	"P": 994.5	"F": 0}
{"v": 1	"t": 2273476	"P": 995.75	"F": 0}
{"v": 1	"t": 2273496	"P": 993.75	"F": 0}
{"v": 1	"t": 2273517	"P": 990.75	"F": 0}
{"v": 1	"t": 2273537	"P": 991.5	"F": 0}
{"v": 1	"t": 2273557	"P": 993.0	"F": 0}
{"v": 1	"t": 2273577	"P": 996.0	"F": 0}
{"v": 1	"t": 2273598	"P": 993.5	"F": 0}
{"v": 1	"t": 2273618	"P": 990.25	"F": 0}
{"v": 1	"t": 2273638	"P": 994.75	"F": 0}
{"v": 1	"t": 2273659	"P": 997.0	"F": 0}
{"v": 1	"t": 2273679	"P": 994.0	"F": 0}
{"v": 1	"t": 2273699	"P": 991.5	"F": 0}
{"v": 1	"t": 2273719	"P": 992.0	"F": 0}
{"v": 1	"t": 2273740	"P": 997.0	"F": 0}
{"v": 1	"t": 2273760	"P": 995.5	"F": 0}
{"v": 1	"t": 2273780	"P": 993.75	"F": 0}
{"v": 1	"t": 2273801	"P": 991.25	"F": 0}
{"v": 1	"t": 2273821	"P": 993.0	"F": 0}
{"v": 1	"t": 2273841	"P": 996.25	"F": 0}
{"v": 1	"t": 2273861	"P": 994.25	"F": 0}
{"v": 1	"t": 2273882	"P": 992.5	"F": 0}
{"v": 1	"t": 2273902	"P": 993.25	"F": 0}
{"v": 1	"t": 2273922	"P": 998.25	"F": 0}
{"v": 1	"t": 2273943	"P": 993.75	"F": 0}
{"v": 1	"t": 2273963	"P": 993.0	"F": 0}
{"v": 1	"t": 2273983	"P": 992.25	"F": 0	"C": 44.24	"D": 3144	"sn": 54091779688249	"file": "/data/device_log/data0000.out"}
{"v": 1	"t": 2274003	"P": 996.75	"F": 0}
{"v": 1	"t": 2274024	"P": 995.5	"F": 0}
{"v": 1	"t": 2274044	"P": 992.25	"F": 0}
{"v": 1	"t": 2274064	"P": 991.0	"F": 0}
{"v": 1	"t": 2274085	"P": 996.25	"F": 0}
{"v": 1	"t": 2274105	"P": 996.5	"F": 0}
{"v": 1	"t": 2274125	"P": 995.0	"F": 0}
{"v": 1	"t": 2274145	"P": 990.75	"F": 0}
{"v": 1	"t": 2274166	"P": 994.0	"F": 0}
{"v": 1	"t": 2274186	"P": 996.5	"F": 0}
{"v": 1	"t": 2274206	"P": 994.25	"F": 0}
{"v": 1	"t": 2274227	"P": 994.25	"F": 0}
{"v": 1	"t": 2274247	"P": 991.5	"F": 0}
{"v": 1	"t": 2274267	"P": 996.0	"F": 0}
{"v": 1	"t": 2274287	"P": 998.0	"F": 0}
{"v": 1	"t": 2274308	"P": 993.75	"F": 0}
{"v": 1	"t": 2274328	"P": 990.25	"F": 0}
{"v": 1	"t": 2274348	"P": 993.5	"F": 0}
{"v": 1	"t": 2274368	"P": 997.5	"F": 0}
{"v": 1	"t": 2274389	"P": 994.75	"F": 0}
{"v": 1	"t": 2274409	"P": 992.5	"F": 0}
{"v": 1	"t": 2274429	"P": 991.0	"F": 0}
{"v": 1	"t": 2274450	"P": 997.0	"F": 0}
{"v": 1	"t": 2274470	"P": 995.75	"F": 0}
{"v": 1	"t": 2274490	"P": 991.5	"F": 0}
{"v": 1	"t": 2274510	"P": 992.75	"F": 0}
{"v": 1	"t": 2274531	"P": 993.75	"F": 0}
{"v": 1	"t": 2274551	"P": 996.75	"F": 0}
{"v": 1	"t": 2274571	"P": 994.5	"F": 0}
{"v": 1	"t": 2274592	"P": 991.75	"F": 0}
{"v": 1	"t": 2274612	"P": 994.0	"F": 0}
{"v": 1	"t": 2274632	"P": 996.25	"F": 0}
{"v": 1	"t": 2274653	"P": 993.75	"F": 0}
{"v": 1	"t": 2274673	"P": 991.25	"F": 0}
{"v": 1	"t": 2274693	"P": 990.75	"F": 0}
{"v": 1	"t": 2274713	"P": 996.25	"F": 0}
{"v": 1	"t": 2274734	"P": 992.75	"F": 0}
{"v": 1	"t": 2274754	"P": 989.75	"F": 0}
{"v": 1	"t": 2274774	"P": 989.0	"F": 0}
{"v": 1	"t": 2274795	"P": 992.75	"F": 0}
{"v": 1	"t": 2274815	"P": 996.25	"F": 0}
{"v": 1	"t": 2274835	"P": 991.75	"F": 0}
{"v": 1	"t": 2274855	"P": 991.75	"F": 0}
{"v": 1	"t": 2274876	"P": 992.25	"F": 0}
{"v": 1	"t": 2274896	"P": 998.25	"F": 0}
{"v": 1	"t": 2274916	"P": 995.5	"F": 0}
{"v": 1	"t": 2274936	"P": 993.5	"F": 0}
{"v": 1	"t": 2274957	"P": 992.0	"F": 0}
{"v": 1	"t": 2274977	"P": 994.0	"F": 0}
{"v": 1	"t": 2274997	"P": 998.0	"F": 0	"C": 44.26	"D": 3144	"sn": 54091779688249	"file": "/data/device_log/data0000.out"}
{"v": 1	"t": 2275018	"P": 993.75	"F": 0}
{"v": 1	"t": 2275038	"P": 992.0	"F": 0}
{"v": 1	"t": 2275058	"P": 992.25	"F": 0}
{"v": 1	"t": 2275078	"P": 996.75	"F": 0}
{"v": 1	"t": 2275099	"P": 993.5	"F": 0}
{"v": 1	"t": 2275119	"P": 992.25	"F": 0}
{"v": 1	"t": 2275139	"P": 989.75	"F": 0}
{"v": 1	"t": 2275160	"P": 993.75	"F": 0}
{"v": 1	"t": 2275180	"P": 996.5	"F": 0}
{"v": 1	"t": 2275200	"P": 994.5	"F": 0}
{"v": 1	"t": 2275220	"P": 990.5	"F": 0}
{"v": 1	"t": 2275241	"P": 992.75	"F": 0}
{"v": 1	"t": 2275261	"P": 997.25	"F": 0}
{"v": 1	"t": 2275281	"P": 994.0	"F": 0}
{"v": 1	"t": 2275302	"P": 992.0	"F": 0}
{"v": 1	"t": 2275322	"P": 996.5	"F": 0}
{"v": 1	"t": 2275343	"P": 991.5	"F": 0}
{"v": 1	"t": 2275363	"P": 989.25	"F": 0}
{"v": 1	"t": 2275383	"P": 996.0	"F": 0}
{"v": 1	"t": 2275404	"P": 996.5	"F": 0}
{"v": 1	"t": 2275424	"P": 992.75	"F": 0}
{"v": 1	"t": 2275444	"P": 989.5	"F": 0}
{"v": 1	"t": 2275464	"P": 993.0	"F": 0}
{"v": 1	"t": 2275485	"P": 995.5	"F": 0}
{"v": 1	"t": 2275505	"P": 994.75	"F": 0}
{"v": 1	"t": 2275525	"P": 993.0	"F": 0}
{"v": 1	"t": 2275546	"P": 991.25	"F": 0}
{"v": 1	"t": 2275566	"P": 996.25	"F": 0}
{"v": 1	"t": 2275586	"P": 995.5	"F": 0}
{"v": 1	"t": 2275606	"P": 994.0	"F": 0}
{"v": 1	"t": 2275627	"P": 990.0	"F": 0}
{"v": 1	"t": 2275647	"P": 993.5	"F": 0}
{"v": 1	"t": 2275667	"P": 995.5	"F": 0}
{"v": 1	"t": 2275688	"P": 992.5	"F": 0}
{"v": 1	"t": 2275708	"P": 991.5	"F": 0}
{"v": 1	"t": 2275728	"P": 991.25	"F": 0}
{"v": 1	"t": 2275748	"P": 995.75	"F": 0}
{"v": 1	"t": 2275769	"P": 996.25	"F": 0}
{"v": 1	"t": 2275789	"P": 993.25	"F": 0}
{"v": 1	"t": 2275809	"P": 990.0	"F": 0}
{"v": 1	"t": 2275829	"P": 991.5	"F": 0}
{"v": 1	"t": 2275850	"P": 995.25	"F": 0}
{"v": 1	"t": 2275870	"P": 993.75	"F": 0}
{"v": 1	"t": 2275890	"P": 990.5	"F": 0}
{"v": 1	"t": 2275911	"P": 991.25	"F": 0}
{"v": 1	"t": 2275931	"P": 997.75	"F": 0}
{"v": 1	"t": 2275951	"P": 995.0	"F": 0}
{"v": 1	"t": 2275972	"P": 993.25	"F": 0}
{"v": 1	"t": 2275992	"P": 990.25	"F": 0}
{"v": 1	"t": 2276012	"P": 995.75	"F": 0	"C": 44.24	"D": 3144	"sn": 54091779688249	"file": "/data/device_log/data0000.out"}
{"v": 1	"t": 2276032	"P": 996.75	"F": 0}
{"v": 1	"t": 2276053	"P": 991.75	"F": 0}
{"v": 1	"t": 2276073	"P": 989.75	"F": 0}
{"v": 1	"t": 2276093	"P": 994.0	"F": 0}
{"v": 1	"t": 2276114	"P": 995.0	"F": 0}
{"v": 1	"t": 2276134	"P": 992.5	"F": 0}
{"v": 1	"t": 2276154	"P": 991.75	"F": 0}
{"v": 1	"t": 2276174	"P": 991.0	"F": 0}
{"v": 1	"t": 2276195	"P": 996.5	"F": 0}
{"v": 1	"t": 2276215	"P": 994.75	"F": 0}
{"v": 1	"t": 2276235	"P": 991.0	"F": 0}
{"v": 1	"t": 2276256	"P": 992.25	"F": 0}
{"v": 1	"t": 2276276	"P": 995.0	"F": 0}
{"v": 1	"t": 2276296	"P": 995.75	"F": 0}
{"v": 1	"t": 2276316	"P": 993.25	"F": 0}
{"v": 1	"t": 2276337	"P": 992.25	"F": 0}
{"v": 1	"t": 2276357	"P": 992.0	"F": 0}
{"v": 1	"t": 2276377	"P": 997.25	"F": 0}
{"v": 1	"t": 2276398	"P": 992.25	"F": 0}
{"v": 1	"t": 2276418	"P": 990.25	"F": 0}
{"v": 1	"t": 2276438	"P": 989.25	"F": 0}
{"v": 1	"t": 2276458	"P": 993.25	"F": 0}
{"v": 1	"t": 2276479	"P": 994.75	"F": 0}
{"v": 1	"t": 2276499	"P": 991.5	"F": 0}
{"v": 1	"t": 2276519	"P": 988.75	"F": 0}
{"v": 1	"t": 2276539	"P": 993.25	"F": 0}
{"v": 1	"t": 2276560	"P": 997.0	"F": 0}
{"v": 1	"t": 2276580	"P": 993.5	"F": 0}
{"v": 1	"t": 2276600	"P": 991.75	"F": 0}
{"v": 1	"t": 2276621	"P": 991.75	"F": 0}
{"v": 1	"t": 2276641	"P": 997.5	"F": 0}
{"v": 1	"t": 2276661	"P": 993.75	"F": 0}
{"v": 1	"t": 2276682	"P": 991.5	"F": 0}
{"v": 1	"t": 2276702	"P": 991.0	"F": 0}
{"v": 1	"t": 2276722	"P": 995.5	"F": 0}
{"v": 1	"t": 2276742	"P": 996.25	"F": 0}
{"v": 1	"t": 2276763	"P": 993.5	"F": 0}
{"v": 1	"t": 2276783	"P": 989.75	"F": 0}
{"v": 1	"t": 2276803	"P": 993.5	"F": 0}
{"v": 1	"t": 2276824	"P": 997.0	"F": 0}
{"v": 1	"t": 2276844	"P": 993.5	"F": 0}
{"v": 1	"t": 2276864	"P": 992.0	"F": 0}
{"v": 1	"t": 2276884	"P": 990.5	"F": 0}
{"v": 1	"t": 2276905	"P": 994.25	"F": 0}
{"v": 1	"t": 2276925	"P": 994.25	"F": 0}
{"v": 1	"t": 2276945	"P": 994.0	"F": 0}
{"v": 1	"t": 2276965	"P": 989.0	"F": 0}
{"v": 1	"t": 2276986	"P": 990.25	"F": 0}
{"v": 1	"t": 2277006	"P": 997.5	"F": 0}
{"v": 1	"t": 2277026	"P": 994.25	"F": 0	"C": 44.23	"D": 3144	"sn": 54091779688249	"file": "/data/device_log/data0000.out"}
{"v": 1	"t": 2277047	"P": 992.5	"F": 0}
{"v": 1	"t": 2277067	"P": 993.5	"F": 0}
{"v": 1	"t": 2277087	"P": 996.5	"F": -1}
{"v": 1	"t": 2277108	"P": 993.0	"F": 0}
{"v": 1	"t": 2277128	"P": 990.25	"F": 0}
{"v": 1	"t": 2277148	"P": 991.75	"F": 0}
{"v": 1	"t": 2277168	"P": 996.0	"F": 0}
{"v": 1	"t": 2277189	"P": 996.0	"F": 0}
{"v": 1	"t": 2277209	"P": 993.0	"F": 0}
{"v": 1	"t": 2277229	"P": 988.5	"F": 0}
{"v": 1	"t": 2277250	"P": 994.75	"F": 0}
{"v": 1	"t": 2277270	"P": 996.25	"F": 0}
{"v": 1	"t": 2277290	"P": 994.75	"F": 0}
{"v": 1	"t": 2277310	"P": 991.5	"F": 0}
{"v": 1	"t": 2277331	"P": 992.75	"F": 0}
{"v": 1	"t": 2277351	"P": 995.25	"F": 0}
{"v": 1	"t": 2277371	"P": 994.25	"F": 0}
{"v": 1	"t": 2277392	"P": 990.75	"F": 0}
{"v": 1	"t": 2277412	"P": 991.5	"F": 0}
{"v": 1	"t": 2277432	"P": 996.5	"F": 0}
{"v": 1	"t": 2277453	"P": 994.75	"F": 0}
{"v": 1	"t": 2277473	"P": 991.0	"F": 0}
{"v": 1	"t": 2277493	"P": 990.0	"F": 0}
{"v": 1	"t": 2277513	"P": 995.0	"F": 0}
{"v": 1	"t": 2277534	"P": 995.5	"F": 0}
{"v": 1	"t": 2277554	"P": 993.25	"F": 0}
{"v": 1	"t": 2277574	"P": 990.5	"F": 0}
{"v": 1	"t": 2277594	"P": 991.25	"F": 0}
{"v": 1	"t": 2277615	"P": 995.25	"F": 0}
{"v": 1	"t": 2277635	"P": 994.25	"F": 0}
{"v": 1	"t": 2277655	"P": 990.5	"F": 0}
{"v": 1	"t": 2277676	"P": 990.75	"F": 0}
{"v": 1	"t": 2277696	"P": 996.5	"F": 0}
{"v": 1	"t": 2277716	"P": 995.25	"F": 0}
{"v": 1	"t": 2277736	"P": 992.25	"F": 0}
{"v": 1	"t": 2277757	"P": 989.25	"F": 0}
{"v": 1	"t": 2277777	"P": 992.5	"F": 0}
{"v": 1	"t": 2277797	"P": 996.75	"F": 0}
{"v": 1	"t": 2277818	"P": 993.75	"F": 0}
{"v": 1	"t": 2277838	"P": 991.25	"F": 0}
{"v": 1	"t": 2277858	"P": 990.0	"F": 0}
{"v": 1	"t": 2277878	"P": 993.5	"F": 0}
{"v": 1	"t": 2277899	"P": 994.75	"F": 0}
{"v": 1	"t": 2277919	"P": 991.75	"F": 0}
{"v": 1	"t": 2277939	"P": 989.25	"F": 0}
{"v": 1	"t": 2277960	"P": 994.0	"F": 0}
{"v": 1	"t": 2277980	"P": 994.25	"F": 0}
{"v": 1	"t": 2278000	"P": 992.75	"F": 0}
{"v": 1	"t": 2278020	"P": 990.75	"F": 0}
{"v": 1	"t": 2278041	"P": 993.75	"F": 0	"C": 44.215	"D": 3144	"sn": 54091779688249	"file": "/data/device_log/data0000.out"}
{"v": 1	"t": 2278061	"P": 996.5	"F": 0}
{"v": 1	"t": 2278081	"P": 992.5	"F": 0}
{"v": 1	"t": 2278102	"P": 989.5	"F": 0}
{"v": 1	"t": 2278122	"P": 992.0	"F": 0}
{"v": 1	"t": 2278142	"P": 995.25	"F": 0}
{"v": 1	"t": 2278163	"P": 994.5	"F": 0}
{"v": 1	"t": 2278183	"P": 991.25	"F": 0}
{"v": 1	"t": 2278203	"P": 990.25	"F": 0}
{"v": 1	"t": 2278223	"P": 995.0	"F": 0}
{"v": 1	"t": 2278244	"P": 993.75	"F": 0}
{"v": 1	"t": 2278264	"P": 993.0	"F": 0}
{"v": 1	"t": 2278284	"P": 990.25	"F": 0}
{"v": 1	"t": 2278305	"P": 993.5	"F": 0}
{"v": 1	"t": 2278325	"P": 996.5	"F": 0}
{"v": 1	"t": 2278345	"P": 992.0	"F": 0}
{"v": 1	"t": 2278365	"P": 991.75	"F": 0}
{"v": 1	"t": 2278386	"P": 990.25	"F": 0}
{"v": 1	"t": 2278406	"P": 994.25	"F": 0}
{"v": 1	"t": 2278426	"P": 996.5	"F": 0}
{"v": 1	"t": 2278446	"P": 993.0	"F": 0}
{"v": 1	"t": 2278467	"P": 989.5	"F": 0}
{"v": 1	"t": 2278487	"P": 994.0	"F": 0}
{"v": 1	"t": 2278507	"P": 996.0	"F": 0}
{"v": 1	"t": 2278528	"P": 993.5	"F": 0}
{"v": 1	"t": 2278548	"P": 990.5	"F": 0}
{"v": 1	"t": 2278575	"P": 994.75	"F": 0}
{"v": 1	"t": 2278595	"P": 992.5	"F": 0}
{"v": 1	"t": 2278615	"P": 990.75	"F": 0}
{"v": 1	"t": 2278636	"P": 993.0	"F": 0}
{"v": 1	"t": 2278656	"P": 995.75	"F": 0}
{"v": 1	"t": 2278676	"P": 993.25	"F": 0}
{"v": 1	"t": 2278697	"P": 989.5	"F": 0}
{"v": 1	"t": 2278717	"P": 991.5	"F": 0}
{"v": 1	"t": 2278737	"P": 996.5	"F": 0}
{"v": 1	"t": 2278757	"P": 994.5	"F": 0}
{"v": 1	"t": 2278778	"P": 991.5	"F": 0}
{"v": 1	"t": 2278798	"P": 990.75	"F": 0}
{"v": 1	"t": 2278818	"P": 995.75	"F": 0}
{"v": 1	"t": 2278839	"P": 995.75	"F": 0}
{"v": 1	"t": 2278859	"P": 992.25	"F": 0}
{"v": 1	"t": 2278879	"P": 991.0	"F": 0}
{"v": 1	"t": 2278900	"P": 996.25	"F": 0}
{"v": 1	"t": 2278920	"P": 994.0	"F": 0}
{"v": 1	"t": 2278940	"P": 990.25	"F": 0}
{"v": 1	"t": 2278961	"P": 992.5	"F": 0}
{"v": 1	"t": 2278981	"P": 995.5	"F": 0}
{"v": 1	"t": 2279001	"P": 992.75	"F": 0}
{"v": 1	"t": 2279022	"P": 990.0	"F": 0}
{"v": 1	"t": 2279042	"P": 994.0	"F": 0}
{"v": 1	"t": 2279062	"P": 997.0	"F": 0	"C": 44.25	"D": 3144	"sn": 54091779688249	"file": "/data/device_log/data0000.out"}
{"v": 1	"t": 2279083	"P": 994.25	"F": 0}
{"v": 1	"t": 2279103	"P": 990.75	"F": 0}
{"v": 1	"t": 2279123	"P": 992.25	"F": 0}
{"v": 1	"t": 2279143	"P": 996.0	"F": 0}
{"v": 1	"t": 2279164	"P": 995.0	"F": 0}
{"v": 1	"t": 2279184	"P": 990.5	"F": 0}
{"v": 1	"t": 2279204	"P": 990.0	"F": 0}
{"v": 1	"t": 2279225	"P": 995.5	"F": 0}
{"v": 1	"t": 2279245	"P": 994.5	"F": 0}
{"v": 1	"t": 2279265	"P": 992.75	"F": 0}
{"v": 1	"t": 2279286	"P": 988.5	"F": 0}
{"v": 1	"t": 2279306	"P": 993.0	"F": 0}
{"v": 1	"t": 2279326	"P": 996.0	"F": 0}
{"v": 1	"t": 2279346	"P": 993.25	"F": 0}
{"v": 1	"t": 2279367	"P": 991.25	"F": 0}
{"v": 1	"t": 2279387	"P": 991.5	"F": 0}
{"v": 1	"t": 2279407	"P": 995.25	"F": 0}
{"v": 1	"t": 2279427	"P": 995.0	"F": 0}
{"v": 1	"t": 2279448	"P": 992.5	"F": 0}
{"v": 1	"t": 2279468	"P": 989.75	"F": 0}
{"v": 1	"t": 2279488	"P": 991.75	"F": 0}
{"v": 1	"t": 2279509	"P": 995.5	"F": 0}
{"v": 1	"t": 2279529	"P": 993.5	"F": 0}
{"v": 1	"t": 2279549	"P": 992.0	"F": 0}
{"v": 1	"t": 2279569	"P": 989.5	"F": 0}
{"v": 1	"t": 2279590	"P": 995.5	"F": 0}
{"v": 1	"t": 2279610	"P": 995.75	"F": 0}
{"v": 1	"t": 2279630	"P": 991.0	"F": 0}
{"v": 1	"t": 2279650	"P": 990.5	"F": 0}
{"v": 1	"t": 2279671	"P": 994.75	"F": 0}
{"v": 1	"t": 2279691	"P": 996.25	"F": 0}
{"v": 1	"t": 2279711	"P": 994.0	"F": 0}
{"v": 1	"t": 2279732	"P": 991.25	"F": 0}
{"v": 1	"t": 2279752	"P": 991.0	"F": 0}
{"v": 1	"t": 2279772	"P": 994.75	"F": 0}
{"v": 1	"t": 2279792	"P": 995.0	"F": 0}
{"v": 1	"t": 2279813	"P": 992.5	"F": 0}
{"v": 1	"t": 2279833	"P": 989.75	"F": 0}
{"v": 1	"t": 2279853	"P": 994.75	"F": 0}
{"v": 1	"t": 2279874	"P": 995.0	"F": 0}
{"v": 1	"t": 2279894	"P": 992.5	"F": 0}
{"v": 1	"t": 2279914	"P": 990.75	"F": 0}
{"v": 1	"t": 2279934	"P": 993.0	"F": 0}
{"v": 1	"t": 2279955	"P": 996.75	"F": 0}
{"v": 1	"t": 2279975	"P": 993.75	"F": 0}
{"v": 1	"t": 2279995	"P": 991.5	"F": 0}
{"v": 1	"t": 2280016	"P": 991.0	"F": 0}
{"v": 1	"t": 2280036	"P": 994.75	"F": 0}
{"v": 1	"t": 2280056	"P": 994.5	"F": 0}
{"v": 1	"t": 2280076	"P": 993.0	"F": 0	"C": 44.265	"D": 3144	"sn": 54091779688249	"file": "/data/device_log/data0000.out"}
{"v": 1	"t": 2280097	"P": 991.0	"F": 0}
{"v": 1	"t": 2280117	"P": 993.5	"F": 0}
{"v": 1	"t": 2280137	"P": 997.0	"F": 0}
{"v": 1	"t": 2280158	"P": 992.25	"F": 0}
{"v": 1	"t": 2280178	"P": 990.25	"F": 0}
{"v": 1	"t": 2280198	"P": 991.0	"F": 0}
{"v": 1	"t": 2280218	"P": 995.25	"F": 0}
{"v": 1	"t": 2280239	"P": 996.25	"F": 0}
{"v": 1	"t": 2280259	"P": 992.5	"F": 0}
{"v": 1	"t": 2280279	"P": 990.75	"F": 0}
{"v": 1	"t": 2280299	"P": 993.5	"F": 0}
{"v": 1	"t": 2280320	"P": 996.75	"F": 0}
{"v": 1	"t": 2280340	"P": 996.0	"F": 0}
{"v": 1	"t": 2280360	"P": 991.5	"F": 0}
{"v": 1	"t": 2280381	"P": 990.5	"F": 0}
{"v": 1	"t": 2280401	"P": 995.5	"F": 0}
{"v": 1	"t": 2280421	"P": 994.25	"F": 0}
{"v": 1	"t": 2280441	"P": 992.5	"F": 0}
{"v": 1	"t": 2280462	"P": 988.75	"F": 0}
{"v": 1	"t": 2280482	"P": 993.0	"F": 0}
{"v": 1	"t": 2280502	"P": 996.25	"F": 0}
{"v": 1	"t": 2280523	"P": 993.25	"F": 0}
{"v": 1	"t": 2280543	"P": 990.5	"F": 0}
{"v": 1	"t": 2280563	"P": 990.0	"F": 0}
{"v": 1	"t": 2280583	"P": 995.75	"F": 0}
{"v": 1	"t": 2280604	"P": 995.5	"F": 0}
{"v": 1	"t": 2280624	"P": 990.5	"F": 0}
{"v": 1	"t": 2280644	"P": 989.0	"F": 0}
{"v": 1	"t": 2280665	"P": 995.75	"F": 0}
{"v": 1	"t": 2280685	"P": 996.25	"F": 0}
{"v": 1	"t": 2280705	"P": 991.25	"F": 0}
{"v": 1	"t": 2280725	"P": 991.5	"F": 0}
{"v": 1	"t": 2280746	"P": 993.0	"F": 0}
{"v": 1	"t": 2280766	"P": 994.25	"F": 0}
{"v": 1	"t": 2280786	"P": 994.5	"F": 0}
{"v": 1	"t": 2280807	"P": 989.75	"F": 0}
{"v": 1	"t": 2280827	"P": 991.5	"F": 0}
{"v": 1	"t": 2280847	"P": 995.0	"F": 0}
{"v": 1	"t": 2280867	"P": 997.25	"F": 0}
{"v": 1	"t": 2280888	"P": 992.75	"F": 0}
{"v": 1	"t": 2280908	"P": 990.0	"F": 0}
{"v": 1	"t": 2280928	"P": 992.75	"F": 0}
{"v": 1	"t": 2280949	"P": 995.0	"F": 0}
{"v": 1	"t": 2280969	"P": 993.0	"F": 0}
{"v": 1	"t": 2280989	"P": 990.5	"F": 0}
{"v": 1	"t": 2281009	"P": 990.75	"F": 0}
{"v": 1	"t": 2281030	"P": 996.25	"F": 0}
{"v": 1	"t": 2281050	"P": 996.25	"F": 0}
{"v": 1	"t": 2281070	"P": 993.5	"F": 0}
{"v": 1	"t": 2281091	"P": 990.25	"F": 0	"C": 44.23	"D": 3144	"sn": 54091779688249	"file": "/data/device_log/data0000.out"}
{"v": 1	"t": 2281111	"P": 992.25	"F": 0}
{"v": 1	"t": 2281131	"P": 994.5	"F": 0}
{"v": 1	"t": 2281151	"P": 994.25	"F": 0}
{"v": 1	"t": 2281172	"P": 990.0	"F": 0}
{"v": 1	"t": 2281192	"P": 991.25	"F": 0}
{"v": 1	"t": 2281212	"P": 997.0	"F": 0}
{"v": 1	"t": 2281233	"P": 993.0	"F": 0}
{"v": 1	"t": 2281253	"P": 990.0	"F": 0}
{"v": 1	"t": 2281273	"P": 990.75	"F": 0}
{"v": 1	"t": 2281293	"P": 994.5	"F": 0}
{"v": 1	"t": 2281314	"P": 993.75	"F": 0}
{"v": 1	"t": 2281334	"P": 991.5	"F": 0}
{"v": 1	"t": 2281354	"P": 991.5	"F": 0}
{"v": 1	"t": 2281375	"P": 994.75	"F": 0}
{"v": 1	"t": 2281395	"P": 994.0	"F": 0}
{"v": 1	"t": 2281415	"P": 992.5	"F": 0}
{"v": 1	"t": 2281435	"P": 990.25	"F": 0}
{"v": 1	"t": 2281456	"P": 992.5	"F": 0}
{"v": 1	"t": 2281476	"P": 996.5	"F": 0}
{"v": 1	"t": 2281496	"P": 994.5	"F": 0}
{"v": 1	"t": 2281517	"P": 992.0	"F": 0}
{"v": 1	"t": 2281537	"P": 990.75	"F": 0}
{"v": 1	"t": 2281557	"P": 995.25	"F": 0}
{"v": 1	"t": 2281577	"P": 995.0	"F": 0}
{"v": 1	"t": 2281598	"P": 993.0	"F": 0}
{"v": 1	"t": 2281618	"P": 991.5	"F": 0}
{"v": 1	"t": 2281638	"P": 990.5	"F": 0}
{"v": 1	"t": 2281658	"P": 997.0	"F": 0}
{"v": 1	"t": 2281679	"P": 994.5	"F": 0}
{"v": 1	"t": 2281699	"P": 990.75	"F": 0}
{"v": 1	"t": 2281719	"P": 990.25	"F": 0}
{"v": 1	"t": 2281740	"P": 993.75	"F": 0}
{"v": 1	"t": 2281760	"P": 994.25	"F": 0}
{"v": 1	"t": 2281780	"P": 994.0	"F": 0}
{"v": 1	"t": 2281800	"P": 990.5	"F": 0}
{"v": 1	"t": 2281821	"P": 990.5	"F": 0}
{"v": 1	"t": 2281841	"P": 997.25	"F": 0}
{"v": 1	"t": 2281861	"P": 994.5	"F": 0}
{"v": 1	"t": 2281882	"P": 991.25	"F": 0}
{"v": 1	"t": 2281902	"P": 991.5	"F": 0}
{"v": 1	"t": 2281922	"P": 995.5	"F": 0}
{"v": 1	"t": 2281942	"P": 994.25	"F": 0}
{"v": 1	"t": 2281963	"P": 992.75	"F": 0}
{"v": 1	"t": 2281983	"P": 989.25	"F": 0}
{"v": 1	"t": 2282003	"P": 995.25	"F": 0}
{"v": 1	"t": 2282024	"P": 996.25	"F": 0}
{"v": 1	"t": 2282044	"P": 992.5	"F": 0}
{"v": 1	"t": 2282064	"P": 990.0	"F": 0}
{"v": 1	"t": 2282084	"P": 993.75	"F": 0}
{"v": 1	"t": 2282105	"P": 997.0	"F": 0	"C": 44.265	"D": 3144	"sn": 54091779688249	"file": "/data/device_log/data0000.out"}
{"v": 1	"t": 2282125	"P": 993.5	"F": 0}
{"v": 1	"t": 2282145	"P": 991.5	"F": 0}
{"v": 1	"t": 2282166	"P": 990.75	"F": 0}
{"v": 1	"t": 2282186	"P": 995.75	"F": 0}
{"v": 1	"t": 2282206	"P": 994.75	"F": 0}
{"v": 1	"t": 2282226	"P": 993.5	"F": 0}
{"v": 1	"t": 2282247	"P": 990.5	"F": 0}
{"v": 1	"t": 2282267	"P": 992.75	"F": 0}
{"v": 1	"t": 2282287	"P": 997.0	"F": 0}
{"v": 1	"t": 2282308	"P": 993.5	"F": 0}
{"v": 1	"t": 2282328	"P": 991.75	"F": 0}
{"v": 1	"t": 2282348	"P": 991.0	"F": 0}
{"v": 1	"t": 2282368	"P": 994.75	"F": 0}
{"v": 1	"t": 2282389	"P": 996.25	"F": 0}
{"v": 1	"t": 2282409	"P": 992.75	"F": 0}
{"v": 1	"t": 2282429	"P": 992.75	"F": 0}
{"v": 1	"t": 2282449	"P": 991.75	"F": 0}
{"v": 1	"t": 2282470	"P": 996.5	"F": 0}
{"v": 1	"t": 2282490	"P": 993.5	"F": 0}
{"v": 1	"t": 2282510	"P": 992.0	"F": 0}
{"v": 1	"t": 2282531	"P": 992.5	"F": 0}
{"v": 1	"t": 2282551	"P": 995.5	"F": 0}
{"v": 1	"t": 2282571	"P": 996.25	"F": 0}
{"v": 1	"t": 2282591	"P": 992.75	"F": 0}
{"v": 1	"t": 2282612	"P": 991.25	"F": 0}
{"v": 1	"t": 2282632	"P": 990.75	"F": 0}
{"v": 1	"t": 2282652	"P": 995.75	"F": 0}
{"v": 1	"t": 2282673	"P": 993.75	"F": 0}
{"v": 1	"t": 2282693	"P": 991.0	"F": 0}
{"v": 1	"t": 2282713	"P": 991.5	"F": 0}
{"v": 1	"t": 2282733	"P": 995.75	"F": 0}
{"v": 1	"t": 2282754	"P": 994.5	"F": 0}
{"v": 1	"t": 2282774	"P": 992.0	"F": 0}
{"v": 1	"t": 2282794	"P": 989.25	"F": 0}
{"v": 1	"t": 2282815	"P": 994.25	"F": 0}
{"v": 1	"t": 2282835	"P": 996.5	"F": 0}
{"v": 1	"t": 2282855	"P": 990.5	"F": 0}
{"v": 1	"t": 2282876	"P": 992.0	"F": 0}
{"v": 1	"t": 2282896	"P": 996.25	"F": 0}
{"v": 1	"t": 2282916	"P": 994.75	"F": 0}
{"v": 1	"t": 2282937	"P": 992.25	"F": 0}
{"v": 1	"t": 2282957	"P": 991.25	"F": 0}
{"v": 1	"t": 2282977	"P": 995.75	"F": 0}
{"v": 1	"t": 2282997	"P": 995.5	"F": 0}
{"v": 1	"t": 2283018	"P": 991.25	"F": 0}
{"v": 1	"t": 2283038	"P": 992.0	"F": 0}
{"v": 1	"t": 2283059	"P": 996.25	"F": 0}
{"v": 1	"t": 2283079	"P": 994.75	"F": 0}
{"v": 1	"t": 2283099	"P": 991.25	"F": 0}
{"v": 1	"t": 2283119	"P": 992.0	"F": 0	"C": 44.23	"D": 3144	"sn": 54091779688249	"file": "/data/device_log/data0000.out"}
{"v": 1	"t": 2283140	"P": 994.75	"F": 0}
{"v": 1	"t": 2283160	"P": 993.0	"F": 0}
{"v": 1	"t": 2283180	"P": 991.75	"F": 0}
{"v": 1	"t": 2283201	"P": 992.75	"F": 0}
{"v": 1	"t": 2283221	"P": 995.0	"F": 0}
{"v": 1	"t": 2283241	"P": 996.0	"F": 0}
{"v": 1	"t": 2283261	"P": 992.25	"F": -1}
{"v": 1	"t": 2283282	"P": 988.75	"F": 0}
{"v": 1	"t": 2283302	"P": 995.0	"F": 0}
{"v": 1	"t": 2283322	"P": 996.5	"F": 0}
{"v": 1	"t": 2283343	"P": 993.0	"F": 0}
{"v": 1	"t": 2283363	"P": 990.5	"F": 0}
{"v": 1	"t": 2283383	"P": 992.75	"F": 0}
{"v": 1	"t": 2283404	"P": 997.0	"F": 0}
{"v": 1	"t": 2283424	"P": 993.0	"F": 0}
{"v": 1	"t": 2283444	"P": 991.5	"F": 0}
{"v": 1	"t": 2283464	"P": 990.5	"F": 0}
{"v": 1	"t": 2283485	"P": 996.0	"F": 0}
{"v": 1	"t": 2283505	"P": 994.5	"F": 0}
{"v": 1	"t": 2283525	"P": 990.75	"F": 0}
{"v": 1	"t": 2283545	"P": 989.5	"F": 0}
{"v": 1	"t": 2283566	"P": 991.75	"F": 0}
{"v": 1	"t": 2283586	"P": 996.25	"F": 0}
{"v": 1	"t": 2283606	"P": 993.5	"F": 0}
{"v": 1	"t": 2283627	"P": 991.25	"F": 0}
{"v": 1	"t": 2283647	"P": 989.5	"F": 0}
{"v": 1	"t": 2283667	"P": 996.25	"F": 0}
{"v": 1	"t": 2283687	"P": 995.75	"F": 0}
{"v": 1	"t": 2283708	"P": 992.0	"F": 0}
{"v": 1	"t": 2283728	"P": 990.0	"F": 0}
{"v": 1	"t": 2283748	"P": 992.0	"F": 0}
{"v": 1	"t": 2283768	"P": 995.25	"F": 0}
{"v": 1	"t": 2283789	"P": 992.75	"F": 0}
{"v": 1	"t": 2283809	"P": 990.25	"F": 0}
{"v": 1	"t": 2283829	"P": 991.25	"F": 0}
{"v": 1	"t": 2283850	"P": 995.75	"F": 0}
{"v": 1	"t": 2283870	"P": 993.5	"F": 0}
{"v": 1	"t": 2283890	"P": 990.5	"F": 0}
{"v": 1	"t": 2283911	"P": 991.5	"F": 0}
{"v": 1	"t": 2283931	"P": 995.75	"F": 0}
{"v": 1	"t": 2283951	"P": 994.5	"F": 0}
{"v": 1	"t": 2283972	"P": 990.0	"F": 0}
{"v": 1	"t": 2283992	"P": 989.75	"F": 0}
{"v": 1	"t": 2284012	"P": 994.25	"F": 0}
{"v": 1	"t": 2284032	"P": 995.25	"F": 0}
{"v": 1	"t": 2284053	"P": 992.75	"F": 0}
{"v": 1	"t": 2284073	"P": 991.0	"F": 0}
{"v": 1	"t": 2284093	"P": 992.25	"F": 0}
{"v": 1	"t": 2284113	"P": 996.0	"F": 0}
{"v": 1	"t": 2284134	"P": 991.75	"F": 0	"C": 44.25	"D": 3144	"sn": 54091779688249	"file": "/data/device_log/data0000.out"}
{"v": 1	"t": 2284154	"P": 989.25	"F": 0}
{"v": 1	"t": 2284174	"P": 991.5	"F": 0}
{"v": 1	"t": 2284195	"P": 996.0	"F": 0}
{"v": 1	"t": 2284215	"P": 995.75	"F": 0}
{"v": 1	"t": 2284235	"P": 991.25	"F": 0}
{"v": 1	"t": 2284255	"P": 991.5	"F": 0}
{"v": 1	"t": 2284276	"P": 994.0	"F": 0}
{"v": 1	"t": 2284296	"P": 996.0	"F": 0}
{"v": 1	"t": 2284316	"P": 993.25	"F": 0}
{"v": 1	"t": 2284337	"P": 991.75	"F": 0}
{"v": 1	"t": 2284357	"P": 990.25	"F": 0}
{"v": 1	"t": 2284377	"P": 995.25	"F": 0}
{"v": 1	"t": 2284397	"P": 995.5	"F": 0}
{"v": 1	"t": 2284418	"P": 993.5	"F": 0}
{"v": 1	"t": 2284438	"P": 989.75	"F": 0}
{"v": 1	"t": 2284458	"P": 993.5	"F": 0}
{"v": 1	"t": 2284479	"P": 997.25	"F": 0}
{"v": 1	"t": 2284499	"P": 993.0	"F": 0}
{"v": 1	"t": 2284519	"P": 991.25	"F": 0}
{"v": 1	"t": 2284539	"P": 991.5	"F": 0}
{"v": 1	"t": 2284560	"P": 996.0	"F": 0}
{"v": 1	"t": 2284580	"P": 996.25	"F": 0}
{"v": 1	"t": 2284600	"P": 990.25	"F": 0}
{"v": 1	"t": 2284621	"P": 990.5	"F": 0}
{"v": 1	"t": 2284641	"P": 994.5	"F": 0}
{"v": 1	"t": 2284661	"P": 996.5	"F": 0}
{"v": 1	"t": 2284681	"P": 992.25	"F": 0}
{"v": 1	"t": 2284702	"P": 988.75	"F": 0}
{"v": 1	"t": 2284722	"P": 991.75	"F": 0}
{"v": 1	"t": 2284742	"P": 995.5	"F": 0}
{"v": 1	"t": 2284763	"P": 993.25	"F": 0}
{"v": 1	"t": 2284783	"P": 990.0	"F": 0}
{"v": 1	"t": 2284803	"P": 991.25	"F": 0}
{"v": 1	"t": 2284823	"P": 997.5	"F": 0}
{"v": 1	"t": 2284844	"P": 994.75	"F": 0}
{"v": 1	"t": 2284864	"P": 991.75	"F": 0}
{"v": 1	"t": 2284884	"P": 989.0	"F": 0}
{"v": 1	"t": 2284905	"P": 992.5	"F": 0}
{"v": 1	"t": 2284925	"P": 995.5	"F": 0}
{"v": 1	"t": 2284945	"P": 993.25	"F": 0}
{"v": 1	"t": 2284965	"P": 992.5	"F": 0}
{"v": 1	"t": 2284986	"P": 990.75	"F": 0}
{"v": 1	"t": 2285006	"P": 997.25	"F": 0}
{"v": 1	"t": 2285026	"P": 994.5	"F": 0}
{"v": 1	"t": 2285046	"P": 993.0	"F": 0}
{"v": 1	"t": 2285067	"P": 991.5	"F": 0}
{"v": 1	"t": 2285087	"P": 991.75	"F": 0}
{"v": 1	"t": 2285107	"P": 996.25	"F": 0}
{"v": 1	"t": 2285128	"P": 994.0	"F": 0}
{"v": 1	"t": 2285148	"P": 991.5	"F": 0	"C": 44.24	"D": 3144	"sn": 54091779688249	"file": "/data/device_log/data0000.out"}
{"v": 1	"t": 2285168	"P": 991.5	"F": 0}
{"v": 1	"t": 2285189	"P": 996.75	"F": 0}
{"v": 1	"t": 2285209	"P": 993.75	"F": 0}
{"v": 1	"t": 2285229	"P": 992.25	"F": 0}
{"v": 1	"t": 2285249	"P": 991.25	"F": 0}
{"v": 1	"t": 2285270	"P": 995.5	"F": 0}
{"v": 1	"t": 2285290	"P": 993.0	"F": 0}
{"v": 1	"t": 2285310	"P": 989.75	"F": 0}
{"v": 1	"t": 2285331	"P": 991.25	"F": 0}
{"v": 1	"t": 2285351	"P": 996.0	"F": 0}
{"v": 1	"t": 2285371	"P": 995.0	"F": 0}
{"v": 1	"t": 2285391	"P": 993.25	"F": 0}
{"v": 1	"t": 2285412	"P": 989.0	"F": 0}
{"v": 1	"t": 2285432	"P": 992.75	"F": 0}
{"v": 1	"t": 2285452	"P": 996.0	"F": 0}
{"v": 1	"t": 2285473	"P": 994.0	"F": 0}
{"v": 1	"t": 2285493	"P": 991.0	"F": 0}
{"v": 1	"t": 2285513	"P": 992.75	"F": 0}
{"v": 1	"t": 2285533	"P": 996.25	"F": 0}
{"v": 1	"t": 2285554	"P": 994.5	"F": 0}
{"v": 1	"t": 2285574	"P": 991.25	"F": 0}
{"v": 1	"t": 2285594	"P": 990.25	"F": 0}
{"v": 1	"t": 2285615	"P": 993.25	"F": 0}
{"v": 1	"t": 2285635	"P": 996.0	"F": 0}
{"v": 1	"t": 2285655	"P": 992.0	"F": 0}
{"v": 1	"t": 2285675	"P": 991.0	"F": 0}
{"v": 1	"t": 2285696	"P": 990.75	"F": 0}
{"v": 1	"t": 2285716	"P": 997.0	"F": 0}
{"v": 1	"t": 2285736	"P": 995.75	"F": 0}
{"v": 1	"t": 2285756	"P": 994.75	"F": 0}
{"v": 1	"t": 2285777	"P": 990.5	"F": 0}
{"v": 1	"t": 2285797	"P": 994.0	"F": 0}
{"v": 1	"t": 2285817	"P": 998.25	"F": 0}
{"v": 1	"t": 2285838	"P": 994.0	"F": 0}
{"v": 1	"t": 2285858	"P": 989.25	"F": 0}
{"v": 1	"t": 2285878	"P": 989.5	"F": 0}
{"v": 1	"t": 2285898	"P": 997.5	"F": 0}
{"v": 1	"t": 2285919	"P": 994.5	"F": 0}
{"v": 1	"t": 2285939	"P": 991.5	"F": 0}
{"v": 1	"t": 2285959	"P": 990.5	"F": 0}
{"v": 1	"t": 2285980	"P": 994.5	"F": 0}
```
