## Supplementary Data Files 1 for "Inexpensive multi-patient respiratory monitoring system for helmet ventilation during COVID-19 pandemic": device_raw_waveforms_inspiratory.json (part 6 of 6)

```
{"v": 1	"t": 2286000	"P": 995.25	"F": 0}
{"v": 1	"t": 2286020	"P": 992.25	"F": 0}
{"v": 1	"t": 2286040	"P": 990.25	"F": 0}
{"v": 1	"t": 2286061	"P": 993.0	"F": 0}
{"v": 1	"t": 2286081	"P": 997.75	"F": 0}
{"v": 1	"t": 2286101	"P": 993.5	"F": 0}
{"v": 1	"t": 2286122	"P": 991.75	"F": 0}
{"v": 1	"t": 2286142	"P": 990.0	"F": 0}
{"v": 1	"t": 2286162	"P": 994.5	"F": 0	"C": 44.265	"D": 3144	"sn": 54091779688249	"file": "/data/device_log/data0000.out"}
{"v": 1	"t": 2286182	"P": 995.0	"F": 0}
{"v": 1	"t": 2286203	"P": 989.25	"F": 0}
{"v": 1	"t": 2286223	"P": 989.5	"F": 0}
{"v": 1	"t": 2286243	"P": 993.25	"F": 0}
{"v": 1	"t": 2286264	"P": 995.25	"F": 0}
{"v": 1	"t": 2286284	"P": 992.25	"F": 0}
{"v": 1	"t": 2286304	"P": 990.5	"F": 0}
{"v": 1	"t": 2286324	"P": 990.0	"F": 0}
{"v": 1	"t": 2286345	"P": 995.0	"F": 0}
{"v": 1	"t": 2286365	"P": 994.25	"F": 0}
{"v": 1	"t": 2286385	"P": 991.25	"F": 0}
{"v": 1	"t": 2286406	"P": 981.0	"F": 0}
{"v": 1	"t": 2286426	"P": 995.0	"F": 0}
{"v": 1	"t": 2286446	"P": 995.0	"F": 0}
{"v": 1	"t": 2286466	"P": 993.0	"F": 0}
{"v": 1	"t": 2286487	"P": 988.5	"F": 0}
{"v": 1	"t": 2286507	"P": 991.75	"F": 0}
{"v": 1	"t": 2286527	"P": 996.0	"F": 0}
{"v": 1	"t": 2286547	"P": 993.75	"F": 0}
{"v": 1	"t": 2286568	"P": 990.5	"F": 0}
{"v": 1	"t": 2286588	"P": 991.25	"F": 0}
{"v": 1	"t": 2286608	"P": 994.0	"F": 0}
{"v": 1	"t": 2286629	"P": 995.0	"F": 0}
{"v": 1	"t": 2286649	"P": 994.5	"F": 0}
{"v": 1	"t": 2286669	"P": 990.0	"F": 0}
{"v": 1	"t": 2286689	"P": 993.25	"F": 0}
{"v": 1	"t": 2286710	"P": 996.75	"F": 0}
{"v": 1	"t": 2286730	"P": 993.5	"F": 0}
{"v": 1	"t": 2286750	"P": 991.75	"F": 0}
{"v": 1	"t": 2286771	"P": 991.0	"F": 0}
{"v": 1	"t": 2286791	"P": 997.0	"F": 0}
{"v": 1	"t": 2286811	"P": 993.75	"F": 0}
{"v": 1	"t": 2286832	"P": 989.75	"F": 0}
{"v": 1	"t": 2286852	"P": 992.5	"F": -1}
{"v": 1	"t": 2286872	"P": 996.0	"F": 0}
{"v": 1	"t": 2286893	"P": 992.0	"F": 0}
{"v": 1	"t": 2286913	"P": 989.0	"F": 0}
{"v": 1	"t": 2286933	"P": 994.25	"F": 0}
{"v": 1	"t": 2286954	"P": 996.0	"F": 0}
{"v": 1	"t": 2286974	"P": 992.25	"F": 0}
{"v": 1	"t": 2286994	"P": 990.25	"F": 0}
{"v": 1	"t": 2287015	"P": 996.0	"F": 0}
{"v": 1	"t": 2287035	"P": 993.75	"F": 0}
{"v": 1	"t": 2287055	"P": 991.0	"F": 0}
{"v": 1	"t": 2287076	"P": 991.25	"F": 0}
{"v": 1	"t": 2287096	"P": 997.25	"F": 0}
{"v": 1	"t": 2287116	"P": 993.75	"F": 0}
{"v": 1	"t": 2287137	"P": 992.0	"F": 0}
{"v": 1	"t": 2287157	"P": 991.0	"F": 0}
{"v": 1	"t": 2287177	"P": 994.25	"F": 0	"C": 44.23	"D": 3144	"sn": 54091779688249	"file": "/data/device_log/data0000.out"}
{"v": 1	"t": 2287197	"P": 993.75	"F": 0}
{"v": 1	"t": 2287218	"P": 991.0	"F": 0}
{"v": 1	"t": 2287238	"P": 990.5	"F": 0}
{"v": 1	"t": 2287258	"P": 994.25	"F": 0}
{"v": 1	"t": 2287279	"P": 994.75	"F": 0}
{"v": 1	"t": 2287299	"P": 992.75	"F": 0}
{"v": 1	"t": 2287319	"P": 991.25	"F": 0}
{"v": 1	"t": 2287339	"P": 991.5	"F": 0}
{"v": 1	"t": 2287360	"P": 995.5	"F": 0}
{"v": 1	"t": 2287380	"P": 996.5	"F": 0}
{"v": 1	"t": 2287400	"P": 992.5	"F": 0}
{"v": 1	"t": 2287421	"P": 990.0	"F": 0}
{"v": 1	"t": 2287441	"P": 996.0	"F": 0}
{"v": 1	"t": 2287461	"P": 996.25	"F": 0}
{"v": 1	"t": 2287481	"P": 993.0	"F": 0}
{"v": 1	"t": 2287502	"P": 990.25	"F": 0}
{"v": 1	"t": 2287522	"P": 992.25	"F": 0}
{"v": 1	"t": 2287542	"P": 995.75	"F": 0}
{"v": 1	"t": 2287563	"P": 994.5	"F": 0}
{"v": 1	"t": 2287583	"P": 992.75	"F": 0}
{"v": 1	"t": 2287603	"P": 990.75	"F": 0}
{"v": 1	"t": 2287623	"P": 994.5	"F": 0}
{"v": 1	"t": 2287644	"P": 994.0	"F": 0}
{"v": 1	"t": 2287664	"P": 991.75	"F": 0}
{"v": 1	"t": 2287684	"P": 990.0	"F": 0}
{"v": 1	"t": 2287705	"P": 993.25	"F": 0}
{"v": 1	"t": 2287725	"P": 996.0	"F": 0}
{"v": 1	"t": 2287745	"P": 995.5	"F": 0}
{"v": 1	"t": 2287765	"P": 990.75	"F": 0}
{"v": 1	"t": 2287786	"P": 990.5	"F": 0}
{"v": 1	"t": 2287806	"P": 994.75	"F": 0}
{"v": 1	"t": 2287826	"P": 995.0	"F": 0}
{"v": 1	"t": 2287846	"P": 993.25	"F": 0}
{"v": 1	"t": 2287867	"P": 989.0	"F": 0}
{"v": 1	"t": 2287887	"P": 993.25	"F": 0}
{"v": 1	"t": 2287907	"P": 996.0	"F": 0}
{"v": 1	"t": 2287928	"P": 994.0	"F": 0}
{"v": 1	"t": 2287948	"P": 991.25	"F": 0}
{"v": 1	"t": 2287968	"P": 992.5	"F": 0}
{"v": 1	"t": 2287988	"P": 996.75	"F": 0}
{"v": 1	"t": 2288009	"P": 994.5	"F": 0}
{"v": 1	"t": 2288029	"P": 991.75	"F": 0}
{"v": 1	"t": 2288049	"P": 988.75	"F": 0}
{"v": 1	"t": 2288070	"P": 994.5	"F": 0}
{"v": 1	"t": 2288090	"P": 996.25	"F": 0}
{"v": 1	"t": 2288110	"P": 993.25	"F": 0}
{"v": 1	"t": 2288130	"P": 990.5	"F": 0}
{"v": 1	"t": 2288152	"P": 991.75	"F": 0}
{"v": 1	"t": 2288172	"P": 997.75	"F": 0}
{"v": 1	"t": 2288193	"P": 994.0	"F": 0	"C": 44.28	"D": 3144	"sn": 54091779688249	"file": "/data/device_log/data0000.out"}
{"v": 1	"t": 2288213	"P": 990.75	"F": 0}
{"v": 1	"t": 2288233	"P": 992.5	"F": 0}
{"v": 1	"t": 2288254	"P": 994.75	"F": 0}
{"v": 1	"t": 2288274	"P": 994.5	"F": 0}
{"v": 1	"t": 2288294	"P": 990.25	"F": 0}
{"v": 1	"t": 2288314	"P": 989.75	"F": 0}
{"v": 1	"t": 2288335	"P": 996.25	"F": 0}
{"v": 1	"t": 2288355	"P": 994.75	"F": 0}
{"v": 1	"t": 2288375	"P": 992.5	"F": 0}
{"v": 1	"t": 2288396	"P": 989.75	"F": 0}
{"v": 1	"t": 2288416	"P": 993.25	"F": 0}
{"v": 1	"t": 2288436	"P": 995.25	"F": 0}
{"v": 1	"t": 2288456	"P": 993.0	"F": 0}
{"v": 1	"t": 2288477	"P": 989.75	"F": 0}
{"v": 1	"t": 2288497	"P": 993.0	"F": 0}
{"v": 1	"t": 2288517	"P": 996.5	"F": 0}
{"v": 1	"t": 2288538	"P": 994.75	"F": 0}
{"v": 1	"t": 2288558	"P": 990.75	"F": 0}
{"v": 1	"t": 2288578	"P": 990.25	"F": 0}
{"v": 1	"t": 2288598	"P": 994.25	"F": 0}
{"v": 1	"t": 2288619	"P": 994.25	"F": 0}
{"v": 1	"t": 2288639	"P": 991.0	"F": 0}
{"v": 1	"t": 2288659	"P": 989.75	"F": 0}
{"v": 1	"t": 2288680	"P": 994.75	"F": 0}
{"v": 1	"t": 2288700	"P": 995.0	"F": 0}
{"v": 1	"t": 2288720	"P": 993.25	"F": 0}
{"v": 1	"t": 2288740	"P": 991.25	"F": 0}
{"v": 1	"t": 2288761	"P": 992.0	"F": 0}
{"v": 1	"t": 2288781	"P": 996.5	"F": 0}
{"v": 1	"t": 2288801	"P": 994.5	"F": 0}
{"v": 1	"t": 2288822	"P": 991.5	"F": 0}
{"v": 1	"t": 2288842	"P": 990.5	"F": 0}
{"v": 1	"t": 2288862	"P": 995.5	"F": 0}
{"v": 1	"t": 2288882	"P": 995.5	"F": 0}
{"v": 1	"t": 2288903	"P": 992.5	"F": 0}
{"v": 1	"t": 2288923	"P": 990.25	"F": 0}
{"v": 1	"t": 2288943	"P": 993.75	"F": 0}
{"v": 1	"t": 2288964	"P": 996.25	"F": 0}
{"v": 1	"t": 2288984	"P": 994.25	"F": 0}
{"v": 1	"t": 2289004	"P": 989.0	"F": 0}
{"v": 1	"t": 2289024	"P": 990.0	"F": 0}
{"v": 1	"t": 2289045	"P": 996.5	"F": 0}
{"v": 1	"t": 2289065	"P": 994.0	"F": 0}
{"v": 1	"t": 2289085	"P": 991.0	"F": 0}
{"v": 1	"t": 2289106	"P": 990.5	"F": 0}
{"v": 1	"t": 2289126	"P": 995.5	"F": -1}
{"v": 1	"t": 2289146	"P": 995.75	"F": 0}
{"v": 1	"t": 2289166	"P": 993.0	"F": 0}
{"v": 1	"t": 2289187	"P": 992.0	"F": -1}
{"v": 1	"t": 2289207	"P": 993.0	"F": 0	"C": 44.25	"D": 3144	"sn": 54091779688249	"file": "/data/device_log/data0000.out"}
{"v": 1	"t": 2289227	"P": 995.25	"F": 0}
{"v": 1	"t": 2289248	"P": 994.0	"F": 0}
{"v": 1	"t": 2289268	"P": 990.0	"F": 0}
{"v": 1	"t": 2289288	"P": 991.0	"F": 0}
{"v": 1	"t": 2289308	"P": 992.25	"F": 0}
{"v": 1	"t": 2289329	"P": 996.0	"F": 0}
{"v": 1	"t": 2289349	"P": 992.75	"F": 0}
{"v": 1	"t": 2289369	"P": 990.0	"F": 0}
{"v": 1	"t": 2289390	"P": 992.5	"F": 0}
{"v": 1	"t": 2289410	"P": 996.5	"F": 0}
{"v": 1	"t": 2289430	"P": 995.25	"F": 0}
{"v": 1	"t": 2289450	"P": 991.0	"F": 0}
{"v": 1	"t": 2289471	"P": 990.75	"F": 0}
{"v": 1	"t": 2289491	"P": 996.75	"F": 0}
{"v": 1	"t": 2289511	"P": 994.25	"F": 0}
{"v": 1	"t": 2289531	"P": 992.0	"F": 0}
{"v": 1	"t": 2289552	"P": 991.25	"F": 0}
{"v": 1	"t": 2289572	"P": 993.5	"F": 0}
{"v": 1	"t": 2289592	"P": 995.0	"F": 0}
{"v": 1	"t": 2289613	"P": 993.25	"F": 0}
{"v": 1	"t": 2289633	"P": 991.25	"F": 0}
{"v": 1	"t": 2289653	"P": 991.25	"F": 0}
{"v": 1	"t": 2289673	"P": 996.0	"F": 0}
{"v": 1	"t": 2289694	"P": 995.25	"F": 0}
{"v": 1	"t": 2289714	"P": 992.75	"F": 0}
{"v": 1	"t": 2289734	"P": 988.75	"F": 0}
{"v": 1	"t": 2289755	"P": 995.25	"F": 0}
{"v": 1	"t": 2289775	"P": 994.75	"F": 0}
{"v": 1	"t": 2289795	"P": 993.5	"F": 0}
{"v": 1	"t": 2289815	"P": 991.25	"F": 0}
{"v": 1	"t": 2289836	"P": 993.0	"F": 0}
{"v": 1	"t": 2289856	"P": 997.75	"F": 0}
{"v": 1	"t": 2289876	"P": 994.75	"F": 0}
{"v": 1	"t": 2289897	"P": 991.5	"F": 0}
{"v": 1	"t": 2289917	"P": 991.5	"F": 0}
{"v": 1	"t": 2289937	"P": 994.5	"F": 0}
{"v": 1	"t": 2289957	"P": 995.5	"F": 0}
{"v": 1	"t": 2289978	"P": 993.0	"F": 0}
{"v": 1	"t": 2289998	"P": 990.5	"F": 0}
{"v": 1	"t": 2290018	"P": 992.25	"F": 0}
{"v": 1	"t": 2290039	"P": 997.0	"F": 0}
{"v": 1	"t": 2290059	"P": 993.75	"F": 0}
{"v": 1	"t": 2290079	"P": 991.5	"F": 0}
{"v": 1	"t": 2290099	"P": 990.5	"F": 0}
{"v": 1	"t": 2290120	"P": 994.25	"F": 0}
{"v": 1	"t": 2290140	"P": 995.0	"F": 0}
{"v": 1	"t": 2290160	"P": 991.5	"F": 0}
{"v": 1	"t": 2290181	"P": 988.25	"F": 0}
{"v": 1	"t": 2290201	"P": 993.25	"F": 0}
{"v": 1	"t": 2290221	"P": 996.5	"F": 0	"C": 44.25	"D": 3144	"sn": 54091779688249	"file": "/data/device_log/data0000.out"}
{"v": 1	"t": 2290241	"P": 993.25	"F": 0}
{"v": 1	"t": 2290262	"P": 990.75	"F": 0}
{"v": 1	"t": 2290282	"P": 993.0	"F": 0}
{"v": 1	"t": 2290302	"P": 997.25	"F": 0}
{"v": 1	"t": 2290322	"P": 995.75	"F": 0}
{"v": 1	"t": 2290343	"P": 990.25	"F": -1}
{"v": 1	"t": 2290363	"P": 989.75	"F": 0}
{"v": 1	"t": 2290383	"P": 995.25	"F": 0}
{"v": 1	"t": 2290404	"P": 995.5	"F": 0}
{"v": 1	"t": 2290424	"P": 993.25	"F": 0}
{"v": 1	"t": 2290444	"P": 990.25	"F": 0}
{"v": 1	"t": 2290464	"P": 990.75	"F": 0}
{"v": 1	"t": 2290485	"P": 996.0	"F": 0}
{"v": 1	"t": 2290505	"P": 993.0	"F": 0}
{"v": 1	"t": 2290525	"P": 992.5	"F": 0}
{"v": 1	"t": 2290546	"P": 989.0	"F": 0}
{"v": 1	"t": 2290566	"P": 995.0	"F": 0}
{"v": 1	"t": 2290586	"P": 995.5	"F": 0}
{"v": 1	"t": 2290606	"P": 992.75	"F": 0}
{"v": 1	"t": 2290627	"P": 990.25	"F": 0}
{"v": 1	"t": 2290647	"P": 993.5	"F": 0}
{"v": 1	"t": 2290667	"P": 995.75	"F": 0}
{"v": 1	"t": 2290688	"P": 992.5	"F": 0}
{"v": 1	"t": 2290708	"P": 989.0	"F": 0}
{"v": 1	"t": 2290728	"P": 991.0	"F": 0}
{"v": 1	"t": 2290748	"P": 997.5	"F": 0}
{"v": 1	"t": 2290769	"P": 995.25	"F": 0}
{"v": 1	"t": 2290789	"P": 992.25	"F": 0}
{"v": 1	"t": 2290809	"P": 991.25	"F": 0}
{"v": 1	"t": 2290830	"P": 993.75	"F": 0}
{"v": 1	"t": 2290850	"P": 995.75	"F": 0}
{"v": 1	"t": 2290870	"P": 992.0	"F": 0}
{"v": 1	"t": 2290891	"P": 990.5	"F": 0}
{"v": 1	"t": 2290911	"P": 996.5	"F": 0}
{"v": 1	"t": 2290931	"P": 992.75	"F": 0}
{"v": 1	"t": 2290952	"P": 992.25	"F": 0}
{"v": 1	"t": 2290972	"P": 991.5	"F": 0}
{"v": 1	"t": 2290992	"P": 995.75	"F": 0}
{"v": 1	"t": 2291013	"P": 992.25	"F": 0}
{"v": 1	"t": 2291033	"P": 990.25	"F": 0}
{"v": 1	"t": 2291053	"P": 993.0	"F": 0}
{"v": 1	"t": 2291074	"P": 995.25	"F": 0}
{"v": 1	"t": 2291094	"P": 992.75	"F": 0}
{"v": 1	"t": 2291114	"P": 991.5	"F": 0}
{"v": 1	"t": 2291135	"P": 995.75	"F": 0}
{"v": 1	"t": 2291155	"P": 995.75	"F": 0}
{"v": 1	"t": 2291175	"P": 992.25	"F": 0}
{"v": 1	"t": 2291195	"P": 990.25	"F": 0}
{"v": 1	"t": 2291216	"P": 992.25	"F": 0}
{"v": 1	"t": 2291236	"P": 998.5	"F": 0	"C": 44.27	"D": 3144	"sn": 54091779688249	"file": "/data/device_log/data0000.out"}
{"v": 1	"t": 2291256	"P": 994.0	"F": 0}
{"v": 1	"t": 2291277	"P": 990.75	"F": 0}
{"v": 1	"t": 2291297	"P": 990.25	"F": 0}
{"v": 1	"t": 2291317	"P": 997.0	"F": 0}
{"v": 1	"t": 2291337	"P": 994.25	"F": 0}
{"v": 1	"t": 2291358	"P": 992.25	"F": 0}
{"v": 1	"t": 2291378	"P": 990.5	"F": 0}
{"v": 1	"t": 2291398	"P": 994.75	"F": 0}
{"v": 1	"t": 2291419	"P": 997.0	"F": 0}
{"v": 1	"t": 2291439	"P": 993.0	"F": 0}
{"v": 1	"t": 2291459	"P": 990.5	"F": 0}
{"v": 1	"t": 2291479	"P": 992.25	"F": 0}
{"v": 1	"t": 2291500	"P": 995.5	"F": 0}
{"v": 1	"t": 2291520	"P": 995.25	"F": 0}
{"v": 1	"t": 2291540	"P": 991.0	"F": 0}
{"v": 1	"t": 2291560	"P": 990.5	"F": 0}
{"v": 1	"t": 2291581	"P": 992.25	"F": 0}
{"v": 1	"t": 2291601	"P": 996.5	"F": 0}
{"v": 1	"t": 2291621	"P": 993.75	"F": 0}
{"v": 1	"t": 2291642	"P": 992.5	"F": 0}
{"v": 1	"t": 2291662	"P": 990.25	"F": 0}
{"v": 1	"t": 2291682	"P": 995.5	"F": 0}
{"v": 1	"t": 2291702	"P": 996.75	"F": 0}
{"v": 1	"t": 2291723	"P": 992.5	"F": 0}
{"v": 1	"t": 2291743	"P": 990.0	"F": 0}
{"v": 1	"t": 2291763	"P": 992.5	"F": 0}
{"v": 1	"t": 2291784	"P": 997.75	"F": 0}
{"v": 1	"t": 2291804	"P": 992.5	"F": 0}
{"v": 1	"t": 2291824	"P": 989.5	"F": 0}
{"v": 1	"t": 2291844	"P": 991.75	"F": 0}
{"v": 1	"t": 2291865	"P": 996.25	"F": 0}
{"v": 1	"t": 2291885	"P": 995.5	"F": 0}
{"v": 1	"t": 2291905	"P": 992.25	"F": 0}
{"v": 1	"t": 2291926	"P": 989.0	"F": 0}
{"v": 1	"t": 2291946	"P": 996.75	"F": 0}
{"v": 1	"t": 2291966	"P": 996.5	"F": 0}
{"v": 1	"t": 2291986	"P": 994.0	"F": 0}
{"v": 1	"t": 2292007	"P": 991.0	"F": 0}
{"v": 1	"t": 2292027	"P": 991.75	"F": 0}
{"v": 1	"t": 2292047	"P": 995.75	"F": 0}
{"v": 1	"t": 2292068	"P": 993.5	"F": 0}
{"v": 1	"t": 2292088	"P": 991.75	"F": 0}
{"v": 1	"t": 2292108	"P": 989.5	"F": 0}
{"v": 1	"t": 2292128	"P": 996.0	"F": 0}
{"v": 1	"t": 2292149	"P": 997.5	"F": 0}
{"v": 1	"t": 2292169	"P": 993.75	"F": 0}
{"v": 1	"t": 2292189	"P": 991.75	"F": 0}
{"v": 1	"t": 2292209	"P": 991.75	"F": 0}
{"v": 1	"t": 2292230	"P": 996.25	"F": 0}
{"v": 1	"t": 2292250	"P": 996.0	"F": 0	"C": 44.25	"D": 3144	"sn": 54091779688249	"file": "/data/device_log/data0000.out"}
{"v": 1	"t": 2292270	"P": 991.0	"F": 0}
{"v": 1	"t": 2292291	"P": 990.25	"F": 0}
{"v": 1	"t": 2292311	"P": 996.0	"F": 0}
{"v": 1	"t": 2292331	"P": 995.25	"F": 0}
{"v": 1	"t": 2292351	"P": 993.0	"F": 0}
{"v": 1	"t": 2292372	"P": 990.0	"F": 0}
{"v": 1	"t": 2292392	"P": 994.75	"F": 0}
{"v": 1	"t": 2292412	"P": 996.5	"F": 0}
{"v": 1	"t": 2292433	"P": 992.25	"F": 0}
{"v": 1	"t": 2292453	"P": 992.75	"F": 0}
{"v": 1	"t": 2292473	"P": 991.0	"F": 0}
{"v": 1	"t": 2292493	"P": 998.0	"F": 0}
{"v": 1	"t": 2292514	"P": 993.5	"F": 0}
{"v": 1	"t": 2292534	"P": 993.0	"F": 0}
{"v": 1	"t": 2292554	"P": 989.75	"F": 0}
{"v": 1	"t": 2292575	"P": 995.25	"F": 0}
{"v": 1	"t": 2292595	"P": 994.75	"F": 0}
{"v": 1	"t": 2292615	"P": 992.25	"F": 0}
{"v": 1	"t": 2292635	"P": 989.25	"F": 0}
{"v": 1	"t": 2292656	"P": 993.25	"F": 0}
{"v": 1	"t": 2292676	"P": 995.75	"F": 0}
{"v": 1	"t": 2292696	"P": 994.0	"F": 0}
{"v": 1	"t": 2292717	"P": 992.75	"F": 0}
{"v": 1	"t": 2292737	"P": 989.5	"F": 0}
{"v": 1	"t": 2292757	"P": 993.25	"F": 0}
{"v": 1	"t": 2292777	"P": 996.0	"F": 0}
{"v": 1	"t": 2292798	"P": 995.75	"F": 0}
{"v": 1	"t": 2292818	"P": 991.25	"F": 0}
{"v": 1	"t": 2292838	"P": 991.75	"F": 0}
{"v": 1	"t": 2292858	"P": 995.75	"F": 0}
{"v": 1	"t": 2292879	"P": 994.75	"F": 0}
{"v": 1	"t": 2292899	"P": 991.5	"F": 0}
{"v": 1	"t": 2292919	"P": 990.5	"F": 0}
{"v": 1	"t": 2292940	"P": 994.0	"F": 0}
{"v": 1	"t": 2292960	"P": 997.75	"F": 0}
{"v": 1	"t": 2292980	"P": 993.25	"F": 0}
{"v": 1	"t": 2293000	"P": 991.25	"F": 0}
{"v": 1	"t": 2293021	"P": 992.5	"F": 0}
{"v": 1	"t": 2293041	"P": 995.75	"F": 0}
{"v": 1	"t": 2293061	"P": 993.25	"F": 0}
{"v": 1	"t": 2293082	"P": 991.25	"F": 0}
{"v": 1	"t": 2293102	"P": 989.5	"F": 0}
{"v": 1	"t": 2293122	"P": 995.0	"F": 0}
{"v": 1	"t": 2293142	"P": 996.25	"F": -1}
{"v": 1	"t": 2293163	"P": 993.0	"F": 0}
{"v": 1	"t": 2293183	"P": 991.75	"F": 0}
{"v": 1	"t": 2293203	"P": 992.25	"F": 0}
{"v": 1	"t": 2293224	"P": 996.75	"F": 0}
{"v": 1	"t": 2293244	"P": 994.5	"F": 0}
{"v": 1	"t": 2293264	"P": 990.25	"F": 0	"C": 44.25	"D": 3144	"sn": 54091779688249	"file": "/data/device_log/data0000.out"}
{"v": 1	"t": 2293284	"P": 991.25	"F": 0}
{"v": 1	"t": 2293305	"P": 994.5	"F": 0}
{"v": 1	"t": 2293325	"P": 993.25	"F": 0}
{"v": 1	"t": 2293346	"P": 990.0	"F": 0}
{"v": 1	"t": 2293366	"P": 997.0	"F": 0}
{"v": 1	"t": 2293386	"P": 995.75	"F": 0}
{"v": 1	"t": 2293406	"P": 994.0	"F": 0}
{"v": 1	"t": 2293427	"P": 990.5	"F": 0}
{"v": 1	"t": 2293447	"P": 993.0	"F": 0}
{"v": 1	"t": 2293467	"P": 996.5	"F": 0}
{"v": 1	"t": 2293487	"P": 993.75	"F": 0}
{"v": 1	"t": 2293508	"P": 991.0	"F": 0}
{"v": 1	"t": 2293528	"P": 990.25	"F": 0}
{"v": 1	"t": 2293548	"P": 994.5	"F": 0}
{"v": 1	"t": 2293569	"P": 996.25	"F": 0}
{"v": 1	"t": 2293589	"P": 994.25	"F": 0}
{"v": 1	"t": 2293609	"P": 991.0	"F": 0}
{"v": 1	"t": 2293629	"P": 990.75	"F": 0}
{"v": 1	"t": 2293650	"P": 996.25	"F": 0}
{"v": 1	"t": 2293670	"P": 995.25	"F": 0}
{"v": 1	"t": 2293690	"P": 992.5	"F": 0}
{"v": 1	"t": 2293711	"P": 990.5	"F": 0}
{"v": 1	"t": 2293731	"P": 994.0	"F": 0}
{"v": 1	"t": 2293751	"P": 997.25	"F": 0}
{"v": 1	"t": 2293771	"P": 994.25	"F": 0}
{"v": 1	"t": 2293792	"P": 992.5	"F": 0}
{"v": 1	"t": 2293812	"P": 989.75	"F": 0}
{"v": 1	"t": 2293832	"P": 996.0	"F": 0}
{"v": 1	"t": 2293852	"P": 993.75	"F": 0}
{"v": 1	"t": 2293873	"P": 994.0	"F": 0}
{"v": 1	"t": 2293893	"P": 990.5	"F": 0}
{"v": 1	"t": 2293913	"P": 996.0	"F": 0}
{"v": 1	"t": 2293934	"P": 993.75	"F": 0}
{"v": 1	"t": 2293954	"P": 992.75	"F": 0}
{"v": 1	"t": 2293974	"P": 991.25	"F": 0}
{"v": 1	"t": 2293995	"P": 993.75	"F": 0}
{"v": 1	"t": 2294015	"P": 996.75	"F": 0}
{"v": 1	"t": 2294035	"P": 993.0	"F": 0}
{"v": 1	"t": 2294055	"P": 991.0	"F": 0}
{"v": 1	"t": 2294076	"P": 992.5	"F": 0}
{"v": 1	"t": 2294096	"P": 995.75	"F": 0}
{"v": 1	"t": 2294116	"P": 995.0	"F": 0}
{"v": 1	"t": 2294137	"P": 992.0	"F": 0}
{"v": 1	"t": 2294157	"P": 990.0	"F": 0}
{"v": 1	"t": 2294177	"P": 992.5	"F": 0}
{"v": 1	"t": 2294197	"P": 997.75	"F": 0}
{"v": 1	"t": 2294218	"P": 994.5	"F": 0}
{"v": 1	"t": 2294238	"P": 990.25	"F": 0}
{"v": 1	"t": 2294258	"P": 991.5	"F": 0}
{"v": 1	"t": 2294278	"P": 996.5	"F": 0	"C": 44.285	"D": 3144	"sn": 54091779688249	"file": "/data/device_log/data0000.out"}
{"v": 1	"t": 2294299	"P": 994.25	"F": 0}
{"v": 1	"t": 2294319	"P": 991.75	"F": 0}
{"v": 1	"t": 2294339	"P": 989.75	"F": 0}
{"v": 1	"t": 2294360	"P": 995.25	"F": 0}
{"v": 1	"t": 2294380	"P": 996.25	"F": 0}
{"v": 1	"t": 2294400	"P": 992.75	"F": 0}
{"v": 1	"t": 2294420	"P": 990.75	"F": 0}
{"v": 1	"t": 2294441	"P": 992.5	"F": 0}
{"v": 1	"t": 2294461	"P": 996.5	"F": 0}
{"v": 1	"t": 2294481	"P": 995.5	"F": 0}
{"v": 1	"t": 2294502	"P": 991.25	"F": 0}
{"v": 1	"t": 2294522	"P": 991.75	"F": 0}
{"v": 1	"t": 2294542	"P": 994.75	"F": 0}
{"v": 1	"t": 2294562	"P": 994.75	"F": 0}
{"v": 1	"t": 2294583	"P": 991.75	"F": 0}
{"v": 1	"t": 2294603	"P": 991.0	"F": 0}
{"v": 1	"t": 2294623	"P": 995.5	"F": 0}
{"v": 1	"t": 2294644	"P": 997.0	"F": 0}
{"v": 1	"t": 2294664	"P": 992.0	"F": 0}
{"v": 1	"t": 2294684	"P": 989.0	"F": 0}
{"v": 1	"t": 2294705	"P": 993.5	"F": 0}
{"v": 1	"t": 2294725	"P": 997.0	"F": 0}
{"v": 1	"t": 2294745	"P": 993.5	"F": 0}
{"v": 1	"t": 2294765	"P": 990.5	"F": 0}
{"v": 1	"t": 2294786	"P": 992.75	"F": 0}
{"v": 1	"t": 2294806	"P": 996.25	"F": 0}
{"v": 1	"t": 2294827	"P": 990.5	"F": 0}
{"v": 1	"t": 2294847	"P": 991.25	"F": 0}
{"v": 1	"t": 2294867	"P": 999.25	"F": 0}
{"v": 1	"t": 2294888	"P": 994.25	"F": 0}
{"v": 1	"t": 2294908	"P": 989.75	"F": 0}
{"v": 1	"t": 2294928	"P": 993.5	"F": 0}
{"v": 1	"t": 2294949	"P": 995.5	"F": -1}
{"v": 1	"t": 2294969	"P": 992.25	"F": 0}
{"v": 1	"t": 2294989	"P": 989.25	"F": 0}
{"v": 1	"t": 2295009	"P": 993.25	"F": 0}
{"v": 1	"t": 2295030	"P": 997.5	"F": 0}
{"v": 1	"t": 2295050	"P": 993.5	"F": 0}
{"v": 1	"t": 2295070	"P": 990.5	"F": 0}
{"v": 1	"t": 2295091	"P": 992.75	"F": 0}
{"v": 1	"t": 2295111	"P": 995.75	"F": 0}
{"v": 1	"t": 2295131	"P": 992.5	"F": 0}
{"v": 1	"t": 2295152	"P": 990.0	"F": 0}
{"v": 1	"t": 2295172	"P": 990.5	"F": 0}
{"v": 1	"t": 2295192	"P": 996.25	"F": 0}
{"v": 1	"t": 2295212	"P": 995.75	"F": 0}
{"v": 1	"t": 2295233	"P": 991.75	"F": 0}
{"v": 1	"t": 2295253	"P": 988.75	"F": 0}
{"v": 1	"t": 2295273	"P": 993.0	"F": 0}
{"v": 1	"t": 2295294	"P": 997.0	"F": 0	"C": 44.25	"D": 3144	"sn": 54091779688249	"file": "/data/device_log/data0000.out"}
{"v": 1	"t": 2295314	"P": 993.25	"F": 0}
{"v": 1	"t": 2295334	"P": 990.5	"F": 0}
{"v": 1	"t": 2295354	"P": 992.0	"F": 0}
{"v": 1	"t": 2295375	"P": 996.75	"F": 0}
{"v": 1	"t": 2295395	"P": 993.25	"F": 0}
{"v": 1	"t": 2295415	"P": 991.75	"F": 0}
{"v": 1	"t": 2295436	"P": 990.75	"F": 0}
{"v": 1	"t": 2295456	"P": 995.0	"F": 0}
{"v": 1	"t": 2295476	"P": 995.25	"F": 0}
{"v": 1	"t": 2295496	"P": 993.5	"F": 0}
{"v": 1	"t": 2295517	"P": 991.25	"F": 0}
{"v": 1	"t": 2295537	"P": 990.75	"F": 0}
{"v": 1	"t": 2295557	"P": 995.5	"F": 0}
{"v": 1	"t": 2295578	"P": 993.25	"F": 0}
{"v": 1	"t": 2295598	"P": 991.5	"F": 0}
{"v": 1	"t": 2295618	"P": 990.0	"F": 0}
{"v": 1	"t": 2295638	"P": 995.5	"F": 0}
{"v": 1	"t": 2295659	"P": 995.5	"F": 0}
{"v": 1	"t": 2295679	"P": 992.5	"F": 0}
{"v": 1	"t": 2295699	"P": 992.0	"F": 0}
{"v": 1	"t": 2295719	"P": 992.0	"F": 0}
{"v": 1	"t": 2295740	"P": 995.25	"F": 0}
{"v": 1	"t": 2295760	"P": 994.5	"F": 0}
{"v": 1	"t": 2295780	"P": 990.5	"F": 0}
{"v": 1	"t": 2295801	"P": 993.0	"F": 0}
{"v": 1	"t": 2295821	"P": 997.5	"F": 0}
{"v": 1	"t": 2295841	"P": 993.5	"F": 0}
{"v": 1	"t": 2295862	"P": 992.25	"F": 0}
{"v": 1	"t": 2295882	"P": 992.0	"F": 0}
{"v": 1	"t": 2295902	"P": 996.75	"F": 0}
{"v": 1	"t": 2295922	"P": 994.5	"F": 0}
{"v": 1	"t": 2295943	"P": 992.75	"F": 0}
{"v": 1	"t": 2295963	"P": 991.75	"F": 0}
{"v": 1	"t": 2295983	"P": 993.75	"F": 0}
{"v": 1	"t": 2296004	"P": 995.5	"F": 0}
{"v": 1	"t": 2296024	"P": 993.75	"F": 0}
{"v": 1	"t": 2296044	"P": 992.0	"F": 0}
{"v": 1	"t": 2296064	"P": 989.5	"F": 0}
{"v": 1	"t": 2296085	"P": 995.5	"F": 0}
{"v": 1	"t": 2296105	"P": 993.0	"F": 0}
{"v": 1	"t": 2296125	"P": 991.0	"F": 0}
{"v": 1	"t": 2296146	"P": 990.0	"F": 0}
{"v": 1	"t": 2296166	"P": 995.5	"F": 0}
{"v": 1	"t": 2296186	"P": 994.75	"F": 0}
{"v": 1	"t": 2296206	"P": 990.75	"F": 0}
{"v": 1	"t": 2296227	"P": 989.5	"F": 0}
{"v": 1	"t": 2296247	"P": 991.25	"F": 0}
{"v": 1	"t": 2296267	"P": 997.25	"F": 0}
{"v": 1	"t": 2296288	"P": 992.75	"F": 0}
{"v": 1	"t": 2296308	"P": 992.0	"F": 0	"C": 44.255	"D": 3144	"sn": 54091779688249	"file": "/data/device_log/data0000.out"}
{"v": 1	"t": 2296328	"P": 989.5	"F": 0}
{"v": 1	"t": 2296348	"P": 994.25	"F": 0}
{"v": 1	"t": 2296369	"P": 995.75	"F": 0}
{"v": 1	"t": 2296389	"P": 992.75	"F": 0}
{"v": 1	"t": 2296409	"P": 990.0	"F": 0}
{"v": 1	"t": 2296429	"P": 992.0	"F": 0}
{"v": 1	"t": 2296450	"P": 997.25	"F": 0}
{"v": 1	"t": 2296470	"P": 994.5	"F": 0}
{"v": 1	"t": 2296490	"P": 991.25	"F": 0}
{"v": 1	"t": 2296511	"P": 989.5	"F": 0}
{"v": 1	"t": 2296531	"P": 996.25	"F": 0}
{"v": 1	"t": 2296551	"P": 996.75	"F": 0}
{"v": 1	"t": 2296571	"P": 992.25	"F": 0}
{"v": 1	"t": 2296592	"P": 991.25	"F": 0}
{"v": 1	"t": 2296612	"P": 994.0	"F": 0}
{"v": 1	"t": 2296632	"P": 994.5	"F": 0}
{"v": 1	"t": 2296653	"P": 991.25	"F": 0}
{"v": 1	"t": 2296673	"P": 990.0	"F": 0}
{"v": 1	"t": 2296693	"P": 993.25	"F": 0}
{"v": 1	"t": 2296713	"P": 997.75	"F": 0}
{"v": 1	"t": 2296734	"P": 993.75	"F": 0}
{"v": 1	"t": 2296754	"P": 990.5	"F": 0}
{"v": 1	"t": 2296774	"P": 991.0	"F": 0}
{"v": 1	"t": 2296795	"P": 995.75	"F": 0}
{"v": 1	"t": 2296815	"P": 994.0	"F": 0}
{"v": 1	"t": 2296835	"P": 994.0	"F": 0}
{"v": 1	"t": 2296855	"P": 989.75	"F": 0}
{"v": 1	"t": 2296876	"P": 993.25	"F": 0}
{"v": 1	"t": 2296896	"P": 995.5	"F": 0}
{"v": 1	"t": 2296916	"P": 994.0	"F": 0}
{"v": 1	"t": 2296937	"P": 991.5	"F": 0}
{"v": 1	"t": 2296957	"P": 990.25	"F": 0}
{"v": 1	"t": 2296977	"P": 996.25	"F": 0}
{"v": 1	"t": 2296997	"P": 996.5	"F": 0}
{"v": 1	"t": 2297018	"P": 994.75	"F": 0}
{"v": 1	"t": 2297038	"P": 991.25	"F": 0}
{"v": 1	"t": 2297058	"P": 992.25	"F": 0}
{"v": 1	"t": 2297078	"P": 996.75	"F": 0}
{"v": 1	"t": 2297099	"P": 994.5	"F": 0}
{"v": 1	"t": 2297119	"P": 993.0	"F": 0}
{"v": 1	"t": 2297139	"P": 990.5	"F": 0}
{"v": 1	"t": 2297160	"P": 995.0	"F": 0}
{"v": 1	"t": 2297180	"P": 997.75	"F": 0}
{"v": 1	"t": 2297200	"P": 990.0	"F": 0}
{"v": 1	"t": 2297221	"P": 991.25	"F": 0}
{"v": 1	"t": 2297241	"P": 995.0	"F": 0}
{"v": 1	"t": 2297261	"P": 995.25	"F": 0}
{"v": 1	"t": 2297281	"P": 992.5	"F": 0}
{"v": 1	"t": 2297302	"P": 991.75	"F": 0}
{"v": 1	"t": 2297322	"P": 992.0	"F": 0	"C": 44.29	"D": 3144	"sn": 54091779688249	"file": "/data/device_log/data0000.out"}
{"v": 1	"t": 2297342	"P": 995.75	"F": 0}
{"v": 1	"t": 2297363	"P": 995.25	"F": 0}
{"v": 1	"t": 2297383	"P": 991.0	"F": 0}
{"v": 1	"t": 2297403	"P": 990.75	"F": 0}
{"v": 1	"t": 2297423	"P": 995.25	"F": 0}
{"v": 1	"t": 2297444	"P": 994.0	"F": 0}
{"v": 1	"t": 2297464	"P": 991.5	"F": 0}
{"v": 1	"t": 2297484	"P": 990.5	"F": 0}
{"v": 1	"t": 2297505	"P": 995.0	"F": 0}
{"v": 1	"t": 2297525	"P": 996.0	"F": 0}
{"v": 1	"t": 2297545	"P": 994.5	"F": 0}
{"v": 1	"t": 2297565	"P": 990.5	"F": 0}
{"v": 1	"t": 2297586	"P": 992.25	"F": 0}
{"v": 1	"t": 2297606	"P": 996.5	"F": 0}
{"v": 1	"t": 2297626	"P": 995.0	"F": 0}
{"v": 1	"t": 2297646	"P": 991.75	"F": 0}
{"v": 1	"t": 2297667	"P": 991.75	"F": 0}
{"v": 1	"t": 2297687	"P": 995.75	"F": 0}
{"v": 1	"t": 2297707	"P": 997.25	"F": 0}
{"v": 1	"t": 2297728	"P": 991.75	"F": -1}
{"v": 1	"t": 2297748	"P": 992.5	"F": 0}
{"v": 1	"t": 2297768	"P": 989.25	"F": 0}
{"v": 1	"t": 2297788	"P": 994.75	"F": 0}
{"v": 1	"t": 2297809	"P": 994.75	"F": 0}
{"v": 1	"t": 2297829	"P": 992.5	"F": 0}
{"v": 1	"t": 2297849	"P": 992.0	"F": 0}
{"v": 1	"t": 2297870	"P": 993.75	"F": 0}
{"v": 1	"t": 2297890	"P": 995.25	"F": 0}
{"v": 1	"t": 2297910	"P": 994.0	"F": 0}
{"v": 1	"t": 2297930	"P": 990.75	"F": 0}
{"v": 1	"t": 2297951	"P": 991.5	"F": 0}
{"v": 1	"t": 2297971	"P": 996.5	"F": 0}
{"v": 1	"t": 2297991	"P": 994.75	"F": 0}
{"v": 1	"t": 2298012	"P": 991.75	"F": 0}
{"v": 1	"t": 2298032	"P": 989.25	"F": 0}
{"v": 1	"t": 2298052	"P": 995.5	"F": 0}
{"v": 1	"t": 2298072	"P": 995.5	"F": 0}
{"v": 1	"t": 2298093	"P": 990.75	"F": 0}
{"v": 1	"t": 2298113	"P": 990.5	"F": 0}
{"v": 1	"t": 2298133	"P": 994.5	"F": -1}
{"v": 1	"t": 2298154	"P": 995.5	"F": 0}
{"v": 1	"t": 2298174	"P": 994.25	"F": 0}
{"v": 1	"t": 2298194	"P": 989.75	"F": 0}
{"v": 1	"t": 2298214	"P": 992.0	"F": 0}
{"v": 1	"t": 2298235	"P": 996.0	"F": 0}
{"v": 1	"t": 2298255	"P": 993.75	"F": 0}
{"v": 1	"t": 2298275	"P": 992.0	"F": 0}
{"v": 1	"t": 2298296	"P": 991.25	"F": 0}
{"v": 1	"t": 2298316	"P": 994.75	"F": 0}
{"v": 1	"t": 2298336	"P": 994.5	"F": 0	"C": 44.27	"D": 3144	"sn": 54091779688249	"file": "/data/device_log/data0000.out"}
{"v": 1	"t": 2298357	"P": 991.25	"F": 0}
{"v": 1	"t": 2298377	"P": 990.25	"F": 0}
{"v": 1	"t": 2298397	"P": 995.25	"F": 0}
{"v": 1	"t": 2298417	"P": 996.0	"F": 0}
{"v": 1	"t": 2298438	"P": 993.0	"F": 0}
{"v": 1	"t": 2298458	"P": 990.25	"F": 0}
{"v": 1	"t": 2298478	"P": 992.0	"F": 0}
{"v": 1	"t": 2298498	"P": 997.0	"F": 0}
{"v": 1	"t": 2298519	"P": 996.0	"F": 0}
{"v": 1	"t": 2298539	"P": 992.75	"F": 0}
{"v": 1	"t": 2298559	"P": 990.5	"F": 0}
{"v": 1	"t": 2298580	"P": 994.0	"F": 0}
{"v": 1	"t": 2298600	"P": 998.0	"F": 0}
{"v": 1	"t": 2298620	"P": 994.0	"F": 0}
{"v": 1	"t": 2298640	"P": 992.25	"F": 0}
{"v": 1	"t": 2298661	"P": 992.0	"F": 0}
{"v": 1	"t": 2298681	"P": 996.5	"F": 0}
{"v": 1	"t": 2298701	"P": 992.0	"F": 0}
{"v": 1	"t": 2298722	"P": 991.0	"F": 0}
{"v": 1	"t": 2298742	"P": 990.75	"F": 0}
{"v": 1	"t": 2298762	"P": 997.75	"F": 0}
{"v": 1	"t": 2298783	"P": 994.5	"F": 0}
{"v": 1	"t": 2298803	"P": 991.5	"F": 0}
{"v": 1	"t": 2298823	"P": 992.5	"F": 0}
{"v": 1	"t": 2298844	"P": 997.75	"F": 0}
{"v": 1	"t": 2298864	"P": 993.75	"F": 0}
{"v": 1	"t": 2298884	"P": 992.0	"F": 0}
{"v": 1	"t": 2298905	"P": 992.5	"F": 0}
{"v": 1	"t": 2298925	"P": 995.5	"F": 0}
{"v": 1	"t": 2298945	"P": 993.0	"F": 0}
{"v": 1	"t": 2298965	"P": 991.75	"F": 0}
{"v": 1	"t": 2298986	"P": 991.0	"F": 0}
{"v": 1	"t": 2299006	"P": 996.0	"F": 0}
{"v": 1	"t": 2299026	"P": 994.5	"F": 0}
{"v": 1	"t": 2299047	"P": 990.25	"F": 0}
{"v": 1	"t": 2299067	"P": 995.75	"F": 0}
{"v": 1	"t": 2299087	"P": 996.25	"F": 0}
{"v": 1	"t": 2299108	"P": 991.75	"F": 0}
{"v": 1	"t": 2299128	"P": 990.0	"F": 0}
{"v": 1	"t": 2299148	"P": 993.25	"F": 0}
{"v": 1	"t": 2299169	"P": 995.25	"F": 0}
{"v": 1	"t": 2299189	"P": 992.75	"F": 0}
{"v": 1	"t": 2299209	"P": 988.75	"F": 0}
{"v": 1	"t": 2299229	"P": 993.25	"F": 0}
{"v": 1	"t": 2299250	"P": 996.5	"F": 0}
{"v": 1	"t": 2299270	"P": 993.25	"F": 0}
{"v": 1	"t": 2299290	"P": 990.5	"F": 0}
{"v": 1	"t": 2299311	"P": 989.25	"F": 0}
{"v": 1	"t": 2299331	"P": 996.75	"F": 0}
{"v": 1	"t": 2299351	"P": 996.0	"F": 0	"C": 44.265	"D": 3144	"sn": 54091779688249	"file": "/data/device_log/data0000.out"}
{"v": 1	"t": 2299372	"P": 992.25	"F": 0}
{"v": 1	"t": 2299392	"P": 991.5	"F": 0}
{"v": 1	"t": 2299412	"P": 995.75	"F": 0}
{"v": 1	"t": 2299432	"P": 997.0	"F": 0}
{"v": 1	"t": 2299453	"P": 993.25	"F": 0}
{"v": 1	"t": 2299473	"P": 990.75	"F": 0}
{"v": 1	"t": 2299493	"P": 991.0	"F": 0}
{"v": 1	"t": 2299513	"P": 998.25	"F": 0}
{"v": 1	"t": 2299534	"P": 995.5	"F": 0}
{"v": 1	"t": 2299554	"P": 991.5	"F": 0}
{"v": 1	"t": 2299574	"P": 991.25	"F": 0}
{"v": 1	"t": 2299595	"P": 995.5	"F": 0}
{"v": 1	"t": 2299615	"P": 996.0	"F": 0}
{"v": 1	"t": 2299635	"P": 993.5	"F": 0}
{"v": 1	"t": 2299655	"P": 989.5	"F": 0}
{"v": 1	"t": 2299676	"P": 992.0	"F": 0}
{"v": 1	"t": 2299696	"P": 997.0	"F": 0}
{"v": 1	"t": 2299716	"P": 995.25	"F": 0}
{"v": 1	"t": 2299736	"P": 991.5	"F": 0}
{"v": 1	"t": 2299757	"P": 990.75	"F": 0}
{"v": 1	"t": 2299777	"P": 993.0	"F": 0}
{"v": 1	"t": 2299797	"P": 995.75	"F": 0}
{"v": 1	"t": 2299818	"P": 993.0	"F": 0}
{"v": 1	"t": 2299838	"P": 991.5	"F": 0}
{"v": 1	"t": 2299858	"P": 990.75	"F": 0}
{"v": 1	"t": 2299879	"P": 996.75	"F": 0}
{"v": 1	"t": 2299899	"P": 992.75	"F": 0}
{"v": 1	"t": 2299919	"P": 991.0	"F": 0}
{"v": 1	"t": 2299939	"P": 992.5	"F": 0}
{"v": 1	"t": 2299960	"P": 997.0	"F": 0}
{"v": 1	"t": 2299980	"P": 996.0	"F": 0}
{"v": 1	"t": 2300000	"P": 993.75	"F": 0}
{"v": 1	"t": 2300021	"P": 990.75	"F": 0}
{"v": 1	"t": 2300041	"P": 996.75	"F": 0}
{"v": 1	"t": 2300061	"P": 996.25	"F": 0}
{"v": 1	"t": 2300081	"P": 992.0	"F": 0}
{"v": 1	"t": 2300102	"P": 991.25	"F": 0}
{"v": 1	"t": 2300122	"P": 993.25	"F": 0}
{"v": 1	"t": 2300142	"P": 998.25	"F": 0}
{"v": 1	"t": 2300163	"P": 995.25	"F": 0}
{"v": 1	"t": 2300183	"P": 991.75	"F": 0}
{"v": 1	"t": 2300203	"P": 991.25	"F": 0}
{"v": 1	"t": 2300223	"P": 995.5	"F": 0}
{"v": 1	"t": 2300244	"P": 996.5	"F": 0}
{"v": 1	"t": 2300264	"P": 992.25	"F": 0}
{"v": 1	"t": 2300284	"P": 989.5	"F": 0}
{"v": 1	"t": 2300305	"P": 992.5	"F": 0}
{"v": 1	"t": 2300325	"P": 996.5	"F": 0}
{"v": 1	"t": 2300345	"P": 993.25	"F": 0}
{"v": 1	"t": 2300365	"P": 992.25	"F": 0	"C": 44.27	"D": 3144	"sn": 54091779688249	"file": "/data/device_log/data0000.out"}
{"v": 1	"t": 2300386	"P": 991.0	"F": 0}
{"v": 1	"t": 2300406	"P": 996.75	"F": 0}
{"v": 1	"t": 2300426	"P": 994.5	"F": 0}
{"v": 1	"t": 2300446	"P": 991.5	"F": 0}
{"v": 1	"t": 2300467	"P": 989.25	"F": 0}
{"v": 1	"t": 2300487	"P": 994.75	"F": 0}
{"v": 1	"t": 2300507	"P": 996.5	"F": 0}
{"v": 1	"t": 2300528	"P": 992.0	"F": 0}
{"v": 1	"t": 2300548	"P": 991.75	"F": 0}
{"v": 1	"t": 2300568	"P": 992.75	"F": 0}
{"v": 1	"t": 2300588	"P": 996.25	"F": 0}
{"v": 1	"t": 2300609	"P": 993.25	"F": 0}
{"v": 1	"t": 2300629	"P": 994.25	"F": 0}
{"v": 1	"t": 2300649	"P": 990.5	"F": 0}
{"v": 1	"t": 2300670	"P": 996.5	"F": 0}
{"v": 1	"t": 2300690	"P": 995.25	"F": 0}
{"v": 1	"t": 2300710	"P": 991.0	"F": 0}
{"v": 1	"t": 2300731	"P": 989.75	"F": 0}
{"v": 1	"t": 2300751	"P": 993.75	"F": 0}
{"v": 1	"t": 2300771	"P": 997.75	"F": 0}
{"v": 1	"t": 2300791	"P": 994.0	"F": 0}
{"v": 1	"t": 2300812	"P": 991.25	"F": 0}
{"v": 1	"t": 2300832	"P": 992.5	"F": 0}
{"v": 1	"t": 2300852	"P": 996.25	"F": 0}
{"v": 1	"t": 2300872	"P": 994.75	"F": 0}
{"v": 1	"t": 2300893	"P": 991.0	"F": -1}
{"v": 1	"t": 2300913	"P": 989.5	"F": 0}
{"v": 1	"t": 2300933	"P": 993.5	"F": 0}
{"v": 1	"t": 2300954	"P": 996.75	"F": 0}
{"v": 1	"t": 2300974	"P": 994.0	"F": 0}
{"v": 1	"t": 2300994	"P": 992.0	"F": 0}
{"v": 1	"t": 2301014	"P": 990.25	"F": 0}
{"v": 1	"t": 2301035	"P": 996.25	"F": 0}
{"v": 1	"t": 2301055	"P": 995.25	"F": 0}
{"v": 1	"t": 2301075	"P": 992.75	"F": 0}
{"v": 1	"t": 2301096	"P": 992.25	"F": 0}
{"v": 1	"t": 2301116	"P": 994.75	"F": 0}
{"v": 1	"t": 2301136	"P": 997.25	"F": 0}
{"v": 1	"t": 2301156	"P": 993.25	"F": 0}
{"v": 1	"t": 2301177	"P": 993.5	"F": 0}
{"v": 1	"t": 2301197	"P": 992.5	"F": 0}
{"v": 1	"t": 2301217	"P": 995.75	"F": 0}
{"v": 1	"t": 2301237	"P": 994.75	"F": 0}
{"v": 1	"t": 2301258	"P": 992.5	"F": 0}
{"v": 1	"t": 2301278	"P": 991.75	"F": 0}
{"v": 1	"t": 2301298	"P": 993.5	"F": 0}
{"v": 1	"t": 2301319	"P": 995.0	"F": 0}
{"v": 1	"t": 2301339	"P": 993.0	"F": 0}
{"v": 1	"t": 2301359	"P": 988.75	"F": 0}
{"v": 1	"t": 2301380	"P": 992.75	"F": 0	"C": 44.24	"D": 3144	"sn": 54091779688249	"file": "/data/device_log/data0000.out"}
{"v": 1	"t": 2301400	"P": 996.5	"F": 0}
{"v": 1	"t": 2301420	"P": 993.5	"F": 0}
{"v": 1	"t": 2301440	"P": 993.0	"F": 0}
{"v": 1	"t": 2301461	"P": 991.0	"F": 0}
{"v": 1	"t": 2301481	"P": 996.25	"F": 0}
{"v": 1	"t": 2301501	"P": 994.25	"F": 0}
{"v": 1	"t": 2301522	"P": 991.75	"F": 0}
{"v": 1	"t": 2301542	"P": 990.5	"F": 0}
{"v": 1	"t": 2301562	"P": 995.25	"F": 0}
{"v": 1	"t": 2301582	"P": 994.5	"F": 0}
{"v": 1	"t": 2301603	"P": 992.0	"F": 0}
{"v": 1	"t": 2301623	"P": 991.0	"F": 0}
{"v": 1	"t": 2301643	"P": 991.75	"F": 0}
{"v": 1	"t": 2301663	"P": 996.75	"F": 0}
{"v": 1	"t": 2301684	"P": 994.75	"F": 0}
{"v": 1	"t": 2301704	"P": 992.5	"F": 0}
{"v": 1	"t": 2301724	"P": 991.0	"F": 0}
{"v": 1	"t": 2301745	"P": 995.5	"F": 0}
{"v": 1	"t": 2301765	"P": 995.5	"F": 0}
{"v": 1	"t": 2301785	"P": 992.75	"F": 0}
{"v": 1	"t": 2301805	"P": 991.0	"F": 0}
{"v": 1	"t": 2301826	"P": 990.75	"F": 0}
{"v": 1	"t": 2301846	"P": 996.75	"F": 0}
{"v": 1	"t": 2301866	"P": 996.0	"F": 0}
{"v": 1	"t": 2301887	"P": 992.75	"F": 0}
{"v": 1	"t": 2301907	"P": 991.5	"F": 0}
{"v": 1	"t": 2301927	"P": 996.5	"F": 0}
{"v": 1	"t": 2301947	"P": 995.25	"F": 0}
{"v": 1	"t": 2301968	"P": 993.25	"F": 0}
{"v": 1	"t": 2301988	"P": 990.25	"F": 0}
{"v": 1	"t": 2302008	"P": 993.5	"F": 0}
{"v": 1	"t": 2302029	"P": 995.5	"F": 0}
{"v": 1	"t": 2302049	"P": 991.0	"F": 0}
{"v": 1	"t": 2302069	"P": 989.75	"F": 0}
{"v": 1	"t": 2302089	"P": 990.5	"F": 0}
{"v": 1	"t": 2302110	"P": 996.25	"F": 0}
{"v": 1	"t": 2302130	"P": 993.75	"F": 0}
{"v": 1	"t": 2302150	"P": 990.75	"F": 0}
{"v": 1	"t": 2302171	"P": 989.0	"F": 0}
{"v": 1	"t": 2302191	"P": 994.25	"F": -1}
{"v": 1	"t": 2302211	"P": 996.5	"F": 0}
{"v": 1	"t": 2302231	"P": 993.0	"F": 0}
{"v": 1	"t": 2302252	"P": 990.75	"F": 0}
{"v": 1	"t": 2302272	"P": 991.0	"F": 0}
{"v": 1	"t": 2302292	"P": 996.25	"F": 0}
{"v": 1	"t": 2302312	"P": 995.5	"F": 0}
{"v": 1	"t": 2302333	"P": 993.25	"F": 0}
{"v": 1	"t": 2302353	"P": 989.5	"F": 0}
{"v": 1	"t": 2302373	"P": 993.5	"F": 0}
{"v": 1	"t": 2302394	"P": 994.25	"F": 0	"C": 44.28	"D": 3144	"sn": 54091779688249	"file": "/data/device_log/data0000.out"}
{"v": 1	"t": 2302414	"P": 991.0	"F": 0}
{"v": 1	"t": 2302434	"P": 990.75	"F": 0}
{"v": 1	"t": 2302455	"P": 994.0	"F": 0}
{"v": 1	"t": 2302475	"P": 996.5	"F": 0}
{"v": 1	"t": 2302495	"P": 993.75	"F": 0}
{"v": 1	"t": 2302515	"P": 991.25	"F": 0}
{"v": 1	"t": 2302536	"P": 990.5	"F": 0}
{"v": 1	"t": 2302556	"P": 995.5	"F": 0}
{"v": 1	"t": 2302576	"P": 995.25	"F": 0}
{"v": 1	"t": 2302596	"P": 993.25	"F": 0}
{"v": 1	"t": 2302617	"P": 992.5	"F": 0}
{"v": 1	"t": 2302637	"P": 993.0	"F": 0}
{"v": 1	"t": 2302657	"P": 995.75	"F": 0}
{"v": 1	"t": 2302678	"P": 994.25	"F": 0}
{"v": 1	"t": 2302698	"P": 990.5	"F": 0}
{"v": 1	"t": 2302718	"P": 991.0	"F": 0}
{"v": 1	"t": 2302738	"P": 996.5	"F": 0}
{"v": 1	"t": 2302759	"P": 993.5	"F": 0}
{"v": 1	"t": 2302779	"P": 991.25	"F": 0}
{"v": 1	"t": 2302799	"P": 990.5	"F": 0}
{"v": 1	"t": 2302820	"P": 995.25	"F": 0}
{"v": 1	"t": 2302840	"P": 992.75	"F": 0}
{"v": 1	"t": 2302860	"P": 990.75	"F": 0}
{"v": 1	"t": 2302881	"P": 993.25	"F": 0}
{"v": 1	"t": 2302901	"P": 996.25	"F": 0}
{"v": 1	"t": 2302921	"P": 992.75	"F": 0}
{"v": 1	"t": 2302942	"P": 991.0	"F": 0}
{"v": 1	"t": 2302962	"P": 990.5	"F": 0}
{"v": 1	"t": 2302982	"P": 996.25	"F": 0}
{"v": 1	"t": 2303003	"P": 994.5	"F": 0}
{"v": 1	"t": 2303023	"P": 990.0	"F": 0}
{"v": 1	"t": 2303043	"P": 993.25	"F": 0}
{"v": 1	"t": 2303064	"P": 995.0	"F": 0}
{"v": 1	"t": 2303084	"P": 990.5	"F": 0}
{"v": 1	"t": 2303104	"P": 989.5	"F": 0}
{"v": 1	"t": 2303124	"P": 992.75	"F": 0}
{"v": 1	"t": 2303145	"P": 996.0	"F": 0}
{"v": 1	"t": 2303165	"P": 993.75	"F": 0}
{"v": 1	"t": 2303185	"P": 991.25	"F": 0}
{"v": 1	"t": 2303206	"P": 990.25	"F": 0}
{"v": 1	"t": 2303226	"P": 996.25	"F": 0}
{"v": 1	"t": 2303246	"P": 994.5	"F": 0}
{"v": 1	"t": 2303266	"P": 991.75	"F": 0}
{"v": 1	"t": 2303287	"P": 991.75	"F": 0}
{"v": 1	"t": 2303307	"P": 994.75	"F": 0}
{"v": 1	"t": 2303327	"P": 994.25	"F": 0}
{"v": 1	"t": 2303348	"P": 993.25	"F": 0}
{"v": 1	"t": 2303368	"P": 990.0	"F": 0}
{"v": 1	"t": 2303388	"P": 994.5	"F": 0}
{"v": 1	"t": 2303409	"P": 997.0	"F": 0	"C": 44.285	"D": 3144	"sn": 54091779688249	"file": "/data/device_log/data0000.out"}
{"v": 1	"t": 2303429	"P": 993.0	"F": 0}
{"v": 1	"t": 2303449	"P": 989.5	"F": 0}
{"v": 1	"t": 2303469	"P": 991.25	"F": 0}
{"v": 1	"t": 2303490	"P": 996.75	"F": 0}
{"v": 1	"t": 2303510	"P": 995.0	"F": 0}
{"v": 1	"t": 2303530	"P": 991.5	"F": 0}
{"v": 1	"t": 2303551	"P": 990.0	"F": 0}
{"v": 1	"t": 2303571	"P": 995.25	"F": 0}
{"v": 1	"t": 2303591	"P": 994.5	"F": 0}
{"v": 1	"t": 2303611	"P": 993.25	"F": 0}
{"v": 1	"t": 2303632	"P": 991.0	"F": 0}
{"v": 1	"t": 2303652	"P": 992.75	"F": 0}
{"v": 1	"t": 2303672	"P": 997.25	"F": 0}
{"v": 1	"t": 2303693	"P": 994.0	"F": 0}
{"v": 1	"t": 2303713	"P": 991.75	"F": 0}
{"v": 1	"t": 2303733	"P": 990.75	"F": 0}
{"v": 1	"t": 2303753	"P": 996.25	"F": 0}
{"v": 1	"t": 2303774	"P": 995.75	"F": 0}
{"v": 1	"t": 2303794	"P": 991.0	"F": 0}
{"v": 1	"t": 2303814	"P": 989.25	"F": 0}
{"v": 1	"t": 2303835	"P": 996.0	"F": 0}
{"v": 1	"t": 2303855	"P": 994.75	"F": 0}
{"v": 1	"t": 2303875	"P": 992.5	"F": 0}
{"v": 1	"t": 2303896	"P": 991.0	"F": 0}
{"v": 1	"t": 2303916	"P": 996.0	"F": 0}
{"v": 1	"t": 2303936	"P": 995.75	"F": 0}
{"v": 1	"t": 2303956	"P": 992.5	"F": 0}
{"v": 1	"t": 2303977	"P": 991.25	"F": 0}
{"v": 1	"t": 2303997	"P": 993.0	"F": 0}
{"v": 1	"t": 2304017	"P": 996.5	"F": 0}
{"v": 1	"t": 2304038	"P": 993.5	"F": 0}
{"v": 1	"t": 2304058	"P": 990.75	"F": 0}
{"v": 1	"t": 2304078	"P": 991.5	"F": 0}
{"v": 1	"t": 2304098	"P": 996.25	"F": 0}
{"v": 1	"t": 2304119	"P": 997.0	"F": 0}
{"v": 1	"t": 2304139	"P": 992.25	"F": 0}
{"v": 1	"t": 2304159	"P": 990.5	"F": 0}
{"v": 1	"t": 2304179	"P": 990.75	"F": 0}
{"v": 1	"t": 2304200	"P": 997.5	"F": 0}
{"v": 1	"t": 2304220	"P": 993.75	"F": 0}
{"v": 1	"t": 2304240	"P": 991.75	"F": 0}
{"v": 1	"t": 2304261	"P": 989.75	"F": 0}
{"v": 1	"t": 2304281	"P": 994.25	"F": 0}
{"v": 1	"t": 2304301	"P": 996.25	"F": 0}
{"v": 1	"t": 2304321	"P": 991.75	"F": 0}
{"v": 1	"t": 2304342	"P": 990.5	"F": 0}
{"v": 1	"t": 2304362	"P": 991.0	"F": 0}
{"v": 1	"t": 2304382	"P": 994.75	"F": 0}
{"v": 1	"t": 2304403	"P": 993.75	"F": 0}
{"v": 1	"t": 2304423	"P": 991.5	"F": 0	"C": 44.265	"D": 3144	"sn": 54091779688249	"file": "/data/device_log/data0000.out"}
{"v": 1	"t": 2304443	"P": 989.75	"F": 0}
{"v": 1	"t": 2304463	"P": 995.75	"F": 0}
{"v": 1	"t": 2304484	"P": 993.75	"F": 0}
{"v": 1	"t": 2304504	"P": 992.0	"F": 0}
{"v": 1	"t": 2304524	"P": 990.0	"F": 0}
{"v": 1	"t": 2304545	"P": 994.5	"F": 0}
{"v": 1	"t": 2304565	"P": 995.5	"F": 0}
{"v": 1	"t": 2304585	"P": 993.0	"F": 0}
{"v": 1	"t": 2304605	"P": 991.5	"F": 0}
{"v": 1	"t": 2304626	"P": 990.75	"F": 0}
{"v": 1	"t": 2304646	"P": 995.75	"F": 0}
{"v": 1	"t": 2304666	"P": 995.5	"F": 0}
{"v": 1	"t": 2304687	"P": 990.75	"F": -1}
{"v": 1	"t": 2304707	"P": 990.25	"F": 0}
{"v": 1	"t": 2304727	"P": 994.25	"F": 0}
{"v": 1	"t": 2304747	"P": 996.5	"F": 0}
{"v": 1	"t": 2304768	"P": 994.0	"F": 0}
{"v": 1	"t": 2304788	"P": 991.25	"F": 0}
{"v": 1	"t": 2304808	"P": 991.25	"F": 0}
{"v": 1	"t": 2304828	"P": 996.5	"F": 0}
{"v": 1	"t": 2304849	"P": 995.25	"F": 0}
{"v": 1	"t": 2304869	"P": 992.5	"F": 0}
{"v": 1	"t": 2304889	"P": 990.0	"F": 0}
{"v": 1	"t": 2304910	"P": 991.5	"F": 0}
{"v": 1	"t": 2304930	"P": 995.75	"F": 0}
{"v": 1	"t": 2304950	"P": 992.0	"F": -1}
{"v": 1	"t": 2304970	"P": 988.75	"F": 0}
{"v": 1	"t": 2304991	"P": 990.75	"F": 0}
{"v": 1	"t": 2305011	"P": 995.5	"F": 0}
{"v": 1	"t": 2305031	"P": 994.0	"F": 0}
{"v": 1	"t": 2305052	"P": 993.25	"F": 0}
{"v": 1	"t": 2305072	"P": 989.0	"F": 0}
{"v": 1	"t": 2305092	"P": 994.25	"F": 0}
{"v": 1	"t": 2305112	"P": 995.5	"F": 0}
{"v": 1	"t": 2305133	"P": 994.25	"F": 0}
{"v": 1	"t": 2305153	"P": 992.0	"F": 0}
{"v": 1	"t": 2305173	"P": 991.5	"F": 0}
{"v": 1	"t": 2305193	"P": 995.25	"F": 0}
{"v": 1	"t": 2305214	"P": 994.25	"F": 0}
{"v": 1	"t": 2305234	"P": 992.0	"F": 0}
{"v": 1	"t": 2305254	"P": 991.5	"F": 0}
{"v": 1	"t": 2305275	"P": 997.25	"F": 0}
{"v": 1	"t": 2305295	"P": 994.25	"F": 0}
{"v": 1	"t": 2305315	"P": 992.5	"F": 0}
{"v": 1	"t": 2305336	"P": 988.0	"F": 0}
{"v": 1	"t": 2305356	"P": 993.5	"F": 0}
{"v": 1	"t": 2305376	"P": 995.25	"F": 0}
{"v": 1	"t": 2305396	"P": 993.5	"F": 0}
{"v": 1	"t": 2305417	"P": 989.25	"F": 0}
{"v": 1	"t": 2305437	"P": 990.75	"F": 0	"C": 44.27	"D": 3144	"sn": 54091779688249	"file": "/data/device_log/data0000.out"}
{"v": 1	"t": 2305457	"P": 997.5	"F": 0}
{"v": 1	"t": 2305477	"P": 994.75	"F": 0}
{"v": 1	"t": 2305498	"P": 993.0	"F": 0}
{"v": 1	"t": 2305518	"P": 991.25	"F": 0}
{"v": 1	"t": 2305538	"P": 993.25	"F": 0}
{"v": 1	"t": 2305559	"P": 996.25	"F": 0}
{"v": 1	"t": 2305579	"P": 994.25	"F": 0}
{"v": 1	"t": 2305599	"P": 989.75	"F": 0}
{"v": 1	"t": 2305619	"P": 989.75	"F": 0}
{"v": 1	"t": 2305640	"P": 996.0	"F": 0}
{"v": 1	"t": 2305660	"P": 993.75	"F": 0}
{"v": 1	"t": 2305680	"P": 992.5	"F": 0}
{"v": 1	"t": 2305701	"P": 990.5	"F": 0}
{"v": 1	"t": 2305721	"P": 993.5	"F": 0}
{"v": 1	"t": 2305741	"P": 995.25	"F": 0}
{"v": 1	"t": 2305761	"P": 993.0	"F": 0}
{"v": 1	"t": 2305782	"P": 990.5	"F": 0}
{"v": 1	"t": 2305802	"P": 989.75	"F": 0}
{"v": 1	"t": 2305822	"P": 995.5	"F": 0}
{"v": 1	"t": 2305842	"P": 994.25	"F": 0}
{"v": 1	"t": 2305863	"P": 993.0	"F": 0}
{"v": 1	"t": 2305883	"P": 988.5	"F": 0}
{"v": 1	"t": 2305903	"P": 993.5	"F": 0}
{"v": 1	"t": 2305924	"P": 995.5	"F": 0}
{"v": 1	"t": 2305944	"P": 993.0	"F": 0}
{"v": 1	"t": 2305964	"P": 990.5	"F": 0}
{"v": 1	"t": 2305985	"P": 992.25	"F": 0}
{"v": 1	"t": 2306005	"P": 997.5	"F": 0}
{"v": 1	"t": 2306025	"P": 992.25	"F": 0}
{"v": 1	"t": 2306045	"P": 991.75	"F": 0}
{"v": 1	"t": 2306066	"P": 992.0	"F": 0}
{"v": 1	"t": 2306086	"P": 997.25	"F": 0}
{"v": 1	"t": 2306106	"P": 993.75	"F": 0}
{"v": 1	"t": 2306126	"P": 991.75	"F": 0}
{"v": 1	"t": 2306147	"P": 990.25	"F": 0}
{"v": 1	"t": 2306167	"P": 991.5	"F": 0}
{"v": 1	"t": 2306187	"P": 997.0	"F": 0}
{"v": 1	"t": 2306208	"P": 993.5	"F": 0}
{"v": 1	"t": 2306228	"P": 988.5	"F": 0}
{"v": 1	"t": 2306248	"P": 991.25	"F": 0}
{"v": 1	"t": 2306268	"P": 994.75	"F": 0}
{"v": 1	"t": 2306289	"P": 993.25	"F": 0}
{"v": 1	"t": 2306309	"P": 991.5	"F": -1}
{"v": 1	"t": 2306329	"P": 990.75	"F": 0}
{"v": 1	"t": 2306349	"P": 992.25	"F": 0}
{"v": 1	"t": 2306370	"P": 994.5	"F": 0}
{"v": 1	"t": 2306390	"P": 991.75	"F": 0}
{"v": 1	"t": 2306410	"P": 990.5	"F": 0}
{"v": 1	"t": 2306431	"P": 990.75	"F": 0}
{"v": 1	"t": 2306451	"P": 994.5	"F": 0	"C": 44.28	"D": 3144	"sn": 54091779688249	"file": "/data/device_log/data0000.out"}
{"v": 1	"t": 2306471	"P": 994.75	"F": 0}
{"v": 1	"t": 2306491	"P": 993.25	"F": 0}
{"v": 1	"t": 2306512	"P": 990.25	"F": 0}
{"v": 1	"t": 2306532	"P": 994.5	"F": 0}
{"v": 1	"t": 2306552	"P": 995.5	"F": 0}
{"v": 1	"t": 2306573	"P": 992.5	"F": 0}
{"v": 1	"t": 2306593	"P": 989.75	"F": 0}
{"v": 1	"t": 2306613	"P": 991.25	"F": 0}
{"v": 1	"t": 2306633	"P": 996.0	"F": 0}
{"v": 1	"t": 2306654	"P": 993.25	"F": 0}
{"v": 1	"t": 2306674	"P": 993.25	"F": 0}
{"v": 1	"t": 2306694	"P": 990.0	"F": 0}
{"v": 1	"t": 2306715	"P": 996.0	"F": 0}
{"v": 1	"t": 2306735	"P": 995.5	"F": 0}
{"v": 1	"t": 2306755	"P": 991.5	"F": 0}
{"v": 1	"t": 2306776	"P": 991.0	"F": 0}
{"v": 1	"t": 2306796	"P": 993.75	"F": 0}
{"v": 1	"t": 2306816	"P": 995.75	"F": 0}
{"v": 1	"t": 2306837	"P": 991.0	"F": 0}
{"v": 1	"t": 2306857	"P": 991.75	"F": 0}
{"v": 1	"t": 2306877	"P": 997.25	"F": 0}
{"v": 1	"t": 2306898	"P": 994.25	"F": 0}
{"v": 1	"t": 2306918	"P": 990.25	"F": 0}
{"v": 1	"t": 2306938	"P": 990.25	"F": 0}
{"v": 1	"t": 2306958	"P": 996.0	"F": 0}
{"v": 1	"t": 2306979	"P": 994.75	"F": 0}
{"v": 1	"t": 2306999	"P": 990.25	"F": 0}
{"v": 1	"t": 2307020	"P": 991.25	"F": 0}
{"v": 1	"t": 2307040	"P": 995.75	"F": 0}
{"v": 1	"t": 2307060	"P": 993.0	"F": 0}
{"v": 1	"t": 2307081	"P": 990.0	"F": 0}
{"v": 1	"t": 2307101	"P": 992.75	"F": 0}
{"v": 1	"t": 2307121	"P": 994.75	"F": 0}
{"v": 1	"t": 2307141	"P": 991.75	"F": 0}
{"v": 1	"t": 2307162	"P": 989.5	"F": 0}
{"v": 1	"t": 2307182	"P": 993.25	"F": 0}
{"v": 1	"t": 2307202	"P": 997.5	"F": 0}
{"v": 1	"t": 2307223	"P": 992.75	"F": 0}
{"v": 1	"t": 2307243	"P": 992.0	"F": 0}
{"v": 1	"t": 2307263	"P": 989.25	"F": 0}
{"v": 1	"t": 2307283	"P": 995.0	"F": 0}
{"v": 1	"t": 2307304	"P": 995.0	"F": 0}
{"v": 1	"t": 2307324	"P": 991.0	"F": 0}
{"v": 1	"t": 2307344	"P": 989.75	"F": 0}
{"v": 1	"t": 2307365	"P": 992.75	"F": 0}
{"v": 1	"t": 2307385	"P": 996.25	"F": 0}
{"v": 1	"t": 2307405	"P": 993.75	"F": 0}
{"v": 1	"t": 2307425	"P": 990.75	"F": 0}
{"v": 1	"t": 2307446	"P": 992.75	"F": 0}
{"v": 1	"t": 2307466	"P": 996.75	"F": 0	"C": 44.295	"D": 3144	"sn": 54091779688249	"file": "/data/device_log/data0000.out"}
{"v": 1	"t": 2307486	"P": 995.5	"F": 0}
{"v": 1	"t": 2307507	"P": 991.75	"F": 0}
{"v": 1	"t": 2307527	"P": 991.0	"F": 0}
{"v": 1	"t": 2307547	"P": 994.0	"F": 0}
{"v": 1	"t": 2307567	"P": 995.25	"F": 0}
{"v": 1	"t": 2307588	"P": 991.75	"F": 0}
{"v": 1	"t": 2307608	"P": 989.5	"F": 0}
{"v": 1	"t": 2307628	"P": 990.5	"F": 0}
{"v": 1	"t": 2307648	"P": 997.0	"F": 0}
{"v": 1	"t": 2307669	"P": 995.0	"F": 0}
{"v": 1	"t": 2307689	"P": 991.25	"F": 0}
{"v": 1	"t": 2307709	"P": 990.0	"F": 0}
{"v": 1	"t": 2307730	"P": 995.5	"F": 0}
{"v": 1	"t": 2307750	"P": 995.75	"F": 0}
{"v": 1	"t": 2307770	"P": 993.75	"F": 0}
{"v": 1	"t": 2307790	"P": 990.25	"F": 0}
{"v": 1	"t": 2307811	"P": 993.0	"F": 0}
{"v": 1	"t": 2307831	"P": 997.75	"F": 0}
{"v": 1	"t": 2307851	"P": 992.25	"F": 0}
{"v": 1	"t": 2307872	"P": 990.5	"F": 0}
{"v": 1	"t": 2307892	"P": 989.25	"F": 0}
{"v": 1	"t": 2307912	"P": 997.25	"F": 0}
{"v": 1	"t": 2307933	"P": 996.75	"F": 0}
{"v": 1	"t": 2307953	"P": 991.5	"F": 0}
{"v": 1	"t": 2307973	"P": 989.25	"F": 0}
{"v": 1	"t": 2307993	"P": 994.75	"F": 0}
{"v": 1	"t": 2308014	"P": 995.5	"F": 0}
{"v": 1	"t": 2308034	"P": 992.25	"F": 0}
{"v": 1	"t": 2308054	"P": 989.75	"F": 0}
{"v": 1	"t": 2308075	"P": 992.25	"F": 0}
{"v": 1	"t": 2308095	"P": 995.75	"F": 0}
{"v": 1	"t": 2308115	"P": 993.0	"F": 0}
{"v": 1	"t": 2308135	"P": 989.0	"F": 0}
{"v": 1	"t": 2308156	"P": 991.25	"F": 0}
{"v": 1	"t": 2308176	"P": 996.0	"F": 0}
{"v": 1	"t": 2308196	"P": 992.75	"F": 0}
{"v": 1	"t": 2308216	"P": 992.25	"F": 0}
{"v": 1	"t": 2308237	"P": 991.0	"F": 0}
{"v": 1	"t": 2308257	"P": 991.75	"F": 0}
{"v": 1	"t": 2308277	"P": 994.0	"F": 0}
{"v": 1	"t": 2308298	"P": 994.0	"F": 0}
{"v": 1	"t": 2308318	"P": 990.5	"F": 0}
{"v": 1	"t": 2308338	"P": 992.0	"F": 0}
{"v": 1	"t": 2308359	"P": 997.25	"F": 0}
{"v": 1	"t": 2308379	"P": 993.0	"F": 0}
{"v": 1	"t": 2308399	"P": 990.0	"F": 0}
{"v": 1	"t": 2308419	"P": 990.5	"F": 0}
{"v": 1	"t": 2308440	"P": 994.75	"F": 0}
{"v": 1	"t": 2308460	"P": 994.5	"F": 0}
{"v": 1	"t": 2308480	"P": 993.0	"F": 0	"C": 44.265	"D": 3144	"sn": 54091779688249	"file": "/data/device_log/data0000.out"}
{"v": 1	"t": 2308501	"P": 990.75	"F": 0}
{"v": 1	"t": 2308521	"P": 995.0	"F": 0}
{"v": 1	"t": 2308541	"P": 996.25	"F": 0}
{"v": 1	"t": 2308561	"P": 992.5	"F": 0}
{"v": 1	"t": 2308582	"P": 990.75	"F": 0}
{"v": 1	"t": 2308602	"P": 992.5	"F": 0}
{"v": 1	"t": 2308622	"P": 995.0	"F": 0}
{"v": 1	"t": 2308643	"P": 993.75	"F": 0}
{"v": 1	"t": 2308663	"P": 992.0	"F": 0}
{"v": 1	"t": 2308683	"P": 990.75	"F": 0}
{"v": 1	"t": 2308703	"P": 997.25	"F": 0}
{"v": 1	"t": 2308724	"P": 995.5	"F": 0}
{"v": 1	"t": 2308744	"P": 992.5	"F": 0}
{"v": 1	"t": 2308764	"P": 989.75	"F": 0}
{"v": 1	"t": 2308785	"P": 994.0	"F": 0}
{"v": 1	"t": 2308805	"P": 994.5	"F": 0}
{"v": 1	"t": 2308825	"P": 994.0	"F": 0}
{"v": 1	"t": 2308845	"P": 990.0	"F": 0}
{"v": 1	"t": 2308866	"P": 991.0	"F": 0}
{"v": 1	"t": 2308886	"P": 995.25	"F": 0}
{"v": 1	"t": 2308906	"P": 994.0	"F": 0}
{"v": 1	"t": 2308927	"P": 991.75	"F": 0}
{"v": 1	"t": 2308947	"P": 990.25	"F": 0}
{"v": 1	"t": 2308967	"P": 994.75	"F": 0}
{"v": 1	"t": 2308987	"P": 997.25	"F": 0}
{"v": 1	"t": 2309008	"P": 992.5	"F": 0}
{"v": 1	"t": 2309028	"P": 990.5	"F": 0}
{"v": 1	"t": 2309048	"P": 992.25	"F": 0}
{"v": 1	"t": 2309068	"P": 996.75	"F": 0}
{"v": 1	"t": 2309089	"P": 995.0	"F": 0}
{"v": 1	"t": 2309109	"P": 992.5	"F": 0}
{"v": 1	"t": 2309129	"P": 991.5	"F": 0}
{"v": 1	"t": 2309150	"P": 994.25	"F": 0}
{"v": 1	"t": 2309170	"P": 997.25	"F": 0}
{"v": 1	"t": 2309190	"P": 992.5	"F": 0}
{"v": 1	"t": 2309210	"P": 990.5	"F": 0}
{"v": 1	"t": 2309231	"P": 993.5	"F": 0}
{"v": 1	"t": 2309251	"P": 994.75	"F": 0}
{"v": 1	"t": 2309271	"P": 993.25	"F": 0}
{"v": 1	"t": 2309292	"P": 992.5	"F": 0}
{"v": 1	"t": 2309312	"P": 989.5	"F": 0}
{"v": 1	"t": 2309332	"P": 993.5	"F": 0}
{"v": 1	"t": 2309352	"P": 994.75	"F": 0}
{"v": 1	"t": 2309373	"P": 992.0	"F": 0}
{"v": 1	"t": 2309393	"P": 990.25	"F": 0}
{"v": 1	"t": 2309413	"P": 994.75	"F": 0}
{"v": 1	"t": 2309434	"P": 995.5	"F": 0}
{"v": 1	"t": 2309454	"P": 994.0	"F": 0}
{"v": 1	"t": 2309474	"P": 991.5	"F": 0}
{"v": 1	"t": 2309494	"P": 992.75	"F": 0	"C": 44.32	"D": 3144	"sn": 54091779688249	"file": "/data/device_log/data0000.out"}
{"v": 1	"t": 2309515	"P": 997.0	"F": 0}
{"v": 1	"t": 2309535	"P": 993.75	"F": 0}
{"v": 1	"t": 2309555	"P": 990.0	"F": 0}
{"v": 1	"t": 2309576	"P": 991.25	"F": 0}
{"v": 1	"t": 2309596	"P": 995.75	"F": 0}
{"v": 1	"t": 2309616	"P": 995.0	"F": 0}
{"v": 1	"t": 2309636	"P": 992.0	"F": 0}
{"v": 1	"t": 2309657	"P": 990.75	"F": 0}
{"v": 1	"t": 2309677	"P": 992.75	"F": 0}
{"v": 1	"t": 2309697	"P": 995.75	"F": 0}
{"v": 1	"t": 2309718	"P": 993.0	"F": 0}
{"v": 1	"t": 2309738	"P": 990.0	"F": 0}
{"v": 1	"t": 2309758	"P": 990.0	"F": 0}
{"v": 1	"t": 2309778	"P": 994.0	"F": 0}
{"v": 1	"t": 2309799	"P": 997.0	"F": 0}
{"v": 1	"t": 2309819	"P": 991.75	"F": 0}
{"v": 1	"t": 2309839	"P": 989.5	"F": 0}
{"v": 1	"t": 2309859	"P": 991.75	"F": 0}
{"v": 1	"t": 2309880	"P": 997.0	"F": 0}
{"v": 1	"t": 2309900	"P": 995.75	"F": 0}
{"v": 1	"t": 2309920	"P": 991.75	"F": 0}
{"v": 1	"t": 2309941	"P": 989.75	"F": 0}
{"v": 1	"t": 2309961	"P": 995.75	"F": 0}
{"v": 1	"t": 2309981	"P": 994.75	"F": 0}
{"v": 1	"t": 2310001	"P": 991.75	"F": 0}
{"v": 1	"t": 2310022	"P": 990.75	"F": 0}
{"v": 1	"t": 2310042	"P": 995.75	"F": 0}
{"v": 1	"t": 2310062	"P": 996.5	"F": 0}
{"v": 1	"t": 2310083	"P": 993.25	"F": 0}
{"v": 1	"t": 2310103	"P": 990.75	"F": 0}
{"v": 1	"t": 2310123	"P": 990.75	"F": 0}
{"v": 1	"t": 2310143	"P": 996.5	"F": 0}
{"v": 1	"t": 2310164	"P": 993.5	"F": 0}
{"v": 1	"t": 2310184	"P": 990.75	"F": 0}
{"v": 1	"t": 2310204	"P": 991.25	"F": 0}
{"v": 1	"t": 2310225	"P": 992.75	"F": 0}
{"v": 1	"t": 2310245	"P": 997.75	"F": 0}
{"v": 1	"t": 2310265	"P": 992.75	"F": 0}
{"v": 1	"t": 2310285	"P": 989.75	"F": 0}
{"v": 1	"t": 2310306	"P": 992.5	"F": 0}
{"v": 1	"t": 2310326	"P": 996.25	"F": 0}
{"v": 1	"t": 2310346	"P": 993.5	"F": 0}
{"v": 1	"t": 2310367	"P": 992.0	"F": 0}
{"v": 1	"t": 2310387	"P": 990.0	"F": 0}
{"v": 1	"t": 2310407	"P": 995.5	"F": 0}
{"v": 1	"t": 2310427	"P": 993.5	"F": 0}
{"v": 1	"t": 2310448	"P": 994.0	"F": 0}
{"v": 1	"t": 2310468	"P": 992.25	"F": 0}
{"v": 1	"t": 2310488	"P": 992.25	"F": 0}
{"v": 1	"t": 2310508	"P": 996.5	"F": 0	"C": 44.27	"D": 3144	"sn": 54091779688249	"file": "/data/device_log/data0000.out"}
{"v": 1	"t": 2310529	"P": 994.25	"F": 0}
{"v": 1	"t": 2310549	"P": 991.0	"F": 0}
{"v": 1	"t": 2310569	"P": 988.75	"F": 0}
{"v": 1	"t": 2310590	"P": 995.5	"F": 0}
{"v": 1	"t": 2310610	"P": 995.25	"F": 0}
{"v": 1	"t": 2310630	"P": 994.75	"F": 0}
{"v": 1	"t": 2310651	"P": 989.25	"F": 0}
{"v": 1	"t": 2310671	"P": 996.5	"F": 0}
{"v": 1	"t": 2310691	"P": 996.75	"F": 0}
{"v": 1	"t": 2310711	"P": 992.75	"F": 0}
{"v": 1	"t": 2310732	"P": 988.5	"F": 0}
{"v": 1	"t": 2310752	"P": 993.75	"F": 0}
{"v": 1	"t": 2310772	"P": 996.75	"F": 0}
{"v": 1	"t": 2310793	"P": 991.5	"F": 0}
{"v": 1	"t": 2310813	"P": 989.25	"F": 0}
{"v": 1	"t": 2310833	"P": 997.5	"F": 0}
{"v": 1	"t": 2310854	"P": 994.5	"F": 0}
{"v": 1	"t": 2310874	"P": 993.0	"F": 0}
{"v": 1	"t": 2310894	"P": 991.25	"F": 0}
{"v": 1	"t": 2310915	"P": 994.25	"F": 0}
{"v": 1	"t": 2310935	"P": 997.25	"F": 0}
{"v": 1	"t": 2310955	"P": 993.0	"F": 0}
{"v": 1	"t": 2310976	"P": 990.25	"F": 0}
{"v": 1	"t": 2310996	"P": 995.0	"F": 0}
{"v": 1	"t": 2311016	"P": 994.25	"F": 0}
{"v": 1	"t": 2311037	"P": 992.75	"F": 0}
{"v": 1	"t": 2311057	"P": 992.0	"F": 0}
{"v": 1	"t": 2311077	"P": 993.75	"F": 0}
{"v": 1	"t": 2311097	"P": 996.5	"F": 0}
{"v": 1	"t": 2311118	"P": 993.0	"F": 0}
{"v": 1	"t": 2311138	"P": 990.5	"F": 0}
{"v": 1	"t": 2311158	"P": 992.75	"F": 0}
{"v": 1	"t": 2311178	"P": 995.75	"F": 0}
{"v": 1	"t": 2311199	"P": 995.25	"F": 0}
{"v": 1	"t": 2311219	"P": 991.25	"F": 0}
{"v": 1	"t": 2311239	"P": 990.75	"F": 0}
{"v": 1	"t": 2311260	"P": 996.25	"F": 0}
{"v": 1	"t": 2311280	"P": 995.0	"F": 0}
{"v": 1	"t": 2311300	"P": 991.75	"F": 0}
{"v": 1	"t": 2311320	"P": 989.25	"F": 0}
{"v": 1	"t": 2311341	"P": 994.25	"F": 0}
{"v": 1	"t": 2311361	"P": 998.25	"F": 0}
{"v": 1	"t": 2311381	"P": 994.0	"F": 0}
{"v": 1	"t": 2311402	"P": 991.5	"F": 0}
{"v": 1	"t": 2311422	"P": 991.25	"F": 0}
{"v": 1	"t": 2311442	"P": 996.5	"F": 0}
{"v": 1	"t": 2311462	"P": 996.0	"F": 0}
{"v": 1	"t": 2311483	"P": 991.0	"F": 0}
{"v": 1	"t": 2311503	"P": 990.75	"F": 0}
{"v": 1	"t": 2311523	"P": 992.25	"F": 0	"C": 44.29	"D": 3144	"sn": 54091779688249	"file": "/data/device_log/data0000.out"}
{"v": 1	"t": 2311544	"P": 995.0	"F": 0}
{"v": 1	"t": 2311564	"P": 992.5	"F": 0}
{"v": 1	"t": 2311584	"P": 990.25	"F": 0}
{"v": 1	"t": 2311604	"P": 991.25	"F": 0}
{"v": 1	"t": 2311625	"P": 990.5	"F": 0}
{"v": 1	"t": 2311645	"P": 995.0	"F": 0}
{"v": 1	"t": 2311665	"P": 989.5	"F": 0}
{"v": 1	"t": 2311686	"P": 990.0	"F": 0}
{"v": 1	"t": 2311706	"P": 994.75	"F": 0}
{"v": 1	"t": 2311726	"P": 995.0	"F": 0}
{"v": 1	"t": 2311746	"P": 991.5	"F": 0}
{"v": 1	"t": 2311767	"P": 990.25	"F": 0}
{"v": 1	"t": 2311787	"P": 992.75	"F": 0}
{"v": 1	"t": 2311807	"P": 997.5	"F": 0}
{"v": 1	"t": 2311828	"P": 991.5	"F": 0}
{"v": 1	"t": 2311848	"P": 991.0	"F": 0}
{"v": 1	"t": 2311868	"P": 992.75	"F": 0}
{"v": 1	"t": 2311888	"P": 996.25	"F": 0}
{"v": 1	"t": 2311909	"P": 994.75	"F": 0}
{"v": 1	"t": 2311929	"P": 992.75	"F": 0}
{"v": 1	"t": 2311949	"P": 991.25	"F": 0}
{"v": 1	"t": 2311970	"P": 994.75	"F": 0}
{"v": 1	"t": 2311990	"P": 996.25	"F": 0}
{"v": 1	"t": 2312010	"P": 992.5	"F": 0}
{"v": 1	"t": 2312030	"P": 991.5	"F": 0}
{"v": 1	"t": 2312051	"P": 994.25	"F": 0}
{"v": 1	"t": 2312071	"P": 994.75	"F": 0}
{"v": 1	"t": 2312091	"P": 993.75	"F": 0}
{"v": 1	"t": 2312112	"P": 989.75	"F": 0}
{"v": 1	"t": 2312132	"P": 991.75	"F": 0}
{"v": 1	"t": 2312152	"P": 995.5	"F": 0}
{"v": 1	"t": 2312172	"P": 995.25	"F": 0}
{"v": 1	"t": 2312193	"P": 991.75	"F": 0}
{"v": 1	"t": 2312213	"P": 991.5	"F": 0}
{"v": 1	"t": 2312233	"P": 993.75	"F": 0}
{"v": 1	"t": 2312254	"P": 995.25	"F": 0}
{"v": 1	"t": 2312274	"P": 994.25	"F": 0}
{"v": 1	"t": 2312294	"P": 991.25	"F": 0}
{"v": 1	"t": 2312314	"P": 991.0	"F": 0}
{"v": 1	"t": 2312335	"P": 993.75	"F": 0}
{"v": 1	"t": 2312355	"P": 996.75	"F": 0}
{"v": 1	"t": 2312375	"P": 993.0	"F": 0}
{"v": 1	"t": 2312396	"P": 989.25	"F": 0}
{"v": 1	"t": 2312416	"P": 993.0	"F": 0}
{"v": 1	"t": 2312436	"P": 993.75	"F": 0}
{"v": 1	"t": 2312456	"P": 992.0	"F": 0}
{"v": 1	"t": 2312477	"P": 992.25	"F": 0}
{"v": 1	"t": 2312497	"P": 989.0	"F": 0}
{"v": 1	"t": 2312517	"P": 994.75	"F": 0}
{"v": 1	"t": 2312537	"P": 994.25	"F": 0	"C": 44.31	"D": 3144	"sn": 54091779688249	"file": "/data/device_log/data0000.out"}
{"v": 1	"t": 2312558	"P": 991.5	"F": 0}
{"v": 1	"t": 2312578	"P": 990.25	"F": 0}
{"v": 1	"t": 2312598	"P": 993.0	"F": 0}
{"v": 1	"t": 2312619	"P": 996.5	"F": 0}
{"v": 1	"t": 2312639	"P": 994.0	"F": 0}
{"v": 1	"t": 2312659	"P": 989.5	"F": 0}
{"v": 1	"t": 2312680	"P": 995.0	"F": 0}
{"v": 1	"t": 2312700	"P": 996.0	"F": 0}
{"v": 1	"t": 2312720	"P": 992.5	"F": 0}
{"v": 1	"t": 2312740	"P": 990.0	"F": 0}
{"v": 1	"t": 2312761	"P": 991.5	"F": 0}
{"v": 1	"t": 2312781	"P": 995.0	"F": 0}
{"v": 1	"t": 2312801	"P": 994.0	"F": 0}
{"v": 1	"t": 2312822	"P": 991.25	"F": 0}
{"v": 1	"t": 2312842	"P": 989.5	"F": 0}
{"v": 1	"t": 2312862	"P": 995.5	"F": 0}
{"v": 1	"t": 2312882	"P": 995.5	"F": 0}
{"v": 1	"t": 2312903	"P": 992.5	"F": 0}
{"v": 1	"t": 2312923	"P": 990.0	"F": 0}
{"v": 1	"t": 2312943	"P": 992.0	"F": 0}
{"v": 1	"t": 2312963	"P": 996.75	"F": 0}
{"v": 1	"t": 2312984	"P": 994.25	"F": 0}
{"v": 1	"t": 2313004	"P": 992.25	"F": 0}
{"v": 1	"t": 2313024	"P": 990.0	"F": 0}
{"v": 1	"t": 2313045	"P": 993.25	"F": 0}
{"v": 1	"t": 2313065	"P": 997.25	"F": 0}
{"v": 1	"t": 2313085	"P": 993.75	"F": 0}
{"v": 1	"t": 2313105	"P": 991.0	"F": 0}
{"v": 1	"t": 2313126	"P": 991.75	"F": 0}
{"v": 1	"t": 2313146	"P": 997.5	"F": 0}
{"v": 1	"t": 2313166	"P": 995.25	"F": 0}
{"v": 1	"t": 2313186	"P": 992.5	"F": 0}
{"v": 1	"t": 2313207	"P": 992.25	"F": 0}
{"v": 1	"t": 2313227	"P": 993.75	"F": 0}
{"v": 1	"t": 2313247	"P": 997.0	"F": 0}
{"v": 1	"t": 2313268	"P": 992.5	"F": 0}
{"v": 1	"t": 2313288	"P": 989.5	"F": 0}
{"v": 1	"t": 2313308	"P": 990.75	"F": 0}
{"v": 1	"t": 2313329	"P": 995.5	"F": 0}
{"v": 1	"t": 2313349	"P": 992.75	"F": 0}
{"v": 1	"t": 2313369	"P": 992.0	"F": 0}
{"v": 1	"t": 2313389	"P": 993.5	"F": 0}
{"v": 1	"t": 2313410	"P": 997.0	"F": 0}
{"v": 1	"t": 2313430	"P": 995.0	"F": 0}
{"v": 1	"t": 2313450	"P": 990.25	"F": 0}
{"v": 1	"t": 2313471	"P": 989.0	"F": 0}
{"v": 1	"t": 2313491	"P": 993.5	"F": 0}
{"v": 1	"t": 2313511	"P": 994.75	"F": 0}
{"v": 1	"t": 2313531	"P": 993.0	"F": 0}
{"v": 1	"t": 2313552	"P": 990.0	"F": 0	"C": 44.285	"D": 3144	"sn": 54091779688249	"file": "/data/device_log/data0000.out"}
{"v": 1	"t": 2313572	"P": 993.25	"F": 0}
{"v": 1	"t": 2313592	"P": 994.5	"F": 0}
{"v": 1	"t": 2313613	"P": 992.5	"F": 0}
{"v": 1	"t": 2313633	"P": 993.0	"F": 0}
{"v": 1	"t": 2313653	"P": 991.0	"F": 0}
{"v": 1	"t": 2313673	"P": 996.0	"F": 0}
{"v": 1	"t": 2313694	"P": 994.5	"F": 0}
{"v": 1	"t": 2313714	"P": 992.25	"F": 0}
{"v": 1	"t": 2313734	"P": 990.25	"F": 0}
{"v": 1	"t": 2313754	"P": 991.5	"F": 0}
{"v": 1	"t": 2313775	"P": 996.5	"F": 0}
{"v": 1	"t": 2313795	"P": 992.0	"F": -1}
{"v": 1	"t": 2313815	"P": 992.5	"F": 0}
{"v": 1	"t": 2313836	"P": 991.25	"F": 0}
{"v": 1	"t": 2313856	"P": 997.5	"F": 0}
{"v": 1	"t": 2313876	"P": 994.75	"F": 0}
{"v": 1	"t": 2313896	"P": 992.0	"F": 0}
{"v": 1	"t": 2313917	"P": 991.0	"F": 0}
{"v": 1	"t": 2313937	"P": 995.5	"F": 0}
{"v": 1	"t": 2313957	"P": 996.0	"F": 0}
{"v": 1	"t": 2313978	"P": 993.0	"F": 0}
{"v": 1	"t": 2313998	"P": 990.5	"F": 0}
{"v": 1	"t": 2314018	"P": 992.25	"F": 0}
{"v": 1	"t": 2314038	"P": 996.25	"F": 0}
{"v": 1	"t": 2314059	"P": 993.75	"F": 0}
{"v": 1	"t": 2314079	"P": 991.75	"F": 0}
{"v": 1	"t": 2314099	"P": 991.25	"F": 0}
{"v": 1	"t": 2314120	"P": 995.25	"F": 0}
{"v": 1	"t": 2314140	"P": 995.0	"F": 0}
{"v": 1	"t": 2314160	"P": 991.75	"F": 0}
{"v": 1	"t": 2314180	"P": 988.5	"F": 0}
{"v": 1	"t": 2314201	"P": 995.0	"F": 0}
{"v": 1	"t": 2314221	"P": 997.25	"F": 0}
{"v": 1	"t": 2314241	"P": 995.25	"F": 0}
{"v": 1	"t": 2314262	"P": 990.75	"F": 0}
{"v": 1	"t": 2314282	"P": 991.0	"F": 0}
{"v": 1	"t": 2314302	"P": 996.25	"F": 0}
{"v": 1	"t": 2314322	"P": 996.0	"F": 0}
{"v": 1	"t": 2314343	"P": 992.0	"F": 0}
{"v": 1	"t": 2314363	"P": 990.25	"F": 0}
{"v": 1	"t": 2314383	"P": 992.75	"F": 0}
{"v": 1	"t": 2314404	"P": 994.75	"F": 0}
{"v": 1	"t": 2314424	"P": 993.25	"F": 0}
{"v": 1	"t": 2314444	"P": 989.25	"F": 0}
{"v": 1	"t": 2314464	"P": 990.25	"F": 0}
{"v": 1	"t": 2314485	"P": 997.25	"F": 0}
{"v": 1	"t": 2314505	"P": 994.25	"F": 0}
{"v": 1	"t": 2314525	"P": 991.75	"F": 0}
{"v": 1	"t": 2314546	"P": 990.0	"F": 0}
{"v": 1	"t": 2314566	"P": 993.0	"F": 0	"C": 44.295	"D": 3144	"sn": 54091779688249	"file": "/data/device_log/data0000.out"}
{"v": 1	"t": 2314586	"P": 996.0	"F": 0}
{"v": 1	"t": 2314606	"P": 993.5	"F": 0}
{"v": 1	"t": 2314627	"P": 989.0	"F": 0}
{"v": 1	"t": 2314647	"P": 992.0	"F": 0}
{"v": 1	"t": 2314667	"P": 996.25	"F": 0}
{"v": 1	"t": 2314688	"P": 995.75	"F": 0}
{"v": 1	"t": 2314708	"P": 992.75	"F": 0}
{"v": 1	"t": 2314728	"P": 991.75	"F": 0}
{"v": 1	"t": 2314748	"P": 995.75	"F": 0}
{"v": 1	"t": 2314769	"P": 996.25	"F": 0}
{"v": 1	"t": 2314789	"P": 992.5	"F": 0}
{"v": 1	"t": 2314809	"P": 990.0	"F": 0}
{"v": 1	"t": 2314830	"P": 992.0	"F": 0}
{"v": 1	"t": 2314850	"P": 997.75	"F": 0}
{"v": 1	"t": 2314870	"P": 992.0	"F": 0}
{"v": 1	"t": 2314891	"P": 992.25	"F": 0}
{"v": 1	"t": 2314911	"P": 996.0	"F": 0}
{"v": 1	"t": 2314931	"P": 994.25	"F": 0}
{"v": 1	"t": 2314952	"P": 990.25	"F": 0}
{"v": 1	"t": 2314972	"P": 991.0	"F": 0}
{"v": 1	"t": 2314992	"P": 995.0	"F": 0}
{"v": 1	"t": 2315013	"P": 992.75	"F": 0}
{"v": 1	"t": 2315033	"P": 990.75	"F": 0}
{"v": 1	"t": 2315053	"P": 992.25	"F": 0}
{"v": 1	"t": 2315074	"P": 994.25	"F": 0}
{"v": 1	"t": 2315094	"P": 992.5	"F": 0}
{"v": 1	"t": 2315114	"P": 987.75	"F": 0}
{"v": 1	"t": 2315135	"P": 992.0	"F": 0}
{"v": 1	"t": 2315155	"P": 996.25	"F": 0}
{"v": 1	"t": 2315175	"P": 990.75	"F": 0}
{"v": 1	"t": 2315195	"P": 989.5	"F": 0}
{"v": 1	"t": 2315216	"P": 990.5	"F": 0}
{"v": 1	"t": 2315236	"P": 994.5	"F": 0}
{"v": 1	"t": 2315256	"P": 993.0	"F": 0}
{"v": 1	"t": 2315277	"P": 988.25	"F": 0}
{"v": 1	"t": 2315297	"P": 989.0	"F": 0}
{"v": 1	"t": 2315317	"P": 995.5	"F": 0}
{"v": 1	"t": 2315337	"P": 995.25	"F": 0}
{"v": 1	"t": 2315358	"P": 993.75	"F": 0}
{"v": 1	"t": 2315378	"P": 991.5	"F": 0}
{"v": 1	"t": 2315398	"P": 992.5	"F": 0}
{"v": 1	"t": 2315418	"P": 996.5	"F": 0}
{"v": 1	"t": 2315439	"P": 993.25	"F": 0}
{"v": 1	"t": 2315459	"P": 992.5	"F": 0}
{"v": 1	"t": 2315479	"P": 989.75	"F": 0}
{"v": 1	"t": 2315500	"P": 994.25	"F": 0}
{"v": 1	"t": 2315520	"P": 994.5	"F": 0}
{"v": 1	"t": 2315540	"P": 993.0	"F": 0}
{"v": 1	"t": 2315560	"P": 989.5	"F": 0}
{"v": 1	"t": 2315581	"P": 993.0	"F": 0	"C": 44.295	"D": 3144	"sn": 54091779688249	"file": "/data/device_log/data0000.out"}
{"v": 1	"t": 2315601	"P": 995.25	"F": 0}
{"v": 1	"t": 2315621	"P": 992.0	"F": 0}
{"v": 1	"t": 2315642	"P": 990.0	"F": 0}
{"v": 1	"t": 2315662	"P": 992.0	"F": 0}
{"v": 1	"t": 2315682	"P": 994.5	"F": 0}
{"v": 1	"t": 2315702	"P": 995.5	"F": 0}
{"v": 1	"t": 2315723	"P": 993.5	"F": 0}
{"v": 1	"t": 2315743	"P": 990.25	"F": 0}
{"v": 1	"t": 2315763	"P": 993.25	"F": 0}
{"v": 1	"t": 2315784	"P": 997.0	"F": 0}
{"v": 1	"t": 2315804	"P": 992.0	"F": 0}
{"v": 1	"t": 2315824	"P": 990.5	"F": 0}
{"v": 1	"t": 2315844	"P": 991.0	"F": 0}
{"v": 1	"t": 2315865	"P": 995.75	"F": 0}
{"v": 1	"t": 2315885	"P": 993.0	"F": 0}
{"v": 1	"t": 2315905	"P": 991.75	"F": 0}
{"v": 1	"t": 2315926	"P": 991.0	"F": 0}
{"v": 1	"t": 2315946	"P": 998.0	"F": 0}
{"v": 1	"t": 2315966	"P": 994.75	"F": 0}
{"v": 1	"t": 2315986	"P": 991.75	"F": 0}
{"v": 1	"t": 2316007	"P": 988.5	"F": 0}
{"v": 1	"t": 2316027	"P": 991.5	"F": 0}
{"v": 1	"t": 2316047	"P": 995.25	"F": 0}
{"v": 1	"t": 2316068	"P": 994.25	"F": 0}
{"v": 1	"t": 2316088	"P": 990.75	"F": 0}
{"v": 1	"t": 2316108	"P": 990.0	"F": 0}
{"v": 1	"t": 2316128	"P": 995.25	"F": 0}
{"v": 1	"t": 2316149	"P": 995.5	"F": 0}
{"v": 1	"t": 2316169	"P": 990.5	"F": 0}
{"v": 1	"t": 2316189	"P": 989.5	"F": 0}
{"v": 1	"t": 2316210	"P": 993.25	"F": 0}
{"v": 1	"t": 2316230	"P": 995.5	"F": 0}
{"v": 1	"t": 2316250	"P": 993.5	"F": 0}
{"v": 1	"t": 2316270	"P": 990.5	"F": 0}
{"v": 1	"t": 2316291	"P": 990.75	"F": 0}
{"v": 1	"t": 2316311	"P": 994.75	"F": 0}
{"v": 1	"t": 2316331	"P": 995.75	"F": 0}
{"v": 1	"t": 2316351	"P": 991.5	"F": 0}
{"v": 1	"t": 2316372	"P": 988.75	"F": 0}
{"v": 1	"t": 2316392	"P": 994.25	"F": 0}
{"v": 1	"t": 2316412	"P": 994.5	"F": 0}
{"v": 1	"t": 2316433	"P": 993.25	"F": 0}
{"v": 1	"t": 2316453	"P": 989.25	"F": 0}
{"v": 1	"t": 2316473	"P": 992.25	"F": 0}
{"v": 1	"t": 2316493	"P": 997.0	"F": 0}
{"v": 1	"t": 2316514	"P": 994.0	"F": 0}
{"v": 1	"t": 2316534	"P": 989.75	"F": -1}
{"v": 1	"t": 2316554	"P": 991.25	"F": 0}
{"v": 1	"t": 2316575	"P": 995.0	"F": 0}
{"v": 1	"t": 2316595	"P": 994.25	"F": 0	"C": 44.3	"D": 3144	"sn": 54091779688249	"file": "/data/device_log/data0000.out"}
{"v": 1	"t": 2316615	"P": 990.75	"F": 0}
{"v": 1	"t": 2316636	"P": 988.5	"F": 0}
{"v": 1	"t": 2316656	"P": 994.75	"F": 0}
{"v": 1	"t": 2316676	"P": 995.75	"F": 0}
{"v": 1	"t": 2316696	"P": 992.75	"F": 0}
{"v": 1	"t": 2316717	"P": 990.5	"F": 0}
{"v": 1	"t": 2316737	"P": 992.25	"F": 0}
{"v": 1	"t": 2316757	"P": 996.75	"F": 0}
{"v": 1	"t": 2316777	"P": 993.25	"F": 0}
{"v": 1	"t": 2316798	"P": 991.5	"F": 0}
{"v": 1	"t": 2316818	"P": 990.25	"F": 0}
{"v": 1	"t": 2316838	"P": 992.75	"F": 0}
{"v": 1	"t": 2316859	"P": 995.5	"F": 0}
{"v": 1	"t": 2316879	"P": 992.25	"F": 0}
{"v": 1	"t": 2316899	"P": 990.5	"F": 0}
{"v": 1	"t": 2316919	"P": 992.0	"F": 0}
{"v": 1	"t": 2316940	"P": 997.0	"F": 0}
{"v": 1	"t": 2316960	"P": 994.5	"F": 0}
{"v": 1	"t": 2316980	"P": 992.0	"F": 0}
{"v": 1	"t": 2317001	"P": 990.75	"F": 0}
{"v": 1	"t": 2317021	"P": 993.5	"F": 0}
{"v": 1	"t": 2317041	"P": 996.75	"F": 0}
{"v": 1	"t": 2317061	"P": 993.25	"F": 0}
{"v": 1	"t": 2317082	"P": 990.0	"F": 0}
{"v": 1	"t": 2317102	"P": 992.25	"F": 0}
{"v": 1	"t": 2317122	"P": 996.25	"F": 0}
{"v": 1	"t": 2317143	"P": 993.75	"F": 0}
{"v": 1	"t": 2317163	"P": 992.25	"F": 0}
{"v": 1	"t": 2317183	"P": 991.25	"F": 0}
{"v": 1	"t": 2317203	"P": 996.0	"F": 0}
{"v": 1	"t": 2317224	"P": 994.25	"F": 0}
{"v": 1	"t": 2317244	"P": 989.5	"F": 0}
{"v": 1	"t": 2317264	"P": 988.75	"F": 0}
{"v": 1	"t": 2317285	"P": 994.0	"F": 0}
{"v": 1	"t": 2317305	"P": 995.5	"F": 0}
{"v": 1	"t": 2317325	"P": 991.5	"F": 0}
{"v": 1	"t": 2317345	"P": 990.0	"F": 0}
{"v": 1	"t": 2317366	"P": 991.75	"F": 0}
{"v": 1	"t": 2317386	"P": 994.75	"F": 0}
{"v": 1	"t": 2317406	"P": 992.75	"F": 0}
{"v": 1	"t": 2317427	"P": 989.25	"F": 0}
{"v": 1	"t": 2317447	"P": 991.75	"F": 0}
{"v": 1	"t": 2317467	"P": 995.75	"F": 0}
{"v": 1	"t": 2317487	"P": 997.0	"F": 0}
{"v": 1	"t": 2317508	"P": 992.5	"F": 0}
{"v": 1	"t": 2317528	"P": 989.5	"F": 0}
{"v": 1	"t": 2317548	"P": 992.0	"F": 0}
{"v": 1	"t": 2317569	"P": 998.0	"F": 0}
{"v": 1	"t": 2317589	"P": 994.75	"F": 0}
{"v": 1	"t": 2317609	"P": 991.25	"F": 0	"C": 44.33	"D": 3144	"sn": 54091779688249	"file": "/data/device_log/data0000.out"}
{"v": 1	"t": 2317629	"P": 991.0	"F": 0}
{"v": 1	"t": 2317650	"P": 997.5	"F": 0}
{"v": 1	"t": 2317670	"P": 993.5	"F": 0}
{"v": 1	"t": 2317690	"P": 992.75	"F": 0}
{"v": 1	"t": 2317711	"P": 990.75	"F": 0}
{"v": 1	"t": 2317731	"P": 993.25	"F": 0}
{"v": 1	"t": 2317751	"P": 996.25	"F": 0}
{"v": 1	"t": 2317771	"P": 991.5	"F": 0}
{"v": 1	"t": 2317792	"P": 990.0	"F": 0}
{"v": 1	"t": 2317812	"P": 991.0	"F": 0}
{"v": 1	"t": 2317832	"P": 996.25	"F": 0}
{"v": 1	"t": 2317853	"P": 994.0	"F": 0}
{"v": 1	"t": 2317873	"P": 990.0	"F": 0}
{"v": 1	"t": 2317893	"P": 990.5	"F": 0}
{"v": 1	"t": 2317913	"P": 995.25	"F": 0}
{"v": 1	"t": 2317934	"P": 994.5	"F": 0}
{"v": 1	"t": 2317954	"P": 992.25	"F": 0}
{"v": 1	"t": 2317974	"P": 990.0	"F": 0}
{"v": 1	"t": 2317995	"P": 993.25	"F": 0}
{"v": 1	"t": 2318015	"P": 995.0	"F": 0}
{"v": 1	"t": 2318035	"P": 992.0	"F": 0}
{"v": 1	"t": 2318055	"P": 989.5	"F": 0}
{"v": 1	"t": 2318076	"P": 992.0	"F": 0}
{"v": 1	"t": 2318096	"P": 996.0	"F": 0}
{"v": 1	"t": 2318116	"P": 993.5	"F": 0}
{"v": 1	"t": 2318136	"P": 990.5	"F": 0}
{"v": 1	"t": 2318157	"P": 991.0	"F": 0}
{"v": 1	"t": 2318177	"P": 992.5	"F": 0}
{"v": 1	"t": 2318197	"P": 996.5	"F": 0}
{"v": 1	"t": 2318218	"P": 993.0	"F": 0}
{"v": 1	"t": 2318238	"P": 989.25	"F": 0}
{"v": 1	"t": 2318258	"P": 989.75	"F": 0}
{"v": 1	"t": 2318278	"P": 995.0	"F": 0}
{"v": 1	"t": 2318299	"P": 994.75	"F": 0}
{"v": 1	"t": 2318319	"P": 991.5	"F": 0}
{"v": 1	"t": 2318339	"P": 990.5	"F": 0}
{"v": 1	"t": 2318360	"P": 994.0	"F": 0}
{"v": 1	"t": 2318380	"P": 995.25	"F": 0}
{"v": 1	"t": 2318400	"P": 990.0	"F": 0}
{"v": 1	"t": 2318421	"P": 991.0	"F": 0}
{"v": 1	"t": 2318441	"P": 994.5	"F": 0}
{"v": 1	"t": 2318461	"P": 996.0	"F": 0}
{"v": 1	"t": 2318481	"P": 991.5	"F": 0}
{"v": 1	"t": 2318502	"P": 989.75	"F": 0}
{"v": 1	"t": 2318522	"P": 992.0	"F": 0}
{"v": 1	"t": 2318542	"P": 997.0	"F": 0}
{"v": 1	"t": 2318563	"P": 993.5	"F": 0}
{"v": 1	"t": 2318583	"P": 990.0	"F": 0}
{"v": 1	"t": 2318603	"P": 989.75	"F": 0}
{"v": 1	"t": 2318623	"P": 994.25	"F": 0	"C": 44.295	"D": 3144	"sn": 54091779688249	"file": "/data/device_log/data0000.out"}
{"v": 1	"t": 2318644	"P": 994.5	"F": 0}
{"v": 1	"t": 2318664	"P": 990.5	"F": 0}
{"v": 1	"t": 2318684	"P": 992.0	"F": 0}
{"v": 1	"t": 2318705	"P": 997.25	"F": 0}
{"v": 1	"t": 2318725	"P": 993.75	"F": 0}
{"v": 1	"t": 2318745	"P": 991.0	"F": 0}
{"v": 1	"t": 2318766	"P": 989.75	"F": 0}
{"v": 1	"t": 2318786	"P": 995.25	"F": 0}
{"v": 1	"t": 2318806	"P": 993.0	"F": 0}
{"v": 1	"t": 2318827	"P": 989.0	"F": 0}
{"v": 1	"t": 2318847	"P": 993.0	"F": 0}
{"v": 1	"t": 2318867	"P": 996.0	"F": 0}
{"v": 1	"t": 2318888	"P": 992.0	"F": 0}
{"v": 1	"t": 2318908	"P": 989.75	"F": 0}
{"v": 1	"t": 2318928	"P": 994.25	"F": 0}
{"v": 1	"t": 2318949	"P": 996.0	"F": 0}
{"v": 1	"t": 2318969	"P": 990.75	"F": 0}
{"v": 1	"t": 2318989	"P": 989.75	"F": 0}
{"v": 1	"t": 2319010	"P": 995.5	"F": 0}
{"v": 1	"t": 2319030	"P": 993.5	"F": 0}
{"v": 1	"t": 2319050	"P": 990.25	"F": 0}
{"v": 1	"t": 2319071	"P": 989.5	"F": 0}
{"v": 1	"t": 2319091	"P": 995.5	"F": 0}
{"v": 1	"t": 2319111	"P": 995.0	"F": 0}
{"v": 1	"t": 2319131	"P": 991.25	"F": 0}
{"v": 1	"t": 2319152	"P": 989.0	"F": 0}
{"v": 1	"t": 2319172	"P": 994.25	"F": 0}
{"v": 1	"t": 2319192	"P": 997.25	"F": 0}
{"v": 1	"t": 2319213	"P": 992.5	"F": 0}
{"v": 1	"t": 2319233	"P": 989.5	"F": 0}
{"v": 1	"t": 2319253	"P": 992.25	"F": 0}
{"v": 1	"t": 2319273	"P": 995.25	"F": 0}
{"v": 1	"t": 2319294	"P": 991.75	"F": 0}
{"v": 1	"t": 2319314	"P": 992.0	"F": 0}
{"v": 1	"t": 2319334	"P": 989.75	"F": 0}
{"v": 1	"t": 2319355	"P": 993.0	"F": 0}
{"v": 1	"t": 2319375	"P": 994.75	"F": 0}
{"v": 1	"t": 2319395	"P": 993.0	"F": 0}
{"v": 1	"t": 2319415	"P": 990.25	"F": 0}
{"v": 1	"t": 2319436	"P": 993.0	"F": 0}
{"v": 1	"t": 2319456	"P": 996.0	"F": 0}
{"v": 1	"t": 2319476	"P": 992.5	"F": 0}
{"v": 1	"t": 2319497	"P": 990.5	"F": 0}
{"v": 1	"t": 2319517	"P": 991.0	"F": 0}
{"v": 1	"t": 2319537	"P": 994.5	"F": 0}
{"v": 1	"t": 2319557	"P": 994.0	"F": 0}
{"v": 1	"t": 2319578	"P": 994.25	"F": 0}
{"v": 1	"t": 2319598	"P": 989.25	"F": 0}
{"v": 1	"t": 2319618	"P": 991.25	"F": 0}
{"v": 1	"t": 2319638	"P": 997.25	"F": 0	"C": 44.32	"D": 3144	"sn": 54091779688249	"file": "/data/device_log/data0000.out"}
{"v": 1	"t": 2319659	"P": 993.75	"F": 0}
{"v": 1	"t": 2319679	"P": 990.0	"F": 0}
{"v": 1	"t": 2319699	"P": 988.5	"F": 0}
{"v": 1	"t": 2319720	"P": 996.0	"F": 0}
{"v": 1	"t": 2319740	"P": 996.5	"F": 0}
{"v": 1	"t": 2319760	"P": 992.25	"F": 0}
{"v": 1	"t": 2319781	"P": 990.5	"F": 0}
{"v": 1	"t": 2319801	"P": 995.75	"F": 0}
{"v": 1	"t": 2319821	"P": 996.5	"F": 0}
{"v": 1	"t": 2319841	"P": 991.5	"F": 0}
{"v": 1	"t": 2319862	"P": 989.25	"F": 0}
{"v": 1	"t": 2319882	"P": 994.25	"F": 0}
{"v": 1	"t": 2319902	"P": 996.5	"F": 0}
{"v": 1	"t": 2319923	"P": 991.75	"F": 0}
{"v": 1	"t": 2319943	"P": 988.75	"F": 0}
{"v": 1	"t": 2319963	"P": 992.5	"F": 0}
{"v": 1	"t": 2319983	"P": 995.0	"F": 0}
{"v": 1	"t": 2320004	"P": 992.75	"F": 0}
{"v": 1	"t": 2320024	"P": 991.5	"F": 0}
{"v": 1	"t": 2320044	"P": 990.0	"F": 0}
{"v": 1	"t": 2320065	"P": 994.25	"F": 0}
{"v": 1	"t": 2320085	"P": 993.75	"F": 0}
{"v": 1	"t": 2320105	"P": 992.5	"F": 0}
{"v": 1	"t": 2320125	"P": 991.0	"F": 0}
{"v": 1	"t": 2320146	"P": 992.0	"F": 0}
{"v": 1	"t": 2320166	"P": 995.5	"F": 0}
{"v": 1	"t": 2320186	"P": 994.5	"F": 0}
{"v": 1	"t": 2320207	"P": 991.25	"F": 0}
{"v": 1	"t": 2320227	"P": 990.5	"F": 0}
{"v": 1	"t": 2320247	"P": 995.5	"F": 0}
{"v": 1	"t": 2320267	"P": 995.0	"F": 0}
{"v": 1	"t": 2320288	"P": 992.75	"F": 0}
{"v": 1	"t": 2320308	"P": 989.75	"F": 0}
{"v": 1	"t": 2320328	"P": 993.5	"F": 0}
{"v": 1	"t": 2320348	"P": 996.0	"F": 0}
{"v": 1	"t": 2320369	"P": 994.0	"F": 0}
{"v": 1	"t": 2320389	"P": 991.0	"F": 0}
{"v": 1	"t": 2320409	"P": 991.0	"F": 0}
{"v": 1	"t": 2320430	"P": 995.25	"F": 0}
{"v": 1	"t": 2320450	"P": 995.25	"F": 0}
{"v": 1	"t": 2320470	"P": 991.0	"F": 0}
{"v": 1	"t": 2320491	"P": 989.5	"F": 0}
{"v": 1	"t": 2320511	"P": 993.0	"F": 0}
{"v": 1	"t": 2320531	"P": 996.0	"F": 0}
{"v": 1	"t": 2320551	"P": 993.5	"F": -1}
{"v": 1	"t": 2320572	"P": 988.25	"F": 0}
{"v": 1	"t": 2320592	"P": 992.0	"F": 0}
{"v": 1	"t": 2320612	"P": 995.75	"F": 0}
{"v": 1	"t": 2320633	"P": 992.25	"F": 0}
{"v": 1	"t": 2320653	"P": 991.0	"F": 0	"C": 44.29	"D": 3144	"sn": 54091779688249	"file": "/data/device_log/data0000.out"}
{"v": 1	"t": 2320673	"P": 991.25	"F": 0}
{"v": 1	"t": 2320693	"P": 994.5	"F": 0}
{"v": 1	"t": 2320714	"P": 994.25	"F": 0}
{"v": 1	"t": 2320734	"P": 990.75	"F": 0}
{"v": 1	"t": 2320754	"P": 989.75	"F": 0}
{"v": 1	"t": 2320775	"P": 993.25	"F": 0}
{"v": 1	"t": 2320795	"P": 995.5	"F": 0}
{"v": 1	"t": 2320815	"P": 992.75	"F": 0}
{"v": 1	"t": 2320835	"P": 989.75	"F": 0}
{"v": 1	"t": 2320856	"P": 991.5	"F": 0}
{"v": 1	"t": 2320876	"P": 997.25	"F": 0}
{"v": 1	"t": 2320896	"P": 994.0	"F": 0}
{"v": 1	"t": 2320916	"P": 991.75	"F": 0}
{"v": 1	"t": 2320937	"P": 990.5	"F": 0}
{"v": 1	"t": 2320957	"P": 992.75	"F": 0}
{"v": 1	"t": 2320977	"P": 995.75	"F": 0}
{"v": 1	"t": 2320998	"P": 992.5	"F": 0}
{"v": 1	"t": 2321018	"P": 991.5	"F": 0}
{"v": 1	"t": 2321038	"P": 990.0	"F": 0}
{"v": 1	"t": 2321058	"P": 994.25	"F": 0}
{"v": 1	"t": 2321079	"P": 995.0	"F": 0}
{"v": 1	"t": 2321099	"P": 991.25	"F": 0}
{"v": 1	"t": 2321119	"P": 989.75	"F": 0}
{"v": 1	"t": 2321139	"P": 993.0	"F": 0}
{"v": 1	"t": 2321160	"P": 994.25	"F": 0}
{"v": 1	"t": 2321180	"P": 992.25	"F": 0}
{"v": 1	"t": 2321200	"P": 990.5	"F": 0}
{"v": 1	"t": 2321221	"P": 990.0	"F": 0}
{"v": 1	"t": 2321241	"P": 996.75	"F": 0}
{"v": 1	"t": 2321261	"P": 995.75	"F": 0}
{"v": 1	"t": 2321281	"P": 991.75	"F": 0}
{"v": 1	"t": 2321302	"P": 991.25	"F": 0}
{"v": 1	"t": 2321322	"P": 997.75	"F": 0}
{"v": 1	"t": 2321342	"P": 994.75	"F": 0}
{"v": 1	"t": 2321363	"P": 992.5	"F": 0}
{"v": 1	"t": 2321383	"P": 989.75	"F": 0}
{"v": 1	"t": 2321403	"P": 993.0	"F": 0}
{"v": 1	"t": 2321424	"P": 996.25	"F": 0}
{"v": 1	"t": 2321444	"P": 993.25	"F": 0}
{"v": 1	"t": 2321464	"P": 989.5	"F": 0}
{"v": 1	"t": 2321484	"P": 990.5	"F": 0}
{"v": 1	"t": 2321505	"P": 995.75	"F": 0}
{"v": 1	"t": 2321525	"P": 994.25	"F": 0}
{"v": 1	"t": 2321545	"P": 990.75	"F": 0}
{"v": 1	"t": 2321566	"P": 991.25	"F": 0}
{"v": 1	"t": 2321586	"P": 992.5	"F": 0}
{"v": 1	"t": 2321606	"P": 995.25	"F": 0}
{"v": 1	"t": 2321626	"P": 993.75	"F": 0}
{"v": 1	"t": 2321647	"P": 989.25	"F": 0}
{"v": 1	"t": 2321667	"P": 990.0	"F": 0	"C": 44.325	"D": 3144	"sn": 54091779688249	"file": "/data/device_log/data0000.out"}
{"v": 1	"t": 2321687	"P": 996.0	"F": 0}
{"v": 1	"t": 2321707	"P": 993.5	"F": 0}
{"v": 1	"t": 2321728	"P": 992.5	"F": 0}
{"v": 1	"t": 2321748	"P": 989.5	"F": 0}
{"v": 1	"t": 2321768	"P": 993.0	"F": 0}
{"v": 1	"t": 2321789	"P": 996.75	"F": 0}
{"v": 1	"t": 2321809	"P": 992.25	"F": 0}
{"v": 1	"t": 2321829	"P": 988.25	"F": 0}
{"v": 1	"t": 2321849	"P": 990.5	"F": 0}
{"v": 1	"t": 2321870	"P": 995.75	"F": 0}
{"v": 1	"t": 2321890	"P": 994.5	"F": 0}
{"v": 1	"t": 2321910	"P": 990.25	"F": 0}
{"v": 1	"t": 2321931	"P": 990.5	"F": 0}
{"v": 1	"t": 2321951	"P": 994.5	"F": 0}
{"v": 1	"t": 2321971	"P": 994.25	"F": 0}
{"v": 1	"t": 2321991	"P": 993.0	"F": -1}
{"v": 1	"t": 2322012	"P": 990.5	"F": 0}
{"v": 1	"t": 2322032	"P": 992.75	"F": 0}
{"v": 1	"t": 2322052	"P": 997.5	"F": 0}
{"v": 1	"t": 2322073	"P": 990.5	"F": 0}
{"v": 1	"t": 2322093	"P": 989.25	"F": 0}
{"v": 1	"t": 2322113	"P": 993.25	"F": 0}
{"v": 1	"t": 2322133	"P": 993.5	"F": 0}
{"v": 1	"t": 2322154	"P": 994.5	"F": 0}
{"v": 1	"t": 2322174	"P": 990.5	"F": 0}
{"v": 1	"t": 2322194	"P": 991.5	"F": 0}
{"v": 1	"t": 2322215	"P": 993.25	"F": 0}
{"v": 1	"t": 2322235	"P": 996.0	"F": 0}
{"v": 1	"t": 2322255	"P": 990.75	"F": 0}
{"v": 1	"t": 2322275	"P": 990.5	"F": 0}
{"v": 1	"t": 2322296	"P": 991.75	"F": 0}
{"v": 1	"t": 2322316	"P": 995.75	"F": 0}
{"v": 1	"t": 2322336	"P": 994.5	"F": 0}
{"v": 1	"t": 2322356	"P": 991.25	"F": 0}
{"v": 1	"t": 2322377	"P": 989.5	"F": 0}
{"v": 1	"t": 2322397	"P": 994.0	"F": 0}
{"v": 1	"t": 2322417	"P": 994.5	"F": 0}
{"v": 1	"t": 2322438	"P": 993.5	"F": 0}
{"v": 1	"t": 2322458	"P": 989.75	"F": 0}
{"v": 1	"t": 2322478	"P": 991.5	"F": 0}
{"v": 1	"t": 2322498	"P": 995.75	"F": 0}
{"v": 1	"t": 2322519	"P": 992.75	"F": 0}
{"v": 1	"t": 2322539	"P": 992.5	"F": 0}
{"v": 1	"t": 2322559	"P": 990.25	"F": 0}
{"v": 1	"t": 2322580	"P": 992.0	"F": 0}
{"v": 1	"t": 2322600	"P": 997.25	"F": 0}
{"v": 1	"t": 2322620	"P": 992.75	"F": 0}
{"v": 1	"t": 2322640	"P": 989.5	"F": 0}
{"v": 1	"t": 2322661	"P": 991.25	"F": 0}
{"v": 1	"t": 2322681	"P": 996.75	"F": 0	"C": 44.3	"D": 3144	"sn": 54091779688249	"file": "/data/device_log/data0000.out"}
{"v": 1	"t": 2322701	"P": 993.25	"F": 0}
{"v": 1	"t": 2322722	"P": 991.25	"F": 0}
{"v": 1	"t": 2322742	"P": 991.25	"F": 0}
{"v": 1	"t": 2322762	"P": 998.25	"F": 0}
{"v": 1	"t": 2322783	"P": 993.25	"F": 0}
{"v": 1	"t": 2322803	"P": 990.0	"F": 0}
{"v": 1	"t": 2322823	"P": 994.0	"F": 0}
{"v": 1	"t": 2322844	"P": 995.75	"F": 0}
{"v": 1	"t": 2322864	"P": 991.25	"F": 0}
{"v": 1	"t": 2322884	"P": 989.5	"F": 0}
{"v": 1	"t": 2322905	"P": 991.5	"F": 0}
{"v": 1	"t": 2322925	"P": 996.0	"F": 0}
{"v": 1	"t": 2322945	"P": 993.75	"F": -1}
{"v": 1	"t": 2322965	"P": 988.0	"F": 0}
{"v": 1	"t": 2322986	"P": 993.5	"F": 0}
{"v": 1	"t": 2323006	"P": 995.5	"F": 0}
{"v": 1	"t": 2323026	"P": 990.5	"F": 0}
{"v": 1	"t": 2323047	"P": 988.75	"F": 0}
{"v": 1	"t": 2323067	"P": 993.75	"F": 0}
{"v": 1	"t": 2323087	"P": 995.0	"F": 0}
{"v": 1	"t": 2323108	"P": 992.75	"F": 0}
{"v": 1	"t": 2323128	"P": 990.25	"F": 0}
{"v": 1	"t": 2323148	"P": 991.5	"F": 0}
{"v": 1	"t": 2323168	"P": 996.75	"F": 0}
{"v": 1	"t": 2323189	"P": 994.25	"F": 0}
{"v": 1	"t": 2323209	"P": 992.5	"F": 0}
{"v": 1	"t": 2323229	"P": 990.0	"F": 0}
{"v": 1	"t": 2323250	"P": 995.75	"F": 0}
{"v": 1	"t": 2323270	"P": 994.5	"F": 0}
{"v": 1	"t": 2323290	"P": 991.25	"F": 0}
{"v": 1	"t": 2323311	"P": 988.75	"F": 0}
{"v": 1	"t": 2323331	"P": 993.0	"F": 0}
{"v": 1	"t": 2323351	"P": 996.5	"F": 0}
{"v": 1	"t": 2323371	"P": 994.0	"F": 0}
{"v": 1	"t": 2323392	"P": 988.75	"F": 0}
{"v": 1	"t": 2323412	"P": 991.75	"F": 0}
{"v": 1	"t": 2323432	"P": 987.75	"F": 0}
{"v": 1	"t": 2323453	"P": 994.0	"F": 0}
{"v": 1	"t": 2323473	"P": 989.5	"F": 0}
{"v": 1	"t": 2323493	"P": 992.5	"F": 0}
{"v": 1	"t": 2323513	"P": 995.0	"F": 0}
{"v": 1	"t": 2323534	"P": 993.75	"F": 0}
{"v": 1	"t": 2323554	"P": 991.5	"F": 0}
{"v": 1	"t": 2323574	"P": 989.25	"F": 0}
{"v": 1	"t": 2323595	"P": 993.25	"F": 0}
{"v": 1	"t": 2323615	"P": 994.5	"F": 0}
{"v": 1	"t": 2323635	"P": 992.5	"F": 0}
{"v": 1	"t": 2323655	"P": 989.0	"F": 0}
{"v": 1	"t": 2323676	"P": 991.75	"F": 0}
{"v": 1	"t": 2323696	"P": 995.0	"F": 0	"C": 44.33	"D": 3144	"sn": 54091779688249	"file": "/data/device_log/data0000.out"}
{"v": 1	"t": 2323716	"P": 992.5	"F": 0}
{"v": 1	"t": 2323736	"P": 990.75	"F": 0}
{"v": 1	"t": 2323757	"P": 988.5	"F": 0}
{"v": 1	"t": 2323777	"P": 993.25	"F": 0}
{"v": 1	"t": 2323797	"P": 994.0	"F": 0}
{"v": 1	"t": 2323818	"P": 993.5	"F": 0}
{"v": 1	"t": 2323838	"P": 990.5	"F": 0}
{"v": 1	"t": 2323858	"P": 991.5	"F": 0}
{"v": 1	"t": 2323878	"P": 999.0	"F": 0}
{"v": 1	"t": 2323899	"P": 995.25	"F": 0}
{"v": 1	"t": 2323919	"P": 992.25	"F": 0}
{"v": 1	"t": 2323939	"P": 989.75	"F": 0}
{"v": 1	"t": 2323960	"P": 994.25	"F": 0}
{"v": 1	"t": 2323980	"P": 995.25	"F": 0}
{"v": 1	"t": 2324000	"P": 993.5	"F": 0}
{"v": 1	"t": 2324020	"P": 988.75	"F": 0}
{"v": 1	"t": 2324041	"P": 992.25	"F": 0}
{"v": 1	"t": 2324061	"P": 994.0	"F": 0}
{"v": 1	"t": 2324081	"P": 992.0	"F": 0}
{"v": 1	"t": 2324102	"P": 990.25	"F": 0}
{"v": 1	"t": 2324122	"P": 990.75	"F": 0}
{"v": 1	"t": 2324142	"P": 993.75	"F": 0}
{"v": 1	"t": 2324162	"P": 995.0	"F": 0}
{"v": 1	"t": 2324183	"P": 991.0	"F": 0}
{"v": 1	"t": 2324203	"P": 992.0	"F": 0}
{"v": 1	"t": 2324223	"P": 992.5	"F": 0}
{"v": 1	"t": 2324244	"P": 996.75	"F": 0}
{"v": 1	"t": 2324264	"P": 994.5	"F": 0}
{"v": 1	"t": 2324284	"P": 989.75	"F": 0}
{"v": 1	"t": 2324304	"P": 991.5	"F": 0}
{"v": 1	"t": 2324325	"P": 995.5	"F": 0}
{"v": 1	"t": 2324345	"P": 995.75	"F": 0}
{"v": 1	"t": 2324365	"P": 991.5	"F": 0}
{"v": 1	"t": 2324386	"P": 988.75	"F": 0}
{"v": 1	"t": 2324406	"P": 995.75	"F": 0}
{"v": 1	"t": 2324426	"P": 995.0	"F": 0}
{"v": 1	"t": 2324446	"P": 991.5	"F": 0}
{"v": 1	"t": 2324467	"P": 990.75	"F": 0}
{"v": 1	"t": 2324487	"P": 992.5	"F": 0}
{"v": 1	"t": 2324507	"P": 995.75	"F": 0}
{"v": 1	"t": 2324527	"P": 992.25	"F": 0}
{"v": 1	"t": 2324548	"P": 992.0	"F": 0}
{"v": 1	"t": 2324568	"P": 989.0	"F": 0}
{"v": 1	"t": 2324588	"P": 994.0	"F": 0}
{"v": 1	"t": 2324609	"P": 993.5	"F": 0}
{"v": 1	"t": 2324629	"P": 992.25	"F": 0}
{"v": 1	"t": 2324649	"P": 989.75	"F": 0}
{"v": 1	"t": 2324669	"P": 991.75	"F": 0}
{"v": 1	"t": 2324690	"P": 995.25	"F": 0}
{"v": 1	"t": 2324710	"P": 993.5	"F": 0	"C": 44.325	"D": 3144	"sn": 54091779688249	"file": "/data/device_log/data0000.out"}
{"v": 1	"t": 2324730	"P": 991.0	"F": 0}
{"v": 1	"t": 2324751	"P": 991.75	"F": 0}
{"v": 1	"t": 2324771	"P": 996.25	"F": 0}
{"v": 1	"t": 2324791	"P": 992.25	"F": 0}
{"v": 1	"t": 2324812	"P": 991.75	"F": 0}
{"v": 1	"t": 2324832	"P": 991.75	"F": 0}
{"v": 1	"t": 2324852	"P": 994.75	"F": 0}
{"v": 1	"t": 2324872	"P": 995.0	"F": 0}
{"v": 1	"t": 2324893	"P": 993.25	"F": 0}
{"v": 1	"t": 2324913	"P": 991.75	"F": 0}
{"v": 1	"t": 2324933	"P": 989.75	"F": 0}
{"v": 1	"t": 2324953	"P": 996.25	"F": 0}
{"v": 1	"t": 2324974	"P": 994.25	"F": 0}
{"v": 1	"t": 2324994	"P": 992.0	"F": 0}
{"v": 1	"t": 2325014	"P": 989.75	"F": 0}
{"v": 1	"t": 2325035	"P": 994.0	"F": 0}
{"v": 1	"t": 2325055	"P": 995.0	"F": 0}
{"v": 1	"t": 2325075	"P": 992.75	"F": 0}
{"v": 1	"t": 2325095	"P": 989.25	"F": 0}
{"v": 1	"t": 2325116	"P": 992.0	"F": 0}
{"v": 1	"t": 2325136	"P": 995.5	"F": 0}
{"v": 1	"t": 2325156	"P": 992.0	"F": 0}
{"v": 1	"t": 2325177	"P": 990.0	"F": 0}
{"v": 1	"t": 2325197	"P": 989.5	"F": 0}
{"v": 1	"t": 2325217	"P": 995.25	"F": 0}
{"v": 1	"t": 2325237	"P": 995.5	"F": 0}
{"v": 1	"t": 2325258	"P": 991.75	"F": 0}
{"v": 1	"t": 2325278	"P": 990.5	"F": 0}
{"v": 1	"t": 2325298	"P": 992.5	"F": 0}
{"v": 1	"t": 2325319	"P": 996.5	"F": 0}
{"v": 1	"t": 2325339	"P": 993.25	"F": 0}
{"v": 1	"t": 2325359	"P": 989.75	"F": 0}
{"v": 1	"t": 2325379	"P": 991.5	"F": 0}
{"v": 1	"t": 2325400	"P": 994.75	"F": 0}
{"v": 1	"t": 2325420	"P": 994.25	"F": 0}
{"v": 1	"t": 2325440	"P": 989.75	"F": 0}
{"v": 1	"t": 2325461	"P": 991.0	"F": 0}
{"v": 1	"t": 2325481	"P": 994.75	"F": 0}
{"v": 1	"t": 2325501	"P": 995.75	"F": 0}
{"v": 1	"t": 2325521	"P": 991.5	"F": 0}
{"v": 1	"t": 2325542	"P": 989.5	"F": 0}
{"v": 1	"t": 2325562	"P": 991.25	"F": 0}
{"v": 1	"t": 2325582	"P": 994.5	"F": 0}
{"v": 1	"t": 2325603	"P": 993.75	"F": 0}
{"v": 1	"t": 2325623	"P": 990.5	"F": 0}
{"v": 1	"t": 2325643	"P": 989.25	"F": 0}
{"v": 1	"t": 2325663	"P": 995.25	"F": 0}
{"v": 1	"t": 2325684	"P": 993.5	"F": 0}
{"v": 1	"t": 2325704	"P": 993.75	"F": 0}
{"v": 1	"t": 2325724	"P": 989.25	"F": 0	"C": 44.33	"D": 3144	"sn": 54091779688249	"file": "/data/device_log/data0000.out"}
{"v": 1	"t": 2325745	"P": 994.75	"F": 0}
{"v": 1	"t": 2325765	"P": 995.0	"F": 0}
{"v": 1	"t": 2325785	"P": 991.25	"F": 0}
{"v": 1	"t": 2325805	"P": 990.0	"F": 0}
{"v": 1	"t": 2325826	"P": 990.5	"F": 0}
{"v": 1	"t": 2325846	"P": 995.5	"F": 0}
{"v": 1	"t": 2325866	"P": 993.5	"F": 0}
{"v": 1	"t": 2325887	"P": 991.5	"F": 0}
{"v": 1	"t": 2325907	"P": 990.25	"F": 0}
{"v": 1	"t": 2325927	"P": 994.25	"F": 0}
{"v": 1	"t": 2325947	"P": 995.75	"F": 0}
{"v": 1	"t": 2325968	"P": 990.5	"F": 0}
{"v": 1	"t": 2325988	"P": 990.0	"F": 0}
{"v": 1	"t": 2326008	"P": 992.25	"F": 0}
{"v": 1	"t": 2326028	"P": 997.0	"F": 0}
{"v": 1	"t": 2326049	"P": 994.5	"F": 0}
{"v": 1	"t": 2326069	"P": 992.75	"F": 0}
{"v": 1	"t": 2326089	"P": 989.0	"F": 0}
{"v": 1	"t": 2326110	"P": 994.5	"F": 0}
{"v": 1	"t": 2326130	"P": 995.75	"F": 0}
{"v": 1	"t": 2326150	"P": 992.75	"F": 0}
{"v": 1	"t": 2326170	"P": 989.25	"F": 0}
{"v": 1	"t": 2326191	"P": 992.5	"F": 0}
{"v": 1	"t": 2326211	"P": 996.0	"F": 0}
{"v": 1	"t": 2326231	"P": 991.75	"F": 0}
{"v": 1	"t": 2326252	"P": 990.75	"F": 0}
{"v": 1	"t": 2326272	"P": 992.25	"F": 0}
{"v": 1	"t": 2326292	"P": 995.5	"F": 0}
{"v": 1	"t": 2326312	"P": 993.25	"F": 0}
{"v": 1	"t": 2326333	"P": 992.5	"F": 0}
{"v": 1	"t": 2326353	"P": 988.25	"F": 0}
{"v": 1	"t": 2326373	"P": 993.25	"F": 0}
{"v": 1	"t": 2326394	"P": 996.0	"F": 0}
{"v": 1	"t": 2326414	"P": 993.5	"F": 0}
{"v": 1	"t": 2326434	"P": 989.75	"F": 0}
{"v": 1	"t": 2326454	"P": 989.25	"F": 0}
{"v": 1	"t": 2326475	"P": 995.5	"F": 0}
{"v": 1	"t": 2326495	"P": 995.0	"F": 0}
{"v": 1	"t": 2326515	"P": 991.0	"F": 0}
{"v": 1	"t": 2326535	"P": 990.0	"F": 0}
{"v": 1	"t": 2326556	"P": 993.5	"F": 0}
{"v": 1	"t": 2326576	"P": 996.5	"F": 0}
{"v": 1	"t": 2326596	"P": 992.0	"F": 0}
{"v": 1	"t": 2326617	"P": 989.0	"F": 0}
{"v": 1	"t": 2326637	"P": 992.5	"F": 0}
{"v": 1	"t": 2326657	"P": 994.25	"F": 0}
{"v": 1	"t": 2326677	"P": 994.75	"F": 0}
{"v": 1	"t": 2326698	"P": 992.25	"F": 0}
{"v": 1	"t": 2326718	"P": 990.0	"F": 0}
{"v": 1	"t": 2326738	"P": 994.25	"F": 0	"C": 44.32	"D": 3144	"sn": 54091779688249	"file": "/data/device_log/data0000.out"}
{"v": 1	"t": 2326759	"P": 995.25	"F": 0}
{"v": 1	"t": 2326779	"P": 992.5	"F": 0}
{"v": 1	"t": 2326799	"P": 991.25	"F": 0}
{"v": 1	"t": 2326820	"P": 992.0	"F": 0}
{"v": 1	"t": 2326840	"P": 995.75	"F": 0}
{"v": 1	"t": 2326860	"P": 992.75	"F": 0}
{"v": 1	"t": 2326881	"P": 989.25	"F": 0}
{"v": 1	"t": 2326901	"P": 996.0	"F": 0}
{"v": 1	"t": 2326921	"P": 993.75	"F": 0}
{"v": 1	"t": 2326942	"P": 990.0	"F": 0}
{"v": 1	"t": 2326962	"P": 990.75	"F": 0}
{"v": 1	"t": 2326982	"P": 996.5	"F": 0}
{"v": 1	"t": 2327003	"P": 995.25	"F": 0}
{"v": 1	"t": 2327023	"P": 991.25	"F": 0}
{"v": 1	"t": 2327043	"P": 991.0	"F": 0}
{"v": 1	"t": 2327063	"P": 994.5	"F": 0}
{"v": 1	"t": 2327084	"P": 993.75	"F": 0}
{"v": 1	"t": 2327104	"P": 992.25	"F": 0}
{"v": 1	"t": 2327124	"P": 993.25	"F": 0}
{"v": 1	"t": 2327145	"P": 997.0	"F": 0}
{"v": 1	"t": 2327165	"P": 993.0	"F": 0}
{"v": 1	"t": 2327185	"P": 990.5	"F": 0}
{"v": 1	"t": 2327206	"P": 991.5	"F": 0}
{"v": 1	"t": 2327226	"P": 995.75	"F": 0}
{"v": 1	"t": 2327246	"P": 995.5	"F": 0}
{"v": 1	"t": 2327267	"P": 990.25	"F": 0}
{"v": 1	"t": 2327287	"P": 989.0	"F": 0}
{"v": 1	"t": 2327307	"P": 994.5	"F": 0}
{"v": 1	"t": 2327327	"P": 993.5	"F": 0}
{"v": 1	"t": 2327348	"P": 993.75	"F": 0}
{"v": 1	"t": 2327368	"P": 990.75	"F": 0}
{"v": 1	"t": 2327388	"P": 992.25	"F": 0}
{"v": 1	"t": 2327408	"P": 996.25	"F": 0}
{"v": 1	"t": 2327429	"P": 993.5	"F": 0}
{"v": 1	"t": 2327449	"P": 992.0	"F": 0}
{"v": 1	"t": 2327469	"P": 989.75	"F": 0}
{"v": 1	"t": 2327490	"P": 993.75	"F": 0}
{"v": 1	"t": 2327510	"P": 994.75	"F": 0}
{"v": 1	"t": 2327530	"P": 992.0	"F": 0}
{"v": 1	"t": 2327550	"P": 990.75	"F": 0}
{"v": 1	"t": 2327571	"P": 992.25	"F": 0}
{"v": 1	"t": 2327591	"P": 994.75	"F": 0}
{"v": 1	"t": 2327611	"P": 995.0	"F": 0}
{"v": 1	"t": 2327632	"P": 992.0	"F": 0}
{"v": 1	"t": 2327652	"P": 990.75	"F": 0}
{"v": 1	"t": 2327672	"P": 995.5	"F": 0}
{"v": 1	"t": 2327692	"P": 995.25	"F": 0}
{"v": 1	"t": 2327713	"P": 992.5	"F": 0}
{"v": 1	"t": 2327733	"P": 989.0	"F": 0}
{"v": 1	"t": 2327753	"P": 993.25	"F": 0	"C": 44.29	"D": 3144	"sn": 54091779688249	"file": "/data/device_log/data0000.out"}
{"v": 1	"t": 2327774	"P": 996.0	"F": 0}
{"v": 1	"t": 2327794	"P": 993.5	"F": 0}
{"v": 1	"t": 2327814	"P": 990.75	"F": 0}
{"v": 1	"t": 2327834	"P": 992.0	"F": 0}
{"v": 1	"t": 2327855	"P": 993.75	"F": 0}
{"v": 1	"t": 2327875	"P": 994.0	"F": 0}
{"v": 1	"t": 2327895	"P": 993.25	"F": 0}
{"v": 1	"t": 2327916	"P": 990.25	"F": 0}
{"v": 1	"t": 2327936	"P": 994.25	"F": 0}
{"v": 1	"t": 2327956	"P": 996.0	"F": 0}
{"v": 1	"t": 2327976	"P": 993.25	"F": 0}
{"v": 1	"t": 2327997	"P": 990.0	"F": 0}
{"v": 1	"t": 2328017	"P": 992.5	"F": 0}
{"v": 1	"t": 2328037	"P": 996.25	"F": 0}
{"v": 1	"t": 2328058	"P": 992.25	"F": 0}
{"v": 1	"t": 2328078	"P": 992.5	"F": 0}
{"v": 1	"t": 2328098	"P": 990.25	"F": 0}
{"v": 1	"t": 2328118	"P": 995.5	"F": 0}
{"v": 1	"t": 2328139	"P": 994.25	"F": 0}
{"v": 1	"t": 2328159	"P": 993.0	"F": 0}
{"v": 1	"t": 2328179	"P": 989.5	"F": 0}
{"v": 1	"t": 2328199	"P": 991.25	"F": 0}
{"v": 1	"t": 2328220	"P": 996.0	"F": 0}
{"v": 1	"t": 2328240	"P": 995.0	"F": 0}
{"v": 1	"t": 2328260	"P": 991.25	"F": 0}
{"v": 1	"t": 2328281	"P": 988.5	"F": 0}
{"v": 1	"t": 2328301	"P": 994.5	"F": 0}
{"v": 1	"t": 2328321	"P": 996.0	"F": 0}
{"v": 1	"t": 2328341	"P": 994.0	"F": 0}
{"v": 1	"t": 2328362	"P": 989.25	"F": 0}
{"v": 1	"t": 2328382	"P": 992.75	"F": 0}
{"v": 1	"t": 2328402	"P": 996.5	"F": 0}
{"v": 1	"t": 2328423	"P": 992.5	"F": 0}
{"v": 1	"t": 2328443	"P": 990.0	"F": 0}
{"v": 1	"t": 2328463	"P": 991.0	"F": 0}
{"v": 1	"t": 2328483	"P": 996.75	"F": -1}
{"v": 1	"t": 2328504	"P": 996.75	"F": 0}
{"v": 1	"t": 2328524	"P": 991.0	"F": 0}
{"v": 1	"t": 2328544	"P": 990.5	"F": 0}
{"v": 1	"t": 2328565	"P": 995.0	"F": 0}
{"v": 1	"t": 2328585	"P": 994.25	"F": 0}
{"v": 1	"t": 2328605	"P": 992.75	"F": 0}
{"v": 1	"t": 2328626	"P": 989.0	"F": 0}
{"v": 1	"t": 2328646	"P": 992.75	"F": 0}
{"v": 1	"t": 2328666	"P": 996.5	"F": 0}
{"v": 1	"t": 2328686	"P": 991.75	"F": 0}
{"v": 1	"t": 2328707	"P": 991.0	"F": 0}
{"v": 1	"t": 2328727	"P": 991.75	"F": 0}
{"v": 1	"t": 2328747	"P": 994.75	"F": 0}
{"v": 1	"t": 2328767	"P": 994.5	"F": 0	"C": 44.335	"D": 3144	"sn": 54091779688249	"file": "/data/device_log/data0000.out"}
{"v": 1	"t": 2328788	"P": 991.75	"F": 0}
{"v": 1	"t": 2328808	"P": 989.75	"F": 0}
{"v": 1	"t": 2328828	"P": 997.0	"F": 0}
{"v": 1	"t": 2328849	"P": 995.5	"F": 0}
{"v": 1	"t": 2328869	"P": 994.5	"F": 0}
{"v": 1	"t": 2328889	"P": 988.25	"F": 0}
{"v": 1	"t": 2328910	"P": 991.5	"F": 0}
{"v": 1	"t": 2328930	"P": 997.5	"F": 0}
{"v": 1	"t": 2328950	"P": 993.25	"F": 0}
{"v": 1	"t": 2328970	"P": 989.5	"F": 0}
{"v": 1	"t": 2328991	"P": 990.75	"F": 0}
{"v": 1	"t": 2329011	"P": 995.75	"F": 0}
{"v": 1	"t": 2329031	"P": 996.0	"F": 0}
{"v": 1	"t": 2329051	"P": 989.25	"F": 0}
{"v": 1	"t": 2329072	"P": 989.75	"F": 0}
{"v": 1	"t": 2329092	"P": 993.75	"F": 0}
{"v": 1	"t": 2329112	"P": 996.25	"F": 0}
{"v": 1	"t": 2329133	"P": 994.0	"F": 0}
{"v": 1	"t": 2329153	"P": 990.5	"F": 0}
{"v": 1	"t": 2329173	"P": 990.25	"F": 0}
{"v": 1	"t": 2329193	"P": 996.0	"F": 0}
{"v": 1	"t": 2329214	"P": 993.75	"F": 0}
{"v": 1	"t": 2329234	"P": 991.75	"F": 0}
{"v": 1	"t": 2329254	"P": 989.25	"F": 0}
{"v": 1	"t": 2329275	"P": 997.0	"F": 0}
{"v": 1	"t": 2329295	"P": 994.75	"F": 0}
{"v": 1	"t": 2329315	"P": 992.25	"F": 0}
{"v": 1	"t": 2329336	"P": 991.0	"F": 0}
{"v": 1	"t": 2329356	"P": 995.0	"F": 0}
{"v": 1	"t": 2329376	"P": 996.0	"F": 0}
{"v": 1	"t": 2329396	"P": 992.75	"F": 0}
{"v": 1	"t": 2329417	"P": 989.5	"F": 0}
{"v": 1	"t": 2329437	"P": 993.25	"F": 0}
{"v": 1	"t": 2329457	"P": 997.0	"F": 0}
{"v": 1	"t": 2329478	"P": 994.25	"F": 0}
{"v": 1	"t": 2329498	"P": 990.75	"F": 0}
{"v": 1	"t": 2329518	"P": 989.5	"F": 0}
{"v": 1	"t": 2329538	"P": 994.25	"F": 0}
{"v": 1	"t": 2329559	"P": 994.25	"F": 0}
{"v": 1	"t": 2329579	"P": 992.75	"F": 0}
{"v": 1	"t": 2329599	"P": 988.75	"F": 0}
{"v": 1	"t": 2329619	"P": 991.0	"F": 0}
{"v": 1	"t": 2329640	"P": 996.75	"F": 0}
{"v": 1	"t": 2329660	"P": 993.75	"F": 0}
{"v": 1	"t": 2329680	"P": 993.0	"F": 0}
{"v": 1	"t": 2329701	"P": 991.25	"F": 0}
{"v": 1	"t": 2329721	"P": 994.25	"F": 0}
{"v": 1	"t": 2329741	"P": 993.5	"F": 0}
{"v": 1	"t": 2329761	"P": 990.75	"F": 0}
{"v": 1	"t": 2329782	"P": 989.5	"F": 0	"C": 44.275	"D": 3144	"sn": 54091779688249	"file": "/data/device_log/data0000.out"}
{"v": 1	"t": 2329802	"P": 991.0	"F": 0}
{"v": 1	"t": 2329822	"P": 996.5	"F": 0}
{"v": 1	"t": 2329843	"P": 992.75	"F": 0}
{"v": 1	"t": 2329863	"P": 990.25	"F": 0}
{"v": 1	"t": 2329883	"P": 990.5	"F": 0}
{"v": 1	"t": 2329903	"P": 996.25	"F": 0}
{"v": 1	"t": 2329924	"P": 996.0	"F": 0}
{"v": 1	"t": 2329944	"P": 992.25	"F": 0}
{"v": 1	"t": 2329964	"P": 990.0	"F": 0}
{"v": 1	"t": 2329985	"P": 994.75	"F": 0}
{"v": 1	"t": 2330005	"P": 992.5	"F": 0}
{"v": 1	"t": 2330025	"P": 991.5	"F": 0}
{"v": 1	"t": 2330045	"P": 989.5	"F": 0}
{"v": 1	"t": 2330066	"P": 991.5	"F": 0}
{"v": 1	"t": 2330086	"P": 996.5	"F": 0}
{"v": 1	"t": 2330106	"P": 992.5	"F": 0}
{"v": 1	"t": 2330127	"P": 990.75	"F": 0}
{"v": 1	"t": 2330147	"P": 989.5	"F": 0}
{"v": 1	"t": 2330167	"P": 995.5	"F": 0}
{"v": 1	"t": 2330187	"P": 994.25	"F": 0}
{"v": 1	"t": 2330208	"P": 991.25	"F": 0}
{"v": 1	"t": 2330228	"P": 991.5	"F": 0}
{"v": 1	"t": 2330248	"P": 992.25	"F": 0}
{"v": 1	"t": 2330268	"P": 997.25	"F": 0}
{"v": 1	"t": 2330289	"P": 995.75	"F": 0}
{"v": 1	"t": 2330309	"P": 991.25	"F": 0}
{"v": 1	"t": 2330329	"P": 989.0	"F": 0}
{"v": 1	"t": 2330350	"P": 992.25	"F": 0}
{"v": 1	"t": 2330370	"P": 993.75	"F": 0}
{"v": 1	"t": 2330390	"P": 991.0	"F": 0}
{"v": 1	"t": 2330410	"P": 990.0	"F": 0}
{"v": 1	"t": 2330431	"P": 992.5	"F": 0}
{"v": 1	"t": 2330451	"P": 996.0	"F": 0}
{"v": 1	"t": 2330471	"P": 994.25	"F": 0}
{"v": 1	"t": 2330492	"P": 991.75	"F": 0}
{"v": 1	"t": 2330512	"P": 989.5	"F": 0}
{"v": 1	"t": 2330532	"P": 995.0	"F": 0}
{"v": 1	"t": 2330552	"P": 996.25	"F": 0}
{"v": 1	"t": 2330573	"P": 990.5	"F": 0}
{"v": 1	"t": 2330593	"P": 990.25	"F": 0}
{"v": 1	"t": 2330613	"P": 993.25	"F": 0}
{"v": 1	"t": 2330634	"P": 994.5	"F": 0}
{"v": 1	"t": 2330654	"P": 992.25	"F": 0}
{"v": 1	"t": 2330674	"P": 989.5	"F": 0}
{"v": 1	"t": 2330694	"P": 991.25	"F": 0}
{"v": 1	"t": 2330715	"P": 996.25	"F": 0}
{"v": 1	"t": 2330735	"P": 992.5	"F": 0}
{"v": 1	"t": 2330755	"P": 991.5	"F": 0}
{"v": 1	"t": 2330776	"P": 988.75	"F": 0}
{"v": 1	"t": 2330796	"P": 996.25	"F": 0	"C": 44.335	"D": 3144	"sn": 54091779688249	"file": "/data/device_log/data0000.out"}
{"v": 1	"t": 2330816	"P": 994.25	"F": 0}
{"v": 1	"t": 2330837	"P": 989.25	"F": 0}
{"v": 1	"t": 2330857	"P": 992.5	"F": 0}
{"v": 1	"t": 2330877	"P": 994.75	"F": 0}
{"v": 1	"t": 2330898	"P": 992.25	"F": 0}
{"v": 1	"t": 2330918	"P": 989.75	"F": 0}
{"v": 1	"t": 2330938	"P": 991.75	"F": 0}
{"v": 1	"t": 2330959	"P": 995.75	"F": 0}
{"v": 1	"t": 2330979	"P": 992.5	"F": 0}
{"v": 1	"t": 2330999	"P": 988.75	"F": 0}
{"v": 1	"t": 2331020	"P": 995.5	"F": 0}
{"v": 1	"t": 2331040	"P": 995.75	"F": 0}
{"v": 1	"t": 2331060	"P": 991.5	"F": 0}
{"v": 1	"t": 2331081	"P": 990.25	"F": 0}
{"v": 1	"t": 2331101	"P": 994.75	"F": 0}
{"v": 1	"t": 2331121	"P": 994.25	"F": 0}
{"v": 1	"t": 2331141	"P": 990.25	"F": 0}
{"v": 1	"t": 2331162	"P": 988.75	"F": 0}
{"v": 1	"t": 2331182	"P": 991.25	"F": 0}
{"v": 1	"t": 2331202	"P": 997.0	"F": 0}
{"v": 1	"t": 2331223	"P": 992.25	"F": 0}
{"v": 1	"t": 2331243	"P": 990.75	"F": 0}
{"v": 1	"t": 2331263	"P": 989.5	"F": 0}
{"v": 1	"t": 2331283	"P": 996.5	"F": 0}
{"v": 1	"t": 2331304	"P": 995.25	"F": 0}
{"v": 1	"t": 2331324	"P": 992.75	"F": 0}
{"v": 1	"t": 2331344	"P": 989.75	"F": 0}
{"v": 1	"t": 2331365	"P": 994.75	"F": 0}
{"v": 1	"t": 2331385	"P": 995.0	"F": 0}
{"v": 1	"t": 2331405	"P": 992.75	"F": 0}
{"v": 1	"t": 2331425	"P": 990.25	"F": 0}
{"v": 1	"t": 2331446	"P": 992.0	"F": 0}
{"v": 1	"t": 2331466	"P": 994.5	"F": 0}
{"v": 1	"t": 2331486	"P": 994.25	"F": 0}
{"v": 1	"t": 2331506	"P": 992.0	"F": 0}
{"v": 1	"t": 2331527	"P": 990.75	"F": 0}
{"v": 1	"t": 2331547	"P": 994.25	"F": 0}
{"v": 1	"t": 2331567	"P": 996.25	"F": 0}
{"v": 1	"t": 2331588	"P": 993.5	"F": 0}
{"v": 1	"t": 2331608	"P": 990.0	"F": 0}
{"v": 1	"t": 2331628	"P": 989.5	"F": 0}
{"v": 1	"t": 2331648	"P": 996.75	"F": 0}
{"v": 1	"t": 2331669	"P": 994.75	"F": 0}
{"v": 1	"t": 2331689	"P": 991.75	"F": 0}
{"v": 1	"t": 2331709	"P": 989.75	"F": 0}
{"v": 1	"t": 2331729	"P": 991.5	"F": 0}
{"v": 1	"t": 2331750	"P": 995.0	"F": 0}
{"v": 1	"t": 2331770	"P": 993.75	"F": 0}
{"v": 1	"t": 2331790	"P": 991.25	"F": 0}
{"v": 1	"t": 2331811	"P": 992.0	"F": 0	"C": 44.35	"D": 3144	"sn": 54091779688249	"file": "/data/device_log/data0000.out"}
{"v": 1	"t": 2331831	"P": 995.5	"F": 0}
{"v": 1	"t": 2331851	"P": 992.0	"F": 0}
{"v": 1	"t": 2331872	"P": 991.25	"F": 0}
{"v": 1	"t": 2331892	"P": 990.75	"F": 0}
{"v": 1	"t": 2331912	"P": 997.25	"F": 0}
{"v": 1	"t": 2331932	"P": 995.0	"F": 0}
{"v": 1	"t": 2331953	"P": 990.75	"F": 0}
{"v": 1	"t": 2331973	"P": 990.0	"F": 0}
{"v": 1	"t": 2331993	"P": 994.25	"F": 0}
{"v": 1	"t": 2332014	"P": 995.25	"F": 0}
{"v": 1	"t": 2332034	"P": 993.5	"F": 0}
{"v": 1	"t": 2332054	"P": 990.25	"F": 0}
{"v": 1	"t": 2332074	"P": 989.75	"F": 0}
{"v": 1	"t": 2332095	"P": 996.75	"F": 0}
{"v": 1	"t": 2332115	"P": 993.25	"F": 0}
{"v": 1	"t": 2332135	"P": 991.25	"F": 0}
{"v": 1	"t": 2332156	"P": 989.75	"F": 0}
{"v": 1	"t": 2332176	"P": 994.0	"F": 0}
{"v": 1	"t": 2332196	"P": 995.0	"F": 0}
{"v": 1	"t": 2332216	"P": 992.0	"F": 0}
{"v": 1	"t": 2332237	"P": 991.75	"F": 0}
{"v": 1	"t": 2332257	"P": 992.75	"F": 0}
{"v": 1	"t": 2332277	"P": 995.75	"F": 0}
{"v": 1	"t": 2332297	"P": 993.5	"F": 0}
{"v": 1	"t": 2332318	"P": 993.0	"F": 0}
{"v": 1	"t": 2332338	"P": 988.75	"F": 0}
{"v": 1	"t": 2332358	"P": 992.75	"F": 0}
{"v": 1	"t": 2332379	"P": 997.5	"F": 0}
{"v": 1	"t": 2332399	"P": 993.25	"F": 0}
{"v": 1	"t": 2332419	"P": 990.5	"F": 0}
{"v": 1	"t": 2332439	"P": 991.75	"F": 0}
{"v": 1	"t": 2332460	"P": 994.5	"F": 0}
{"v": 1	"t": 2332480	"P": 995.0	"F": 0}
{"v": 1	"t": 2332500	"P": 992.25	"F": 0}
{"v": 1	"t": 2332521	"P": 989.5	"F": 0}
{"v": 1	"t": 2332541	"P": 995.75	"F": 0}
{"v": 1	"t": 2332561	"P": 995.5	"F": 0}
{"v": 1	"t": 2332582	"P": 992.25	"F": 0}
{"v": 1	"t": 2332602	"P": 989.0	"F": 0}
{"v": 1	"t": 2332622	"P": 993.75	"F": 0}
{"v": 1	"t": 2332642	"P": 995.5	"F": 0}
{"v": 1	"t": 2332663	"P": 992.0	"F": 0}
{"v": 1	"t": 2332683	"P": 990.5	"F": 0}
{"v": 1	"t": 2332703	"P": 992.5	"F": 0}
{"v": 1	"t": 2332723	"P": 996.75	"F": 0}
{"v": 1	"t": 2332744	"P": 995.25	"F": 0}
{"v": 1	"t": 2332764	"P": 991.0	"F": 0}
{"v": 1	"t": 2332784	"P": 989.0	"F": 0}
{"v": 1	"t": 2332805	"P": 995.5	"F": 0}
{"v": 1	"t": 2332825	"P": 996.5	"F": 0	"C": 44.305	"D": 3144	"sn": 54091779688249	"file": "/data/device_log/data0000.out"}
{"v": 1	"t": 2332845	"P": 992.5	"F": 0}
{"v": 1	"t": 2332865	"P": 991.0	"F": 0}
{"v": 1	"t": 2332886	"P": 991.75	"F": 0}
{"v": 1	"t": 2332906	"P": 996.75	"F": 0}
{"v": 1	"t": 2332926	"P": 993.75	"F": 0}
{"v": 1	"t": 2332947	"P": 991.5	"F": 0}
{"v": 1	"t": 2332967	"P": 989.5	"F": 0}
{"v": 1	"t": 2332987	"P": 994.25	"F": 0}
{"v": 1	"t": 2333007	"P": 995.75	"F": 0}
{"v": 1	"t": 2333028	"P": 993.75	"F": 0}
{"v": 1	"t": 2333048	"P": 990.0	"F": 0}
{"v": 1	"t": 2333068	"P": 992.25	"F": 0}
{"v": 1	"t": 2333088	"P": 995.5	"F": 0}
{"v": 1	"t": 2333109	"P": 995.5	"F": 0}
{"v": 1	"t": 2333129	"P": 991.5	"F": 0}
{"v": 1	"t": 2333149	"P": 990.0	"F": 0}
{"v": 1	"t": 2333170	"P": 993.75	"F": 0}
{"v": 1	"t": 2333190	"P": 994.75	"F": 0}
{"v": 1	"t": 2333210	"P": 990.0	"F": 0}
{"v": 1	"t": 2333231	"P": 988.75	"F": 0}
{"v": 1	"t": 2333251	"P": 995.0	"F": 0}
{"v": 1	"t": 2333271	"P": 995.0	"F": 0}
{"v": 1	"t": 2333291	"P": 991.5	"F": 0}
{"v": 1	"t": 2333312	"P": 991.25	"F": 0}
{"v": 1	"t": 2333332	"P": 994.5	"F": 0}
{"v": 1	"t": 2333352	"P": 995.0	"F": 0}
{"v": 1	"t": 2333373	"P": 994.25	"F": 0}
{"v": 1	"t": 2333393	"P": 991.0	"F": 0}
{"v": 1	"t": 2333413	"P": 991.25	"F": 0}
{"v": 1	"t": 2333433	"P": 994.0	"F": 0}
{"v": 1	"t": 2333454	"P": 994.0	"F": 0}
{"v": 1	"t": 2333474	"P": 993.0	"F": 0}
{"v": 1	"t": 2333494	"P": 989.75	"F": 0}
{"v": 1	"t": 2333515	"P": 992.5	"F": 0}
{"v": 1	"t": 2333535	"P": 997.5	"F": 0}
{"v": 1	"t": 2333555	"P": 992.75	"F": 0}
{"v": 1	"t": 2333575	"P": 990.5	"F": 0}
{"v": 1	"t": 2333596	"P": 990.5	"F": 0}
{"v": 1	"t": 2333616	"P": 994.0	"F": 0}
{"v": 1	"t": 2333636	"P": 995.25	"F": 0}
{"v": 1	"t": 2333656	"P": 993.25	"F": 0}
{"v": 1	"t": 2333677	"P": 989.75	"F": 0}
{"v": 1	"t": 2333697	"P": 992.5	"F": 0}
{"v": 1	"t": 2333717	"P": 996.0	"F": 0}
{"v": 1	"t": 2333738	"P": 991.25	"F": 0}
{"v": 1	"t": 2333758	"P": 991.0	"F": 0}
{"v": 1	"t": 2333778	"P": 990.25	"F": 0}
{"v": 1	"t": 2333798	"P": 992.75	"F": 0}
{"v": 1	"t": 2333819	"P": 996.25	"F": 0}
{"v": 1	"t": 2333839	"P": 993.0	"F": 0	"C": 44.33	"D": 3144	"sn": 54091779688249	"file": "/data/device_log/data0000.out"}
{"v": 1	"t": 2333859	"P": 990.5	"F": 0}
{"v": 1	"t": 2333880	"P": 995.75	"F": 0}
{"v": 1	"t": 2333900	"P": 994.75	"F": 0}
{"v": 1	"t": 2333920	"P": 991.75	"F": 0}
{"v": 1	"t": 2333941	"P": 989.5	"F": 0}
{"v": 1	"t": 2333961	"P": 994.25	"F": 0}
{"v": 1	"t": 2333981	"P": 994.5	"F": 0}
{"v": 1	"t": 2334001	"P": 990.5	"F": 0}
{"v": 1	"t": 2334022	"P": 989.75	"F": 0}
{"v": 1	"t": 2334042	"P": 993.5	"F": 0}
{"v": 1	"t": 2334062	"P": 996.5	"F": 0}
{"v": 1	"t": 2334082	"P": 993.5	"F": 0}
{"v": 1	"t": 2334103	"P": 991.5	"F": 0}
{"v": 1	"t": 2334123	"P": 989.5	"F": 0}
{"v": 1	"t": 2334143	"P": 993.5	"F": 0}
{"v": 1	"t": 2334164	"P": 995.5	"F": 0}
{"v": 1	"t": 2334184	"P": 992.0	"F": 0}
{"v": 1	"t": 2334204	"P": 990.5	"F": 0}
{"v": 1	"t": 2334224	"P": 992.0	"F": 0}
{"v": 1	"t": 2334245	"P": 994.5	"F": 0}
{"v": 1	"t": 2334265	"P": 991.75	"F": 0}
{"v": 1	"t": 2334285	"P": 991.0	"F": 0}
{"v": 1	"t": 2334306	"P": 990.75	"F": 0}
{"v": 1	"t": 2334326	"P": 995.25	"F": 0}
{"v": 1	"t": 2334346	"P": 995.75	"F": 0}
{"v": 1	"t": 2334366	"P": 991.5	"F": 0}
{"v": 1	"t": 2334387	"P": 989.5	"F": 0}
{"v": 1	"t": 2334407	"P": 992.25	"F": 0}
{"v": 1	"t": 2334427	"P": 995.5	"F": 0}
{"v": 1	"t": 2334448	"P": 989.75	"F": 0}
{"v": 1	"t": 2334468	"P": 990.5	"F": 0}
{"v": 1	"t": 2334488	"P": 989.25	"F": 0}
{"v": 1	"t": 2334508	"P": 996.25	"F": 0}
{"v": 1	"t": 2334529	"P": 995.5	"F": 0}
{"v": 1	"t": 2334549	"P": 991.0	"F": 0}
{"v": 1	"t": 2334569	"P": 990.25	"F": 0}
{"v": 1	"t": 2334590	"P": 992.0	"F": 0}
{"v": 1	"t": 2334610	"P": 995.5	"F": 0}
{"v": 1	"t": 2334630	"P": 994.0	"F": 0}
{"v": 1	"t": 2334650	"P": 989.25	"F": 0}
{"v": 1	"t": 2334671	"P": 991.0	"F": 0}
{"v": 1	"t": 2334691	"P": 997.5	"F": 0}
{"v": 1	"t": 2334711	"P": 994.25	"F": 0}
{"v": 1	"t": 2334732	"P": 991.25	"F": 0}
{"v": 1	"t": 2334752	"P": 991.0	"F": 0}
{"v": 1	"t": 2334772	"P": 996.0	"F": 0}
{"v": 1	"t": 2334793	"P": 994.25	"F": 0}
{"v": 1	"t": 2334813	"P": 989.5	"F": 0}
{"v": 1	"t": 2334833	"P": 991.5	"F": 0}
{"v": 1	"t": 2334854	"P": 995.75	"F": -1	"C": 44.345	"D": 3144	"sn": 54091779688249	"file": "/data/device_log/data0000.out"}
{"v": 1	"t": 2334874	"P": 993.0	"F": 0}
{"v": 1	"t": 2334894	"P": 988.5	"F": 0}
{"v": 1	"t": 2334914	"P": 991.5	"F": 0}
{"v": 1	"t": 2334935	"P": 996.25	"F": 0}
{"v": 1	"t": 2334955	"P": 991.75	"F": 0}
{"v": 1	"t": 2334976	"P": 991.25	"F": 0}
{"v": 1	"t": 2334996	"P": 996.75	"F": 0}
{"v": 1	"t": 2335016	"P": 995.0	"F": 0}
{"v": 1	"t": 2335037	"P": 991.25	"F": 0}
{"v": 1	"t": 2335057	"P": 991.25	"F": 0}
{"v": 1	"t": 2335077	"P": 995.25	"F": 0}
{"v": 1	"t": 2335097	"P": 994.75	"F": 0}
{"v": 1	"t": 2335118	"P": 993.5	"F": 0}
{"v": 1	"t": 2335138	"P": 991.0	"F": 0}
{"v": 1	"t": 2335158	"P": 992.5	"F": 0}
{"v": 1	"t": 2335179	"P": 995.5	"F": 0}
{"v": 1	"t": 2335199	"P": 994.25	"F": 0}
{"v": 1	"t": 2335219	"P": 990.0	"F": 0}
{"v": 1	"t": 2335239	"P": 991.0	"F": 0}
{"v": 1	"t": 2335260	"P": 994.5	"F": 0}
{"v": 1	"t": 2335280	"P": 994.25	"F": 0}
{"v": 1	"t": 2335300	"P": 992.25	"F": 0}
{"v": 1	"t": 2335320	"P": 990.5	"F": 0}
{"v": 1	"t": 2335341	"P": 992.5	"F": 0}
{"v": 1	"t": 2335361	"P": 995.5	"F": 0}
{"v": 1	"t": 2335381	"P": 992.75	"F": 0}
{"v": 1	"t": 2335402	"P": 991.0	"F": 0}
{"v": 1	"t": 2335422	"P": 990.5	"F": 0}
{"v": 1	"t": 2335442	"P": 995.5	"F": 0}
{"v": 1	"t": 2335462	"P": 995.0	"F": 0}
{"v": 1	"t": 2335483	"P": 991.75	"F": 0}
{"v": 1	"t": 2335503	"P": 991.5	"F": 0}
{"v": 1	"t": 2335523	"P": 993.0	"F": 0}
{"v": 1	"t": 2335544	"P": 996.0	"F": 0}
{"v": 1	"t": 2335564	"P": 995.25	"F": 0}
{"v": 1	"t": 2335584	"P": 990.75	"F": 0}
{"v": 1	"t": 2335604	"P": 989.5	"F": 0}
{"v": 1	"t": 2335625	"P": 995.5	"F": 0}
{"v": 1	"t": 2335645	"P": 995.0	"F": 0}
{"v": 1	"t": 2335665	"P": 990.75	"F": 0}
{"v": 1	"t": 2335686	"P": 989.5	"F": 0}
{"v": 1	"t": 2335706	"P": 993.75	"F": 0}
{"v": 1	"t": 2335726	"P": 996.25	"F": 0}
{"v": 1	"t": 2335746	"P": 992.5	"F": 0}
{"v": 1	"t": 2335767	"P": 989.25	"F": 0}
{"v": 1	"t": 2335787	"P": 992.0	"F": 0}
{"v": 1	"t": 2335807	"P": 996.75	"F": 0}
{"v": 1	"t": 2335828	"P": 995.0	"F": 0}
{"v": 1	"t": 2335848	"P": 991.75	"F": 0}
{"v": 1	"t": 2335868	"P": 990.0	"F": 0	"C": 44.31	"D": 3144	"sn": 54091779688249	"file": "/data/device_log/data0000.out"}
{"v": 1	"t": 2335888	"P": 995.25	"F": 0}
{"v": 1	"t": 2335909	"P": 994.5	"F": 0}
{"v": 1	"t": 2335929	"P": 992.75	"F": 0}
{"v": 1	"t": 2335949	"P": 989.0	"F": 0}
{"v": 1	"t": 2335969	"P": 991.0	"F": 0}
{"v": 1	"t": 2335990	"P": 998.25	"F": 0}
{"v": 1	"t": 2336010	"P": 995.5	"F": 0}
{"v": 1	"t": 2336030	"P": 992.5	"F": 0}
{"v": 1	"t": 2336051	"P": 989.0	"F": 0}
{"v": 1	"t": 2336071	"P": 995.75	"F": 0}
{"v": 1	"t": 2336091	"P": 994.25	"F": 0}
{"v": 1	"t": 2336111	"P": 995.25	"F": 0}
{"v": 1	"t": 2336132	"P": 990.25	"F": 0}
{"v": 1	"t": 2336152	"P": 993.5	"F": 0}
{"v": 1	"t": 2336172	"P": 995.75	"F": 0}
{"v": 1	"t": 2336193	"P": 993.25	"F": 0}
{"v": 1	"t": 2336213	"P": 990.5	"F": 0}
{"v": 1	"t": 2336233	"P": 991.0	"F": 0}
{"v": 1	"t": 2336253	"P": 995.0	"F": 0}
{"v": 1	"t": 2336274	"P": 995.25	"F": 0}
{"v": 1	"t": 2336294	"P": 991.75	"F": 0}
{"v": 1	"t": 2336314	"P": 990.5	"F": 0}
{"v": 1	"t": 2336335	"P": 992.0	"F": 0}
{"v": 1	"t": 2336355	"P": 994.5	"F": 0}
{"v": 1	"t": 2336375	"P": 991.5	"F": 0}
{"v": 1	"t": 2336395	"P": 990.75	"F": 0}
{"v": 1	"t": 2336416	"P": 992.25	"F": 0}
{"v": 1	"t": 2336436	"P": 996.25	"F": 0}
{"v": 1	"t": 2336456	"P": 991.0	"F": 0}
{"v": 1	"t": 2336477	"P": 992.0	"F": 0}
{"v": 1	"t": 2336497	"P": 989.25	"F": 0}
{"v": 1	"t": 2336517	"P": 993.5	"F": 0}
{"v": 1	"t": 2336537	"P": 994.0	"F": 0}
{"v": 1	"t": 2336558	"P": 990.0	"F": 0}
{"v": 1	"t": 2336578	"P": 990.25	"F": 0}
{"v": 1	"t": 2336598	"P": 992.0	"F": 0}
{"v": 1	"t": 2336619	"P": 996.0	"F": 0}
{"v": 1	"t": 2336639	"P": 992.25	"F": 0}
{"v": 1	"t": 2336659	"P": 991.0	"F": 0}
{"v": 1	"t": 2336679	"P": 990.0	"F": 0}
{"v": 1	"t": 2336700	"P": 995.0	"F": 0}
{"v": 1	"t": 2336720	"P": 995.25	"F": 0}
{"v": 1	"t": 2336740	"P": 991.25	"F": 0}
{"v": 1	"t": 2336760	"P": 991.0	"F": 0}
{"v": 1	"t": 2336781	"P": 993.0	"F": 0}
{"v": 1	"t": 2336801	"P": 994.75	"F": 0}
{"v": 1	"t": 2336821	"P": 991.25	"F": 0}
{"v": 1	"t": 2336842	"P": 989.75	"F": 0}
{"v": 1	"t": 2336862	"P": 989.25	"F": 0}
{"v": 1	"t": 2336882	"P": 994.0	"F": 0	"C": 44.35	"D": 3144	"sn": 54091779688249	"file": "/data/device_log/data0000.out"}
{"v": 1	"t": 2336902	"P": 993.25	"F": 0}
{"v": 1	"t": 2336923	"P": 992.25	"F": -1}
{"v": 1	"t": 2336943	"P": 988.25	"F": 0}
{"v": 1	"t": 2336963	"P": 992.5	"F": 0}
{"v": 1	"t": 2336984	"P": 994.75	"F": 0}
{"v": 1	"t": 2337004	"P": 993.0	"F": 0}
{"v": 1	"t": 2337024	"P": 990.25	"F": 0}
{"v": 1	"t": 2337045	"P": 992.0	"F": 0}
{"v": 1	"t": 2337065	"P": 994.75	"F": 0}
{"v": 1	"t": 2337085	"P": 992.5	"F": 0}
{"v": 1	"t": 2337105	"P": 990.5	"F": 0}
{"v": 1	"t": 2337126	"P": 990.25	"F": 0}
{"v": 1	"t": 2337146	"P": 995.25	"F": 0}
{"v": 1	"t": 2337166	"P": 995.75	"F": 0}
{"v": 1	"t": 2337186	"P": 990.5	"F": 0}
{"v": 1	"t": 2337207	"P": 988.5	"F": 0}
{"v": 1	"t": 2337227	"P": 993.25	"F": 0}
{"v": 1	"t": 2337247	"P": 995.5	"F": 0}
{"v": 1	"t": 2337268	"P": 992.25	"F": 0}
{"v": 1	"t": 2337288	"P": 991.0	"F": 0}
{"v": 1	"t": 2337308	"P": 988.5	"F": 0}
{"v": 1	"t": 2337328	"P": 996.0	"F": 0}
{"v": 1	"t": 2337349	"P": 993.0	"F": 0}
{"v": 1	"t": 2337369	"P": 991.0	"F": 0}
{"v": 1	"t": 2337389	"P": 991.0	"F": 0}
{"v": 1	"t": 2337410	"P": 994.0	"F": 0}
{"v": 1	"t": 2337430	"P": 994.75	"F": 0}
{"v": 1	"t": 2337450	"P": 993.75	"F": 0}
{"v": 1	"t": 2337470	"P": 991.5	"F": 0}
{"v": 1	"t": 2337491	"P": 990.5	"F": 0}
{"v": 1	"t": 2337511	"P": 996.25	"F": 0}
{"v": 1	"t": 2337531	"P": 995.0	"F": 0}
{"v": 1	"t": 2337551	"P": 992.0	"F": 0}
{"v": 1	"t": 2337572	"P": 989.5	"F": 0}
{"v": 1	"t": 2337592	"P": 993.5	"F": 0}
{"v": 1	"t": 2337612	"P": 995.0	"F": 0}
{"v": 1	"t": 2337633	"P": 993.0	"F": 0}
{"v": 1	"t": 2337653	"P": 990.25	"F": 0}
{"v": 1	"t": 2337673	"P": 990.5	"F": 0}
{"v": 1	"t": 2337693	"P": 996.0	"F": 0}
{"v": 1	"t": 2337714	"P": 993.0	"F": 0}
{"v": 1	"t": 2337734	"P": 991.25	"F": 0}
{"v": 1	"t": 2337754	"P": 990.5	"F": 0}
{"v": 1	"t": 2337775	"P": 995.75	"F": 0}
{"v": 1	"t": 2337795	"P": 994.0	"F": 0}
{"v": 1	"t": 2337815	"P": 991.75	"F": 0}
{"v": 1	"t": 2337836	"P": 988.75	"F": 0}
{"v": 1	"t": 2337856	"P": 993.0	"F": 0}
{"v": 1	"t": 2337876	"P": 997.75	"F": 0}
{"v": 1	"t": 2337896	"P": 992.75	"F": 0	"C": 44.385	"D": 3144	"sn": 54091779688249	"file": "/data/device_log/data0000.out"}
{"v": 1	"t": 2337917	"P": 990.5	"F": 0}
{"v": 1	"t": 2337937	"P": 991.75	"F": 0}
{"v": 1	"t": 2337957	"P": 995.75	"F": 0}
{"v": 1	"t": 2337977	"P": 993.5	"F": 0}
{"v": 1	"t": 2337998	"P": 991.0	"F": 0}
{"v": 1	"t": 2338018	"P": 990.0	"F": 0}
{"v": 1	"t": 2338038	"P": 993.5	"F": 0}
{"v": 1	"t": 2338059	"P": 994.5	"F": 0}
{"v": 1	"t": 2338079	"P": 992.0	"F": 0}
{"v": 1	"t": 2338099	"P": 991.0	"F": 0}
{"v": 1	"t": 2338119	"P": 992.25	"F": 0}
{"v": 1	"t": 2338140	"P": 996.0	"F": 0}
{"v": 1	"t": 2338160	"P": 994.5	"F": 0}
{"v": 1	"t": 2338180	"P": 992.5	"F": 0}
{"v": 1	"t": 2338201	"P": 991.25	"F": 0}
{"v": 1	"t": 2338221	"P": 994.25	"F": 0}
{"v": 1	"t": 2338241	"P": 996.5	"F": 0}
{"v": 1	"t": 2338261	"P": 992.75	"F": 0}
{"v": 1	"t": 2338282	"P": 991.0	"F": 0}
{"v": 1	"t": 2338302	"P": 990.0	"F": 0}
{"v": 1	"t": 2338323	"P": 993.0	"F": 0}
{"v": 1	"t": 2338343	"P": 990.75	"F": 0}
{"v": 1	"t": 2338363	"P": 989.75	"F": 0}
{"v": 1	"t": 2338383	"P": 996.0	"F": 0}
{"v": 1	"t": 2338404	"P": 994.5	"F": 0}
{"v": 1	"t": 2338424	"P": 990.0	"F": 0}
{"v": 1	"t": 2338445	"P": 995.75	"F": 0}
{"v": 1	"t": 2338465	"P": 992.75	"F": 0}
{"v": 1	"t": 2338486	"P": 988.5	"F": 0}
{"v": 1	"t": 2338506	"P": 993.5	"F": 0}
{"v": 1	"t": 2338526	"P": 994.5	"F": 0}
{"v": 1	"t": 2338547	"P": 989.75	"F": 0}
{"v": 1	"t": 2338567	"P": 993.5	"F": 0}
{"v": 1	"t": 2338587	"P": 996.25	"F": 0}
{"v": 1	"t": 2338608	"P": 991.75	"F": 0}
{"v": 1	"t": 2338628	"P": 989.0	"F": 0}
{"v": 1	"t": 2338648	"P": 994.75	"F": 0}
{"v": 1	"t": 2338669	"P": 995.25	"F": 0}
{"v": 1	"t": 2338689	"P": 991.75	"F": -1}
{"v": 1	"t": 2338709	"P": 992.75	"F": 0}
{"v": 1	"t": 2338730	"P": 995.5	"F": 0}
{"v": 1	"t": 2338750	"P": 995.5	"F": 0}
{"v": 1	"t": 2338770	"P": 990.0	"F": 0}
{"v": 1	"t": 2338791	"P": 991.25	"F": 0}
{"v": 1	"t": 2338811	"P": 995.75	"F": 0}
{"v": 1	"t": 2338831	"P": 994.5	"F": 0}
{"v": 1	"t": 2338852	"P": 992.0	"F": 0}
{"v": 1	"t": 2338872	"P": 989.5	"F": 0}
{"v": 1	"t": 2338892	"P": 996.5	"F": 0}
{"v": 1	"t": 2338912	"P": 994.75	"F": 0	"C": 44.37	"D": 3144	"sn": 54091779688249	"file": "/data/device_log/data0000.out"}
{"v": 1	"t": 2338933	"P": 992.75	"F": 0}
{"v": 1	"t": 2338953	"P": 991.0	"F": 0}
{"v": 1	"t": 2338974	"P": 994.75	"F": 0}
{"v": 1	"t": 2338994	"P": 992.5	"F": 0}
{"v": 1	"t": 2339014	"P": 990.75	"F": 0}
{"v": 1	"t": 2339035	"P": 996.5	"F": 0}
{"v": 1	"t": 2339055	"P": 995.0	"F": 0}
{"v": 1	"t": 2339076	"P": 989.75	"F": 0}
{"v": 1	"t": 2339096	"P": 994.0	"F": 0}
{"v": 1	"t": 2339116	"P": 995.25	"F": 0}
{"v": 1	"t": 2339137	"P": 990.75	"F": 0}
{"v": 1	"t": 2339157	"P": 991.25	"F": 0}
{"v": 1	"t": 2339177	"P": 995.0	"F": 0}
{"v": 1	"t": 2339198	"P": 991.5	"F": 0}
{"v": 1	"t": 2339218	"P": 990.0	"F": 0}
{"v": 1	"t": 2339238	"P": 995.5	"F": 0}
{"v": 1	"t": 2339259	"P": 993.0	"F": 0}
{"v": 1	"t": 2339279	"P": 991.5	"F": 0}
{"v": 1	"t": 2339300	"P": 994.0	"F": 0}
{"v": 1	"t": 2339320	"P": 996.25	"F": 0}
{"v": 1	"t": 2339340	"P": 994.25	"F": 0}
{"v": 1	"t": 2339361	"P": 990.25	"F": 0}
{"v": 1	"t": 2339381	"P": 994.75	"F": 0}
{"v": 1	"t": 2339401	"P": 994.25	"F": 0}
{"v": 1	"t": 2339422	"P": 990.0	"F": 0}
{"v": 1	"t": 2339442	"P": 991.75	"F": 0}
{"v": 1	"t": 2339462	"P": 994.75	"F": 0}
{"v": 1	"t": 2339483	"P": 993.75	"F": 0}
{"v": 1	"t": 2339503	"P": 990.5	"F": 0}
{"v": 1	"t": 2339524	"P": 996.0	"F": -1}
{"v": 1	"t": 2339544	"P": 993.25	"F": 0}
{"v": 1	"t": 2339564	"P": 992.75	"F": 0}
{"v": 1	"t": 2339585	"P": 994.75	"F": 0}
{"v": 1	"t": 2339605	"P": 992.5	"F": 0}
{"v": 1	"t": 2339626	"P": 988.5	"F": 0}
{"v": 1	"t": 2339646	"P": 997.0	"F": 0}
{"v": 1	"t": 2339666	"P": 993.0	"F": 0}
{"v": 1	"t": 2339687	"P": 992.25	"F": 0}
{"v": 1	"t": 2339707	"P": 992.25	"F": 0}
{"v": 1	"t": 2339727	"P": 995.0	"F": 0}
{"v": 1	"t": 2339748	"P": 992.25	"F": 0}
{"v": 1	"t": 2339768	"P": 988.75	"F": 0}
{"v": 1	"t": 2339788	"P": 996.0	"F": 0}
{"v": 1	"t": 2339809	"P": 993.75	"F": 0}
{"v": 1	"t": 2339829	"P": 990.5	"F": 0}
{"v": 1	"t": 2339850	"P": 994.0	"F": 0}
{"v": 1	"t": 2339870	"P": 995.25	"F": 0}
{"v": 1	"t": 2339890	"P": 992.75	"F": 0}
{"v": 1	"t": 2339911	"P": 992.0	"F": 0}
{"v": 1	"t": 2339931	"P": 996.25	"F": 0	"C": 44.34	"D": 3144	"sn": 54091779688249	"file": "/data/device_log/data0000.out"}
{"v": 1	"t": 2339951	"P": 992.75	"F": 0}
{"v": 1	"t": 2339972	"P": 990.0	"F": 0}
{"v": 1	"t": 2339992	"P": 995.5	"F": 0}
{"v": 1	"t": 2340012	"P": 996.0	"F": 0}
{"v": 1	"t": 2340033	"P": 991.25	"F": 0}
{"v": 1	"t": 2340053	"P": 990.0	"F": 0}
{"v": 1	"t": 2340074	"P": 994.0	"F": 0}
{"v": 1	"t": 2340094	"P": 990.5	"F": 0}
{"v": 1	"t": 2340114	"P": 989.75	"F": 0}
{"v": 1	"t": 2340135	"P": 994.5	"F": 0}
{"v": 1	"t": 2340155	"P": 994.5	"F": 0}
{"v": 1	"t": 2340175	"P": 990.5	"F": 0}
{"v": 1	"t": 2340196	"P": 992.5	"F": 0}
{"v": 1	"t": 2340216	"P": 995.0	"F": 0}
{"v": 1	"t": 2340237	"P": 991.25	"F": 0}
{"v": 1	"t": 2340257	"P": 993.25	"F": 0}
{"v": 1	"t": 2340277	"P": 995.75	"F": 0}
{"v": 1	"t": 2340298	"P": 992.25	"F": 0}
{"v": 1	"t": 2340318	"P": 990.75	"F": 0}
{"v": 1	"t": 2340339	"P": 997.5	"F": 0}
{"v": 1	"t": 2340359	"P": 994.75	"F": 0}
{"v": 1	"t": 2340379	"P": 990.5	"F": 0}
{"v": 1	"t": 2340400	"P": 993.25	"F": 0}
{"v": 1	"t": 2340420	"P": 994.5	"F": 0}
{"v": 1	"t": 2340440	"P": 992.75	"F": 0}
{"v": 1	"t": 2340461	"P": 990.75	"F": 0}
{"v": 1	"t": 2340481	"P": 996.0	"F": 0}
{"v": 1	"t": 2340501	"P": 991.0	"F": 0}
{"v": 1	"t": 2340522	"P": 989.75	"F": 0}
{"v": 1	"t": 2340542	"P": 995.0	"F": 0}
{"v": 1	"t": 2340563	"P": 993.75	"F": 0}
{"v": 1	"t": 2340583	"P": 993.0	"F": 0}
{"v": 1	"t": 2340603	"P": 991.75	"F": 0}
{"v": 1	"t": 2340624	"P": 996.75	"F": 0}
{"v": 1	"t": 2340644	"P": 991.5	"F": 0}
{"v": 1	"t": 2340664	"P": 989.5	"F": 0}
{"v": 1	"t": 2340685	"P": 995.0	"F": 0}
{"v": 1	"t": 2340705	"P": 994.5	"F": 0}
{"v": 1	"t": 2340725	"P": 990.75	"F": 0}
{"v": 1	"t": 2340746	"P": 993.5	"F": 0}
{"v": 1	"t": 2340766	"P": 996.0	"F": 0}
{"v": 1	"t": 2340787	"P": 992.25	"F": 0}
{"v": 1	"t": 2340807	"P": 990.0	"F": -1}
{"v": 1	"t": 2340827	"P": 995.5	"F": 0}
{"v": 1	"t": 2340848	"P": 993.5	"F": 0}
{"v": 1	"t": 2340868	"P": 988.75	"F": 0}
{"v": 1	"t": 2340888	"P": 995.5	"F": 0}
{"v": 1	"t": 2340909	"P": 994.5	"F": 0}
{"v": 1	"t": 2340929	"P": 988.75	"F": 0}
{"v": 1	"t": 2340950	"P": 993.0	"F": 0	"C": 44.345	"D": 3144	"sn": 54091779688249	"file": "/data/device_log/data0000.out"}
{"v": 1	"t": 2340970	"P": 995.25	"F": 0}
{"v": 1	"t": 2340990	"P": 993.5	"F": 0}
{"v": 1	"t": 2341011	"P": 990.5	"F": 0}
{"v": 1	"t": 2341031	"P": 995.5	"F": 0}
{"v": 1	"t": 2341051	"P": 992.75	"F": 0}
{"v": 1	"t": 2341072	"P": 991.0	"F": 0}
{"v": 1	"t": 2341092	"P": 993.0	"F": 0}
{"v": 1	"t": 2341113	"P": 994.75	"F": 0}
{"v": 1	"t": 2341133	"P": 992.25	"F": 0}
{"v": 1	"t": 2341153	"P": 992.0	"F": 0}
{"v": 1	"t": 2341174	"P": 994.25	"F": 0}
{"v": 1	"t": 2341194	"P": 993.75	"F": 0}
{"v": 1	"t": 2341214	"P": 989.75	"F": 0}
{"v": 1	"t": 2341235	"P": 995.25	"F": 0}
{"v": 1	"t": 2341255	"P": 993.25	"F": 0}
{"v": 1	"t": 2341275	"P": 989.75	"F": 0}
{"v": 1	"t": 2341296	"P": 993.25	"F": 0}
{"v": 1	"t": 2341316	"P": 995.75	"F": 0}
{"v": 1	"t": 2341337	"P": 992.5	"F": 0}
{"v": 1	"t": 2341357	"P": 991.25	"F": 0}
{"v": 1	"t": 2341377	"P": 992.5	"F": 0}
{"v": 1	"t": 2341398	"P": 993.75	"F": 0}
{"v": 1	"t": 2341418	"P": 988.5	"F": 0}
{"v": 1	"t": 2341438	"P": 993.25	"F": 0}
{"v": 1	"t": 2341459	"P": 996.25	"F": 0}
{"v": 1	"t": 2341480	"P": 991.25	"F": 0}
{"v": 1	"t": 2341500	"P": 995.5	"F": 0}
{"v": 1	"t": 2341520	"P": 991.25	"F": 0}
{"v": 1	"t": 2341541	"P": 991.5	"F": 0}
{"v": 1	"t": 2341561	"P": 994.5	"F": 0}
{"v": 1	"t": 2341581	"P": 991.25	"F": 0}
{"v": 1	"t": 2341602	"P": 989.75	"F": 0}
{"v": 1	"t": 2341622	"P": 992.75	"F": 0}
{"v": 1	"t": 2341642	"P": 992.75	"F": 0}
{"v": 1	"t": 2341663	"P": 989.75	"F": 0}
{"v": 1	"t": 2341683	"P": 989.5	"F": 0}
{"v": 1	"t": 2341704	"P": 994.0	"F": 0}
{"v": 1	"t": 2341724	"P": 994.5	"F": 0}
{"v": 1	"t": 2341744	"P": 989.5	"F": 0}
{"v": 1	"t": 2341765	"P": 995.0	"F": 0}
{"v": 1	"t": 2341785	"P": 995.0	"F": 0}
{"v": 1	"t": 2341805	"P": 991.25	"F": 0}
{"v": 1	"t": 2341826	"P": 990.25	"F": 0}
{"v": 1	"t": 2341846	"P": 997.75	"F": 0}
{"v": 1	"t": 2341866	"P": 994.75	"F": 0}
{"v": 1	"t": 2341887	"P": 990.75	"F": 0}
{"v": 1	"t": 2341907	"P": 994.5	"F": 0}
{"v": 1	"t": 2341928	"P": 992.75	"F": 0}
{"v": 1	"t": 2341948	"P": 990.25	"F": 0}
{"v": 1	"t": 2341968	"P": 991.0	"F": 0	"C": 44.35	"D": 3144	"sn": 54091779688249	"file": "/data/device_log/data0000.out"}
{"v": 1	"t": 2341989	"P": 996.75	"F": 0}
{"v": 1	"t": 2342009	"P": 992.25	"F": 0}
{"v": 1	"t": 2342029	"P": 989.25	"F": 0}
{"v": 1	"t": 2342050	"P": 995.75	"F": 0}
{"v": 1	"t": 2342070	"P": 993.0	"F": 0}
{"v": 1	"t": 2342091	"P": 990.0	"F": 0}
{"v": 1	"t": 2342111	"P": 993.75	"F": 0}
{"v": 1	"t": 2342131	"P": 991.75	"F": 0}
{"v": 1	"t": 2342152	"P": 991.5	"F": 0}
{"v": 1	"t": 2342172	"P": 993.75	"F": 0}
{"v": 1	"t": 2342193	"P": 993.0	"F": 0}
{"v": 1	"t": 2342213	"P": 990.0	"F": 0}
{"v": 1	"t": 2342233	"P": 991.0	"F": 0}
{"v": 1	"t": 2342254	"P": 995.75	"F": 0}
{"v": 1	"t": 2342274	"P": 991.0	"F": 0}
{"v": 1	"t": 2342294	"P": 989.25	"F": 0}
{"v": 1	"t": 2342315	"P": 995.5	"F": 0}
{"v": 1	"t": 2342335	"P": 993.25	"F": 0}
{"v": 1	"t": 2342355	"P": 991.0	"F": 0}
{"v": 1	"t": 2342376	"P": 991.5	"F": 0}
{"v": 1	"t": 2342396	"P": 996.5	"F": 0}
{"v": 1	"t": 2342416	"P": 993.0	"F": 0}
{"v": 1	"t": 2342437	"P": 990.5	"F": 0}
{"v": 1	"t": 2342457	"P": 994.25	"F": 0}
{"v": 1	"t": 2342478	"P": 992.75	"F": 0}
{"v": 1	"t": 2342498	"P": 990.25	"F": 0}
{"v": 1	"t": 2342518	"P": 990.0	"F": 0}
{"v": 1	"t": 2342539	"P": 996.0	"F": 0}
{"v": 1	"t": 2342559	"P": 993.25	"F": 0}
{"v": 1	"t": 2342579	"P": 989.0	"F": 0}
{"v": 1	"t": 2342600	"P": 994.5	"F": 0}
{"v": 1	"t": 2342620	"P": 995.0	"F": 0}
{"v": 1	"t": 2342640	"P": 990.75	"F": 0}
{"v": 1	"t": 2342661	"P": 992.0	"F": 0}
{"v": 1	"t": 2342681	"P": 995.75	"F": 0}
{"v": 1	"t": 2342702	"P": 991.75	"F": 0}
{"v": 1	"t": 2342722	"P": 990.25	"F": 0}
{"v": 1	"t": 2342742	"P": 994.5	"F": 0}
{"v": 1	"t": 2342763	"P": 990.5	"F": 0}
{"v": 1	"t": 2342783	"P": 991.25	"F": 0}
{"v": 1	"t": 2342803	"P": 994.0	"F": 0}
{"v": 1	"t": 2342824	"P": 992.75	"F": 0}
{"v": 1	"t": 2342844	"P": 990.5	"F": 0}
{"v": 1	"t": 2342865	"P": 992.5	"F": 0}
{"v": 1	"t": 2342885	"P": 994.25	"F": 0}
{"v": 1	"t": 2342905	"P": 990.0	"F": 0}
{"v": 1	"t": 2342926	"P": 989.5	"F": 0}
{"v": 1	"t": 2342946	"P": 996.0	"F": 0}
{"v": 1	"t": 2342966	"P": 994.75	"F": 0}
{"v": 1	"t": 2342987	"P": 991.75	"F": 0	"C": 44.345	"D": 3144	"sn": 54091779688249	"file": "/data/device_log/data0000.out"}
{"v": 1	"t": 2343007	"P": 992.75	"F": 0}
{"v": 1	"t": 2343027	"P": 994.0	"F": 0}
{"v": 1	"t": 2343048	"P": 990.5	"F": 0}
{"v": 1	"t": 2343068	"P": 989.5	"F": 0}
{"v": 1	"t": 2343088	"P": 994.5	"F": 0}
{"v": 1	"t": 2343109	"P": 994.25	"F": 0}
{"v": 1	"t": 2343129	"P": 990.75	"F": 0}
{"v": 1	"t": 2343150	"P": 991.5	"F": 0}
{"v": 1	"t": 2343170	"P": 995.25	"F": 0}
{"v": 1	"t": 2343190	"P": 992.75	"F": 0}
{"v": 1	"t": 2343211	"P": 992.0	"F": 0}
{"v": 1	"t": 2343231	"P": 995.25	"F": 0}
{"v": 1	"t": 2343251	"P": 993.5	"F": 0}
{"v": 1	"t": 2343272	"P": 989.0	"F": 0}
{"v": 1	"t": 2343292	"P": 994.25	"F": 0}
{"v": 1	"t": 2343313	"P": 993.75	"F": 0}
{"v": 1	"t": 2343333	"P": 990.25	"F": 0}
{"v": 1	"t": 2343353	"P": 990.5	"F": 0}
{"v": 1	"t": 2343374	"P": 994.25	"F": 0}
{"v": 1	"t": 2343394	"P": 990.75	"F": 0}
{"v": 1	"t": 2343414	"P": 989.25	"F": 0}
{"v": 1	"t": 2343435	"P": 994.75	"F": 0}
{"v": 1	"t": 2343455	"P": 994.25	"F": 0}
{"v": 1	"t": 2343475	"P": 989.75	"F": 0}
{"v": 1	"t": 2343496	"P": 991.75	"F": 0}
{"v": 1	"t": 2343516	"P": 995.25	"F": 0}
{"v": 1	"t": 2343536	"P": 992.25	"F": 0}
{"v": 1	"t": 2343557	"P": 988.25	"F": 0}
{"v": 1	"t": 2343577	"P": 995.0	"F": 0}
{"v": 1	"t": 2343598	"P": 994.5	"F": 0}
{"v": 1	"t": 2343618	"P": 989.75	"F": 0}
{"v": 1	"t": 2343638	"P": 991.75	"F": 0}
{"v": 1	"t": 2343659	"P": 993.0	"F": 0}
{"v": 1	"t": 2343679	"P": 993.5	"F": 0}
{"v": 1	"t": 2343699	"P": 989.0	"F": 0}
{"v": 1	"t": 2343720	"P": 997.5	"F": 0}
{"v": 1	"t": 2343740	"P": 994.0	"F": 0}
{"v": 1	"t": 2343760	"P": 990.25	"F": 0}
{"v": 1	"t": 2343781	"P": 991.5	"F": 0}
{"v": 1	"t": 2343801	"P": 997.0	"F": 0}
{"v": 1	"t": 2343822	"P": 992.25	"F": -1}
{"v": 1	"t": 2343842	"P": 991.5	"F": 0}
{"v": 1	"t": 2343862	"P": 994.75	"F": 0}
{"v": 1	"t": 2343883	"P": 991.0	"F": 0}
{"v": 1	"t": 2343903	"P": 990.5	"F": 0}
{"v": 1	"t": 2343923	"P": 993.75	"F": 0}
{"v": 1	"t": 2343944	"P": 992.5	"F": 0}
{"v": 1	"t": 2343964	"P": 991.75	"F": 0}
{"v": 1	"t": 2343984	"P": 992.25	"F": 0}
{"v": 1	"t": 2344005	"P": 997.75	"F": 0	"C": 44.37	"D": 3144	"sn": 54091779688249	"file": "/data/device_log/data0000.out"}
{"v": 1	"t": 2344025	"P": 991.0	"F": 0}
{"v": 1	"t": 2344046	"P": 989.25	"F": 0}
{"v": 1	"t": 2344066	"P": 995.75	"F": 0}
{"v": 1	"t": 2344086	"P": 993.75	"F": 0}
{"v": 1	"t": 2344107	"P": 992.5	"F": 0}
{"v": 1	"t": 2344127	"P": 991.25	"F": 0}
{"v": 1	"t": 2344147	"P": 995.75	"F": 0}
{"v": 1	"t": 2344168	"P": 993.0	"F": 0}
{"v": 1	"t": 2344188	"P": 989.75	"F": 0}
{"v": 1	"t": 2344208	"P": 993.75	"F": 0}
{"v": 1	"t": 2344229	"P": 994.5	"F": 0}
{"v": 1	"t": 2344249	"P": 989.5	"F": 0}
{"v": 1	"t": 2344269	"P": 990.75	"F": 0}
{"v": 1	"t": 2344290	"P": 996.5	"F": 0}
{"v": 1	"t": 2344310	"P": 992.5	"F": 0}
{"v": 1	"t": 2344331	"P": 991.25	"F": 0}
{"v": 1	"t": 2344351	"P": 995.75	"F": 0}
{"v": 1	"t": 2344371	"P": 996.5	"F": 0}
{"v": 1	"t": 2344392	"P": 992.5	"F": 0}
{"v": 1	"t": 2344412	"P": 993.75	"F": 0}
{"v": 1	"t": 2344432	"P": 996.0	"F": 0}
{"v": 1	"t": 2344453	"P": 993.25	"F": 0}
{"v": 1	"t": 2344473	"P": 991.75	"F": 0}
{"v": 1	"t": 2344494	"P": 998.0	"F": 0}
{"v": 1	"t": 2344514	"P": 994.5	"F": 0}
{"v": 1	"t": 2344534	"P": 990.75	"F": 0}
{"v": 1	"t": 2344555	"P": 994.0	"F": 0}
{"v": 1	"t": 2344575	"P": 995.0	"F": 0}
{"v": 1	"t": 2344595	"P": 991.75	"F": 0}
{"v": 1	"t": 2344616	"P": 990.0	"F": 0}
{"v": 1	"t": 2344636	"P": 995.75	"F": 0}
{"v": 1	"t": 2344656	"P": 993.75	"F": 0}
{"v": 1	"t": 2344677	"P": 990.75	"F": 0}
{"v": 1	"t": 2344697	"P": 997.5	"F": 0}
{"v": 1	"t": 2344718	"P": 994.5	"F": 0}
{"v": 1	"t": 2344738	"P": 992.75	"F": 0}
{"v": 1	"t": 2344758	"P": 992.5	"F": 0}
{"v": 1	"t": 2344779	"P": 995.25	"F": 0}
{"v": 1	"t": 2344799	"P": 992.5	"F": 0}
{"v": 1	"t": 2344819	"P": 989.0	"F": 0}
{"v": 1	"t": 2344840	"P": 995.0	"F": 0}
{"v": 1	"t": 2344860	"P": 993.0	"F": 0}
{"v": 1	"t": 2344880	"P": 989.5	"F": 0}
{"v": 1	"t": 2344901	"P": 991.75	"F": 0}
{"v": 1	"t": 2344921	"P": 995.25	"F": 0}
{"v": 1	"t": 2344942	"P": 991.5	"F": 0}
{"v": 1	"t": 2344962	"P": 991.75	"F": 0}
{"v": 1	"t": 2344982	"P": 995.25	"F": 0}
{"v": 1	"t": 2345003	"P": 993.75	"F": 0}
{"v": 1	"t": 2345023	"P": 991.25	"F": 0	"C": 44.355	"D": 3144	"sn": 54091779688249	"file": "/data/device_log/data0000.out"}
{"v": 1	"t": 2345044	"P": 996.5	"F": 0}
{"v": 1	"t": 2345064	"P": 992.25	"F": 0}
{"v": 1	"t": 2345084	"P": 991.5	"F": 0}
{"v": 1	"t": 2345105	"P": 996.0	"F": 0}
{"v": 1	"t": 2345125	"P": 991.0	"F": 0}
{"v": 1	"t": 2345146	"P": 991.25	"F": 0}
{"v": 1	"t": 2345166	"P": 994.5	"F": 0}
{"v": 1	"t": 2345186	"P": 991.5	"F": 0}
{"v": 1	"t": 2345207	"P": 989.5	"F": 0}
{"v": 1	"t": 2345227	"P": 996.25	"F": 0}
{"v": 1	"t": 2345248	"P": 994.0	"F": 0}
{"v": 1	"t": 2345268	"P": 989.0	"F": 0}
{"v": 1	"t": 2345288	"P": 993.25	"F": 0}
{"v": 1	"t": 2345309	"P": 995.75	"F": 0}
{"v": 1	"t": 2345329	"P": 992.25	"F": 0}
{"v": 1	"t": 2345349	"P": 990.5	"F": 0}
{"v": 1	"t": 2345370	"P": 994.75	"F": 0}
{"v": 1	"t": 2345390	"P": 993.75	"F": 0}
{"v": 1	"t": 2345411	"P": 989.75	"F": 0}
{"v": 1	"t": 2345431	"P": 994.25	"F": 0}
{"v": 1	"t": 2345451	"P": 995.0	"F": 0}
{"v": 1	"t": 2345472	"P": 990.5	"F": 0}
{"v": 1	"t": 2345492	"P": 991.25	"F": 0}
{"v": 1	"t": 2345512	"P": 995.5	"F": 0}
{"v": 1	"t": 2345533	"P": 991.0	"F": 0}
{"v": 1	"t": 2345553	"P": 990.75	"F": 0}
{"v": 1	"t": 2345573	"P": 995.0	"F": 0}
{"v": 1	"t": 2345594	"P": 993.5	"F": 0}
{"v": 1	"t": 2345614	"P": 989.0	"F": 0}
{"v": 1	"t": 2345635	"P": 994.0	"F": 0}
{"v": 1	"t": 2345655	"P": 996.75	"F": 0}
{"v": 1	"t": 2345675	"P": 992.25	"F": 0}
{"v": 1	"t": 2345696	"P": 991.75	"F": 0}
{"v": 1	"t": 2345716	"P": 996.0	"F": 0}
{"v": 1	"t": 2345737	"P": 992.0	"F": 0}
{"v": 1	"t": 2345757	"P": 991.5	"F": 0}
{"v": 1	"t": 2345777	"P": 996.75	"F": 0}
{"v": 1	"t": 2345798	"P": 993.5	"F": 0}
{"v": 1	"t": 2345818	"P": 990.0	"F": 0}
{"v": 1	"t": 2345838	"P": 994.75	"F": 0}
{"v": 1	"t": 2345859	"P": 994.0	"F": 0}
{"v": 1	"t": 2345879	"P": 988.75	"F": 0}
{"v": 1	"t": 2345900	"P": 994.75	"F": 0}
{"v": 1	"t": 2345920	"P": 995.0	"F": 0}
{"v": 1	"t": 2345940	"P": 991.0	"F": 0}
{"v": 1	"t": 2345961	"P": 991.25	"F": 0}
{"v": 1	"t": 2345981	"P": 996.5	"F": 0}
{"v": 1	"t": 2346001	"P": 993.25	"F": 0}
{"v": 1	"t": 2346022	"P": 990.0	"F": 0}
{"v": 1	"t": 2346042	"P": 994.0	"F": 0	"C": 44.37	"D": 3144	"sn": 54091779688249	"file": "/data/device_log/data0000.out"}
{"v": 1	"t": 2346063	"P": 993.75	"F": 0}
{"v": 1	"t": 2346083	"P": 990.75	"F": 0}
{"v": 1	"t": 2346103	"P": 990.5	"F": 0}
{"v": 1	"t": 2346124	"P": 994.0	"F": 0}
{"v": 1	"t": 2346144	"P": 992.5	"F": 0}
{"v": 1	"t": 2346164	"P": 988.5	"F": 0}
{"v": 1	"t": 2346185	"P": 993.25	"F": 0}
{"v": 1	"t": 2346205	"P": 994.75	"F": 0}
{"v": 1	"t": 2346225	"P": 990.25	"F": 0}
{"v": 1	"t": 2346246	"P": 990.25	"F": 0}
{"v": 1	"t": 2346266	"P": 994.5	"F": 0}
{"v": 1	"t": 2346286	"P": 992.75	"F": -1}
{"v": 1	"t": 2346307	"P": 992.0	"F": 0}
{"v": 1	"t": 2346327	"P": 993.25	"F": 0}
{"v": 1	"t": 2346348	"P": 994.25	"F": 0}
{"v": 1	"t": 2346368	"P": 991.25	"F": 0}
{"v": 1	"t": 2346388	"P": 993.5	"F": 0}
{"v": 1	"t": 2346409	"P": 993.25	"F": 0}
{"v": 1	"t": 2346429	"P": 991.0	"F": 0}
{"v": 1	"t": 2346450	"P": 990.5	"F": 0}
{"v": 1	"t": 2346470	"P": 995.25	"F": 0}
{"v": 1	"t": 2346490	"P": 991.25	"F": 0}
{"v": 1	"t": 2346511	"P": 992.5	"F": 0}
{"v": 1	"t": 2346531	"P": 995.25	"F": 0}
{"v": 1	"t": 2346551	"P": 992.75	"F": 0}
{"v": 1	"t": 2346572	"P": 990.5	"F": 0}
{"v": 1	"t": 2346592	"P": 995.0	"F": 0}
{"v": 1	"t": 2346613	"P": 993.5	"F": 0}
{"v": 1	"t": 2346633	"P": 990.0	"F": 0}
{"v": 1	"t": 2346653	"P": 992.25	"F": 0}
{"v": 1	"t": 2346674	"P": 994.5	"F": 0}
{"v": 1	"t": 2346694	"P": 991.25	"F": 0}
{"v": 1	"t": 2346714	"P": 990.25	"F": 0}
{"v": 1	"t": 2346735	"P": 996.5	"F": 0}
{"v": 1	"t": 2346755	"P": 991.25	"F": 0}
{"v": 1	"t": 2346776	"P": 991.25	"F": 0}
{"v": 1	"t": 2346796	"P": 993.75	"F": 0}
{"v": 1	"t": 2346816	"P": 995.0	"F": 0}
{"v": 1	"t": 2346837	"P": 990.0	"F": 0}
{"v": 1	"t": 2346857	"P": 991.0	"F": 0}
{"v": 1	"t": 2346877	"P": 996.5	"F": 0}
{"v": 1	"t": 2346898	"P": 990.75	"F": 0}
{"v": 1	"t": 2346918	"P": 989.5	"F": 0}
{"v": 1	"t": 2346938	"P": 994.5	"F": 0}
{"v": 1	"t": 2346959	"P": 993.5	"F": 0}
{"v": 1	"t": 2346979	"P": 991.75	"F": 0}
{"v": 1	"t": 2347000	"P": 992.75	"F": 0}
{"v": 1	"t": 2347020	"P": 995.0	"F": 0}
{"v": 1	"t": 2347040	"P": 991.75	"F": 0}
{"v": 1	"t": 2347061	"P": 991.25	"F": 0	"C": 44.35	"D": 3144	"sn": 54091779688249	"file": "/data/device_log/data0000.out"}
{"v": 1	"t": 2347081	"P": 994.75	"F": 0}
{"v": 1	"t": 2347102	"P": 989.25	"F": 0}
{"v": 1	"t": 2347122	"P": 989.5	"F": 0}
{"v": 1	"t": 2347142	"P": 996.0	"F": 0}
{"v": 1	"t": 2347163	"P": 992.5	"F": 0}
{"v": 1	"t": 2347183	"P": 991.25	"F": 0}
{"v": 1	"t": 2347203	"P": 996.0	"F": 0}
{"v": 1	"t": 2347224	"P": 992.25	"F": 0}
{"v": 1	"t": 2347244	"P": 991.5	"F": 0}
{"v": 1	"t": 2347265	"P": 991.75	"F": 0}
{"v": 1	"t": 2347285	"P": 995.0	"F": 0}
{"v": 1	"t": 2347305	"P": 992.75	"F": 0}
{"v": 1	"t": 2347326	"P": 989.0	"F": 0}
{"v": 1	"t": 2347346	"P": 995.5	"F": 0}
{"v": 1	"t": 2347366	"P": 992.75	"F": 0}
{"v": 1	"t": 2347387	"P": 991.0	"F": 0}
{"v": 1	"t": 2347407	"P": 992.0	"F": 0}
{"v": 1	"t": 2347427	"P": 994.75	"F": 0}
{"v": 1	"t": 2347448	"P": 991.5	"F": 0}
{"v": 1	"t": 2347468	"P": 990.0	"F": 0}
{"v": 1	"t": 2347489	"P": 988.25	"F": 0}
{"v": 1	"t": 2347509	"P": 993.75	"F": 0}
{"v": 1	"t": 2347529	"P": 988.75	"F": 0}
{"v": 1	"t": 2347550	"P": 995.75	"F": 0}
{"v": 1	"t": 2347570	"P": 993.0	"F": 0}
{"v": 1	"t": 2347591	"P": 988.75	"F": 0}
{"v": 1	"t": 2347611	"P": 992.25	"F": 0}
{"v": 1	"t": 2347631	"P": 993.25	"F": 0}
{"v": 1	"t": 2347652	"P": 989.25	"F": 0}
{"v": 1	"t": 2347672	"P": 993.0	"F": 0}
{"v": 1	"t": 2347693	"P": 993.0	"F": 0}
{"v": 1	"t": 2347713	"P": 991.5	"F": 0}
{"v": 1	"t": 2347733	"P": 991.5	"F": 0}
{"v": 1	"t": 2347754	"P": 994.25	"F": 0}
{"v": 1	"t": 2347774	"P": 991.25	"F": 0}
{"v": 1	"t": 2347794	"P": 991.75	"F": 0}
{"v": 1	"t": 2347815	"P": 996.0	"F": 0}
{"v": 1	"t": 2347835	"P": 994.25	"F": 0}
{"v": 1	"t": 2347856	"P": 990.75	"F": 0}
{"v": 1	"t": 2347876	"P": 994.5	"F": 0}
{"v": 1	"t": 2347896	"P": 994.5	"F": 0}
{"v": 1	"t": 2347917	"P": 991.25	"F": 0}
{"v": 1	"t": 2347937	"P": 983.5	"F": 0}
{"v": 1	"t": 2347957	"P": 995.0	"F": 0}
{"v": 1	"t": 2347978	"P": 992.75	"F": 0}
{"v": 1	"t": 2347998	"P": 988.75	"F": 0}
{"v": 1	"t": 2348018	"P": 994.75	"F": 0}
{"v": 1	"t": 2348039	"P": 994.75	"F": 0}
{"v": 1	"t": 2348059	"P": 988.75	"F": 0}
{"v": 1	"t": 2348080	"P": 994.0	"F": 0	"C": 44.345	"D": 3144	"sn": 54091779688249	"file": "/data/device_log/data0000.out"}
{"v": 1	"t": 2348100	"P": 994.5	"F": 0}
{"v": 1	"t": 2348120	"P": 990.25	"F": 0}
{"v": 1	"t": 2348141	"P": 991.75	"F": 0}
{"v": 1	"t": 2348161	"P": 994.25	"F": 0}
{"v": 1	"t": 2348181	"P": 991.75	"F": 0}
{"v": 1	"t": 2348202	"P": 987.5	"F": 0}
{"v": 1	"t": 2348222	"P": 994.5	"F": 0}
{"v": 1	"t": 2348243	"P": 993.25	"F": 0}
{"v": 1	"t": 2348263	"P": 991.0	"F": 0}
{"v": 1	"t": 2348283	"P": 994.75	"F": 0}
{"v": 1	"t": 2348304	"P": 994.25	"F": 0}
{"v": 1	"t": 2348324	"P": 991.5	"F": 0}
{"v": 1	"t": 2348345	"P": 994.25	"F": 0}
{"v": 1	"t": 2348365	"P": 993.0	"F": 0}
{"v": 1	"t": 2348386	"P": 992.0	"F": 0}
{"v": 1	"t": 2348406	"P": 996.5	"F": 0}
{"v": 1	"t": 2348427	"P": 991.0	"F": 0}
{"v": 1	"t": 2348447	"P": 992.75	"F": 0}
{"v": 1	"t": 2348467	"P": 993.75	"F": 0}
{"v": 1	"t": 2348488	"P": 991.25	"F": 0}
{"v": 1	"t": 2348508	"P": 993.5	"F": 0}
{"v": 1	"t": 2348529	"P": 995.0	"F": 0}
{"v": 1	"t": 2348549	"P": 990.5	"F": 0}
{"v": 1	"t": 2348569	"P": 991.5	"F": 0}
{"v": 1	"t": 2348590	"P": 995.25	"F": 0}
{"v": 1	"t": 2348610	"P": 993.0	"F": 0}
{"v": 1	"t": 2348631	"P": 988.75	"F": 0}
{"v": 1	"t": 2348651	"P": 996.5	"F": 0}
{"v": 1	"t": 2348671	"P": 993.25	"F": 0}
{"v": 1	"t": 2348692	"P": 990.75	"F": 0}
{"v": 1	"t": 2348712	"P": 992.5	"F": 0}
{"v": 1	"t": 2348733	"P": 996.0	"F": 0}
{"v": 1	"t": 2348753	"P": 991.5	"F": 0}
{"v": 1	"t": 2348773	"P": 992.25	"F": 0}
{"v": 1	"t": 2348794	"P": 995.75	"F": 0}
{"v": 1	"t": 2348814	"P": 992.75	"F": 0}
{"v": 1	"t": 2348834	"P": 991.25	"F": 0}
{"v": 1	"t": 2348855	"P": 994.5	"F": 0}
{"v": 1	"t": 2348875	"P": 995.0	"F": 0}
{"v": 1	"t": 2348896	"P": 990.5	"F": 0}
{"v": 1	"t": 2348916	"P": 994.5	"F": 0}
{"v": 1	"t": 2348936	"P": 993.75	"F": 0}
{"v": 1	"t": 2348957	"P": 989.25	"F": 0}
{"v": 1	"t": 2348977	"P": 991.25	"F": 0}
{"v": 1	"t": 2348997	"P": 993.75	"F": 0}
{"v": 1	"t": 2349018	"P": 993.25	"F": 0}
{"v": 1	"t": 2349038	"P": 990.75	"F": 0}
{"v": 1	"t": 2349058	"P": 994.25	"F": 0}
{"v": 1	"t": 2349079	"P": 993.5	"F": 0}
{"v": 1	"t": 2349099	"P": 989.75	"F": 0	"C": 44.39	"D": 3144	"sn": 54091779688249	"file": "/data/device_log/data0000.out"}
{"v": 1	"t": 2349120	"P": 992.0	"F": 0}
{"v": 1	"t": 2349140	"P": 995.0	"F": 0}
{"v": 1	"t": 2349160	"P": 993.5	"F": 0}
{"v": 1	"t": 2349181	"P": 989.75	"F": 0}
{"v": 1	"t": 2349201	"P": 996.25	"F": 0}
{"v": 1	"t": 2349221	"P": 993.5	"F": 0}
{"v": 1	"t": 2349242	"P": 990.0	"F": 0}
{"v": 1	"t": 2349262	"P": 994.75	"F": 0}
{"v": 1	"t": 2349282	"P": 994.5	"F": 0}
{"v": 1	"t": 2349303	"P": 990.0	"F": 0}
{"v": 1	"t": 2349323	"P": 991.25	"F": 0}
{"v": 1	"t": 2349344	"P": 994.25	"F": 0}
{"v": 1	"t": 2349364	"P": 992.0	"F": 0}
{"v": 1	"t": 2349384	"P": 989.75	"F": 0}
{"v": 1	"t": 2349405	"P": 993.75	"F": 0}
{"v": 1	"t": 2349425	"P": 995.5	"F": 0}
{"v": 1	"t": 2349445	"P": 989.75	"F": 0}
{"v": 1	"t": 2349466	"P": 991.0	"F": 0}
{"v": 1	"t": 2349486	"P": 995.0	"F": 0}
{"v": 1	"t": 2349506	"P": 990.75	"F": 0}
{"v": 1	"t": 2349527	"P": 988.5	"F": 0}
{"v": 1	"t": 2349547	"P": 994.0	"F": 0}
{"v": 1	"t": 2349568	"P": 993.0	"F": 0}
{"v": 1	"t": 2349588	"P": 989.25	"F": 0}
{"v": 1	"t": 2349608	"P": 990.5	"F": 0}
{"v": 1	"t": 2349629	"P": 995.25	"F": 0}
{"v": 1	"t": 2349649	"P": 990.5	"F": 0}
{"v": 1	"t": 2349669	"P": 990.0	"F": 0}
{"v": 1	"t": 2349690	"P": 993.0	"F": 0}
{"v": 1	"t": 2349710	"P": 994.5	"F": 0}
{"v": 1	"t": 2349731	"P": 989.75	"F": 0}
{"v": 1	"t": 2349751	"P": 992.25	"F": 0}
{"v": 1	"t": 2349771	"P": 993.0	"F": 0}
{"v": 1	"t": 2349792	"P": 991.25	"F": 0}
{"v": 1	"t": 2349812	"P": 991.5	"F": 0}
{"v": 1	"t": 2349832	"P": 995.5	"F": 0}
{"v": 1	"t": 2349853	"P": 992.25	"F": 0}
{"v": 1	"t": 2349873	"P": 989.5	"F": 0}
{"v": 1	"t": 2349893	"P": 994.5	"F": 0}
{"v": 1	"t": 2349914	"P": 994.25	"F": 0}
{"v": 1	"t": 2349934	"P": 989.25	"F": 0}
{"v": 1	"t": 2349955	"P": 995.25	"F": 0}
{"v": 1	"t": 2349975	"P": 994.5	"F": 0}
{"v": 1	"t": 2349995	"P": 992.0	"F": 0}
{"v": 1	"t": 2350016	"P": 991.0	"F": 0}
{"v": 1	"t": 2350036	"P": 996.75	"F": 0}
{"v": 1	"t": 2350056	"P": 990.5	"F": 0}
{"v": 1	"t": 2350077	"P": 990.5	"F": 0}
{"v": 1	"t": 2350097	"P": 994.25	"F": 0}
{"v": 1	"t": 2350117	"P": 994.25	"F": 0	"C": 44.37	"D": 3144	"sn": 54091779688249	"file": "/data/device_log/data0000.out"}
{"v": 1	"t": 2350138	"P": 991.25	"F": 0}
{"v": 1	"t": 2350158	"P": 991.5	"F": 0}
{"v": 1	"t": 2350179	"P": 995.75	"F": 0}
{"v": 1	"t": 2350199	"P": 991.5	"F": 0}
{"v": 1	"t": 2350219	"P": 988.75	"F": 0}
{"v": 1	"t": 2350240	"P": 995.75	"F": 0}
{"v": 1	"t": 2350260	"P": 993.25	"F": 0}
{"v": 1	"t": 2350280	"P": 990.25	"F": 0}
{"v": 1	"t": 2350301	"P": 990.25	"F": 0}
{"v": 1	"t": 2350321	"P": 995.25	"F": 0}
{"v": 1	"t": 2350341	"P": 991.0	"F": 0}
{"v": 1	"t": 2350362	"P": 989.75	"F": 0}
{"v": 1	"t": 2350382	"P": 995.75	"F": 0}
{"v": 1	"t": 2350403	"P": 992.75	"F": 0}
{"v": 1	"t": 2350423	"P": 990.0	"F": 0}
{"v": 1	"t": 2350443	"P": 993.25	"F": 0}
{"v": 1	"t": 2350464	"P": 994.0	"F": 0}
{"v": 1	"t": 2350484	"P": 991.25	"F": 0}
{"v": 1	"t": 2350504	"P": 990.0	"F": 0}
{"v": 1	"t": 2350525	"P": 994.25	"F": 0}
{"v": 1	"t": 2350545	"P": 992.5	"F": 0}
{"v": 1	"t": 2350566	"P": 989.75	"F": 0}
{"v": 1	"t": 2350586	"P": 994.5	"F": 0}
{"v": 1	"t": 2350606	"P": 994.0	"F": 0}
{"v": 1	"t": 2350627	"P": 990.25	"F": 0}
{"v": 1	"t": 2350647	"P": 991.25	"F": 0}
{"v": 1	"t": 2350667	"P": 993.5	"F": 0}
{"v": 1	"t": 2350688	"P": 991.0	"F": 0}
{"v": 1	"t": 2350708	"P": 990.75	"F": 0}
{"v": 1	"t": 2350728	"P": 996.5	"F": 0}
{"v": 1	"t": 2350749	"P": 994.0	"F": 0}
{"v": 1	"t": 2350769	"P": 989.25	"F": 0}
{"v": 1	"t": 2350790	"P": 992.25	"F": 0}
{"v": 1	"t": 2350810	"P": 995.5	"F": 0}
{"v": 1	"t": 2350830	"P": 991.5	"F": 0}
{"v": 1	"t": 2350851	"P": 989.75	"F": 0}
{"v": 1	"t": 2350871	"P": 995.0	"F": 0}
{"v": 1	"t": 2350891	"P": 993.25	"F": 0}
{"v": 1	"t": 2350912	"P": 989.75	"F": 0}
{"v": 1	"t": 2350932	"P": 992.0	"F": 0}
{"v": 1	"t": 2350952	"P": 996.75	"F": 0}
{"v": 1	"t": 2350973	"P": 991.5	"F": 0}
{"v": 1	"t": 2350993	"P": 989.75	"F": 0}
{"v": 1	"t": 2351014	"P": 995.75	"F": 0}
{"v": 1	"t": 2351034	"P": 992.5	"F": 0}
{"v": 1	"t": 2351054	"P": 990.75	"F": 0}
{"v": 1	"t": 2351075	"P": 993.0	"F": 0}
{"v": 1	"t": 2351095	"P": 994.0	"F": 0}
{"v": 1	"t": 2351115	"P": 992.0	"F": 0}
{"v": 1	"t": 2351136	"P": 990.0	"F": 0	"C": 44.4	"D": 3144	"sn": 54091779688249	"file": "/data/device_log/data0000.out"}
{"v": 1	"t": 2351156	"P": 995.25	"F": 0}
{"v": 1	"t": 2351176	"P": 994.0	"F": 0}
{"v": 1	"t": 2351197	"P": 989.75	"F": 0}
{"v": 1	"t": 2351217	"P": 996.0	"F": 0}
{"v": 1	"t": 2351237	"P": 995.75	"F": 0}
{"v": 1	"t": 2351258	"P": 991.5	"F": 0}
{"v": 1	"t": 2351278	"P": 991.25	"F": 0}
{"v": 1	"t": 2351299	"P": 995.25	"F": 0}
{"v": 1	"t": 2351319	"P": 993.0	"F": 0}
{"v": 1	"t": 2351339	"P": 990.75	"F": 0}
{"v": 1	"t": 2351360	"P": 994.5	"F": 0}
{"v": 1	"t": 2351380	"P": 994.75	"F": 0}
{"v": 1	"t": 2351400	"P": 991.5	"F": 0}
{"v": 1	"t": 2351421	"P": 991.0	"F": 0}
{"v": 1	"t": 2351441	"P": 996.0	"F": 0}
{"v": 1	"t": 2351461	"P": 991.5	"F": 0}
{"v": 1	"t": 2351482	"P": 990.75	"F": 0}
{"v": 1	"t": 2351502	"P": 995.5	"F": 0}
{"v": 1	"t": 2351522	"P": 994.5	"F": 0}
{"v": 1	"t": 2351543	"P": 991.75	"F": 0}
{"v": 1	"t": 2351563	"P": 990.0	"F": 0}
{"v": 1	"t": 2351584	"P": 995.75	"F": 0}
{"v": 1	"t": 2351604	"P": 994.25	"F": 0}
{"v": 1	"t": 2351624	"P": 988.5	"F": 0}
{"v": 1	"t": 2351645	"P": 995.75	"F": 0}
{"v": 1	"t": 2351665	"P": 993.0	"F": 0}
{"v": 1	"t": 2351686	"P": 989.0	"F": 0}
{"v": 1	"t": 2351706	"P": 996.5	"F": 0}
{"v": 1	"t": 2351726	"P": 993.0	"F": 0}
{"v": 1	"t": 2351747	"P": 991.75	"F": 0}
{"v": 1	"t": 2351767	"P": 995.75	"F": 0}
{"v": 1	"t": 2351788	"P": 994.25	"F": 0}
{"v": 1	"t": 2351808	"P": 990.25	"F": 0}
{"v": 1	"t": 2351828	"P": 994.25	"F": 0}
{"v": 1	"t": 2351849	"P": 995.5	"F": 0}
{"v": 1	"t": 2351869	"P": 992.5	"F": 0}
{"v": 1	"t": 2351889	"P": 991.25	"F": 0}
{"v": 1	"t": 2351910	"P": 995.75	"F": 0}
{"v": 1	"t": 2351930	"P": 991.25	"F": 0}
{"v": 1	"t": 2351951	"P": 988.75	"F": 0}
{"v": 1	"t": 2351971	"P": 995.0	"F": 0}
{"v": 1	"t": 2351991	"P": 994.0	"F": 0}
{"v": 1	"t": 2352012	"P": 990.0	"F": 0}
{"v": 1	"t": 2352032	"P": 992.0	"F": 0}
{"v": 1	"t": 2352052	"P": 996.25	"F": 0}
{"v": 1	"t": 2352073	"P": 993.0	"F": 0}
{"v": 1	"t": 2352093	"P": 989.75	"F": 0}
{"v": 1	"t": 2352113	"P": 995.75	"F": 0}
{"v": 1	"t": 2352134	"P": 997.25	"F": 0}
{"v": 1	"t": 2352154	"P": 990.0	"F": 0	"C": 44.38	"D": 3144	"sn": 54091779688249	"file": "/data/device_log/data0000.out"}
{"v": 1	"t": 2352175	"P": 992.0	"F": 0}
{"v": 1	"t": 2352195	"P": 995.0	"F": 0}
{"v": 1	"t": 2352215	"P": 992.0	"F": 0}
{"v": 1	"t": 2352236	"P": 989.5	"F": 0}
{"v": 1	"t": 2352256	"P": 994.25	"F": 0}
{"v": 1	"t": 2352276	"P": 993.75	"F": 0}
{"v": 1	"t": 2352297	"P": 990.25	"F": 0}
{"v": 1	"t": 2352317	"P": 992.5	"F": 0}
{"v": 1	"t": 2352337	"P": 995.25	"F": 0}
{"v": 1	"t": 2352358	"P": 993.5	"F": 0}
{"v": 1	"t": 2352378	"P": 992.0	"F": 0}
{"v": 1	"t": 2352399	"P": 995.75	"F": 0}
{"v": 1	"t": 2352419	"P": 990.75	"F": 0}
{"v": 1	"t": 2352439	"P": 989.25	"F": 0}
{"v": 1	"t": 2352460	"P": 996.75	"F": 0}
{"v": 1	"t": 2352480	"P": 994.0	"F": 0}
{"v": 1	"t": 2352500	"P": 989.0	"F": 0}
{"v": 1	"t": 2352521	"P": 992.75	"F": 0}
{"v": 1	"t": 2352541	"P": 995.0	"F": 0}
{"v": 1	"t": 2352562	"P": 992.0	"F": 0}
{"v": 1	"t": 2352582	"P": 991.75	"F": 0}
{"v": 1	"t": 2352602	"P": 995.75	"F": 0}
{"v": 1	"t": 2352623	"P": 995.5	"F": 0}
{"v": 1	"t": 2352643	"P": 991.0	"F": 0}
{"v": 1	"t": 2352663	"P": 992.0	"F": 0}
{"v": 1	"t": 2352684	"P": 995.5	"F": 0}
{"v": 1	"t": 2352704	"P": 992.0	"F": 0}
{"v": 1	"t": 2352724	"P": 989.75	"F": 0}
{"v": 1	"t": 2352745	"P": 995.0	"F": 0}
{"v": 1	"t": 2352765	"P": 993.25	"F": 0}
{"v": 1	"t": 2352785	"P": 990.0	"F": 0}
{"v": 1	"t": 2352806	"P": 993.0	"F": 0}
{"v": 1	"t": 2352826	"P": 995.5	"F": 0}
{"v": 1	"t": 2352847	"P": 990.75	"F": 0}
{"v": 1	"t": 2352867	"P": 989.0	"F": 0}
{"v": 1	"t": 2352887	"P": 997.0	"F": 0}
{"v": 1	"t": 2352908	"P": 995.5	"F": 0}
{"v": 1	"t": 2352928	"P": 989.25	"F": 0}
{"v": 1	"t": 2352948	"P": 994.75	"F": 0}
{"v": 1	"t": 2352969	"P": 993.25	"F": 0}
{"v": 1	"t": 2352989	"P": 991.25	"F": 0}
{"v": 1	"t": 2353010	"P": 993.25	"F": 0}
{"v": 1	"t": 2353030	"P": 995.25	"F": 0}
{"v": 1	"t": 2353050	"P": 991.0	"F": 0}
{"v": 1	"t": 2353071	"P": 991.0	"F": 0}
{"v": 1	"t": 2353091	"P": 996.75	"F": 0}
{"v": 1	"t": 2353111	"P": 991.0	"F": 0}
{"v": 1	"t": 2353132	"P": 988.0	"F": 0}
{"v": 1	"t": 2353152	"P": 994.0	"F": 0}
{"v": 1	"t": 2353173	"P": 994.25	"F": 0	"C": 44.355	"D": 3144	"sn": 54091779688249	"file": "/data/device_log/data0000.out"}
{"v": 1	"t": 2353193	"P": 991.75	"F": 0}
{"v": 1	"t": 2353213	"P": 992.75	"F": 0}
{"v": 1	"t": 2353234	"P": 995.5	"F": 0}
{"v": 1	"t": 2353254	"P": 992.5	"F": 0}
{"v": 1	"t": 2353274	"P": 989.0	"F": 0}
{"v": 1	"t": 2353295	"P": 993.75	"F": 0}
{"v": 1	"t": 2353315	"P": 994.0	"F": 0}
{"v": 1	"t": 2353335	"P": 991.75	"F": 0}
{"v": 1	"t": 2353356	"P": 989.75	"F": 0}
{"v": 1	"t": 2353376	"P": 995.0	"F": 0}
{"v": 1	"t": 2353396	"P": 993.75	"F": 0}
{"v": 1	"t": 2353417	"P": 990.75	"F": 0}
{"v": 1	"t": 2353437	"P": 995.0	"F": 0}
{"v": 1	"t": 2353458	"P": 993.25	"F": 0}
{"v": 1	"t": 2353478	"P": 991.0	"F": 0}
{"v": 1	"t": 2353498	"P": 992.0	"F": 0}
{"v": 1	"t": 2353519	"P": 997.0	"F": 0}
{"v": 1	"t": 2353539	"P": 994.75	"F": 0}
{"v": 1	"t": 2353559	"P": 991.25	"F": 0}
{"v": 1	"t": 2353580	"P": 996.75	"F": 0}
{"v": 1	"t": 2353600	"P": 994.5	"F": 0}
{"v": 1	"t": 2353621	"P": 990.75	"F": 0}
{"v": 1	"t": 2353641	"P": 995.0	"F": 0}
{"v": 1	"t": 2353661	"P": 993.5	"F": 0}
{"v": 1	"t": 2353682	"P": 988.5	"F": 0}
{"v": 1	"t": 2353702	"P": 994.5	"F": 0}
{"v": 1	"t": 2353723	"P": 995.5	"F": 0}
{"v": 1	"t": 2353743	"P": 992.75	"F": 0}
{"v": 1	"t": 2353763	"P": 993.75	"F": 0}
{"v": 1	"t": 2353784	"P": 997.0	"F": 0}
{"v": 1	"t": 2353804	"P": 993.75	"F": 0}
{"v": 1	"t": 2353824	"P": 991.5	"F": 0}
{"v": 1	"t": 2353845	"P": 996.25	"F": 0}
{"v": 1	"t": 2353865	"P": 996.0	"F": 0}
{"v": 1	"t": 2353885	"P": 991.75	"F": 0}
{"v": 1	"t": 2353906	"P": 991.5	"F": 0}
{"v": 1	"t": 2353926	"P": 994.75	"F": 0}
{"v": 1	"t": 2353946	"P": 992.75	"F": 0}
{"v": 1	"t": 2353967	"P": 989.75	"F": 0}
{"v": 1	"t": 2353987	"P": 995.0	"F": 0}
{"v": 1	"t": 2354007	"P": 994.0	"F": 0}
{"v": 1	"t": 2354028	"P": 992.25	"F": 0}
{"v": 1	"t": 2354048	"P": 991.25	"F": 0}
{"v": 1	"t": 2354069	"P": 996.25	"F": 0}
{"v": 1	"t": 2354089	"P": 992.0	"F": 0}
{"v": 1	"t": 2354109	"P": 988.5	"F": 0}
{"v": 1	"t": 2354130	"P": 996.0	"F": 0}
{"v": 1	"t": 2354150	"P": 995.0	"F": 0}
{"v": 1	"t": 2354170	"P": 990.75	"F": 0}
{"v": 1	"t": 2354191	"P": 990.5	"F": 0	"C": 44.39	"D": 3144	"sn": 54091779688249	"file": "/data/device_log/data0000.out"}
{"v": 1	"t": 2354211	"P": 996.25	"F": 0}
{"v": 1	"t": 2354232	"P": 991.75	"F": 0}
{"v": 1	"t": 2354252	"P": 990.5	"F": 0}
{"v": 1	"t": 2354272	"P": 995.5	"F": 0}
{"v": 1	"t": 2354293	"P": 992.75	"F": 0}
{"v": 1	"t": 2354313	"P": 990.5	"F": 0}
{"v": 1	"t": 2354334	"P": 995.25	"F": 0}
{"v": 1	"t": 2354354	"P": 993.0	"F": 0}
{"v": 1	"t": 2354374	"P": 991.0	"F": 0}
{"v": 1	"t": 2354395	"P": 993.5	"F": 0}
{"v": 1	"t": 2354415	"P": 991.75	"F": 0}
{"v": 1	"t": 2354435	"P": 991.75	"F": 0}
{"v": 1	"t": 2354456	"P": 992.5	"F": 0}
{"v": 1	"t": 2354476	"P": 996.0	"F": 0}
{"v": 1	"t": 2354497	"P": 990.25	"F": 0}
{"v": 1	"t": 2354517	"P": 988.75	"F": 0}
{"v": 1	"t": 2354537	"P": 994.5	"F": 0}
{"v": 1	"t": 2354558	"P": 993.75	"F": 0}
{"v": 1	"t": 2354578	"P": 989.25	"F": 0}
{"v": 1	"t": 2354598	"P": 994.25	"F": 0}
{"v": 1	"t": 2354619	"P": 995.5	"F": 0}
{"v": 1	"t": 2354639	"P": 993.5	"F": 0}
{"v": 1	"t": 2354659	"P": 990.0	"F": 0}
{"v": 1	"t": 2354680	"P": 994.75	"F": -1}
{"v": 1	"t": 2354700	"P": 992.5	"F": 0}
{"v": 1	"t": 2354720	"P": 990.75	"F": 0}
{"v": 1	"t": 2354741	"P": 994.25	"F": 0}
{"v": 1	"t": 2354761	"P": 997.25	"F": 0}
{"v": 1	"t": 2354782	"P": 991.0	"F": 0}
{"v": 1	"t": 2354802	"P": 990.75	"F": 0}
{"v": 1	"t": 2354822	"P": 996.0	"F": 0}
{"v": 1	"t": 2354843	"P": 993.75	"F": 0}
{"v": 1	"t": 2354863	"P": 991.75	"F": 0}
{"v": 1	"t": 2354883	"P": 993.25	"F": 0}
{"v": 1	"t": 2354904	"P": 995.25	"F": 0}
{"v": 1	"t": 2354924	"P": 991.75	"F": 0}
{"v": 1	"t": 2354945	"P": 992.75	"F": 0}
{"v": 1	"t": 2354965	"P": 996.75	"F": 0}
{"v": 1	"t": 2354985	"P": 993.75	"F": 0}
{"v": 1	"t": 2355006	"P": 991.25	"F": 0}
{"v": 1	"t": 2355026	"P": 996.0	"F": 0}
{"v": 1	"t": 2355046	"P": 992.5	"F": 0}
{"v": 1	"t": 2355067	"P": 992.5	"F": 0}
{"v": 1	"t": 2355087	"P": 996.75	"F": 0}
{"v": 1	"t": 2355108	"P": 993.25	"F": 0}
{"v": 1	"t": 2355128	"P": 991.75	"F": 0}
{"v": 1	"t": 2355149	"P": 995.5	"F": 0}
{"v": 1	"t": 2355169	"P": 992.0	"F": 0}
{"v": 1	"t": 2355189	"P": 991.25	"F": 0}
{"v": 1	"t": 2355210	"P": 996.0	"F": 0	"C": 44.39	"D": 3144	"sn": 54091779688249	"file": "/data/device_log/data0000.out"}
{"v": 1	"t": 2355230	"P": 993.0	"F": 0}
{"v": 1	"t": 2355251	"P": 991.0	"F": 0}
{"v": 1	"t": 2355271	"P": 995.0	"F": 0}
{"v": 1	"t": 2355291	"P": 994.25	"F": 0}
{"v": 1	"t": 2355312	"P": 990.5	"F": 0}
{"v": 1	"t": 2355332	"P": 995.5	"F": 0}
{"v": 1	"t": 2355353	"P": 995.5	"F": 0}
{"v": 1	"t": 2355373	"P": 989.25	"F": 0}
{"v": 1	"t": 2355393	"P": 993.75	"F": 0}
{"v": 1	"t": 2355414	"P": 996.25	"F": 0}
{"v": 1	"t": 2355434	"P": 991.5	"F": 0}
{"v": 1	"t": 2355454	"P": 990.25	"F": 0}
{"v": 1	"t": 2355475	"P": 994.75	"F": 0}
{"v": 1	"t": 2355495	"P": 991.75	"F": 0}
{"v": 1	"t": 2355516	"P": 989.25	"F": 0}
{"v": 1	"t": 2355536	"P": 995.0	"F": 0}
{"v": 1	"t": 2355556	"P": 994.25	"F": 0}
{"v": 1	"t": 2355577	"P": 991.5	"F": 0}
{"v": 1	"t": 2355597	"P": 991.75	"F": 0}
{"v": 1	"t": 2355617	"P": 996.25	"F": 0}
{"v": 1	"t": 2355638	"P": 995.5	"F": 0}
{"v": 1	"t": 2355658	"P": 991.25	"F": 0}
{"v": 1	"t": 2355678	"P": 995.5	"F": 0}
{"v": 1	"t": 2355699	"P": 994.75	"F": 0}
{"v": 1	"t": 2355719	"P": 991.0	"F": 0}
{"v": 1	"t": 2355740	"P": 989.5	"F": 0}
{"v": 1	"t": 2355760	"P": 996.25	"F": 0}
{"v": 1	"t": 2355780	"P": 993.75	"F": 0}
{"v": 1	"t": 2355801	"P": 990.0	"F": 0}
{"v": 1	"t": 2355821	"P": 996.0	"F": 0}
{"v": 1	"t": 2355841	"P": 995.75	"F": 0}
{"v": 1	"t": 2355862	"P": 991.0	"F": 0}
{"v": 1	"t": 2355882	"P": 994.25	"F": 0}
{"v": 1	"t": 2355903	"P": 994.75	"F": 0}
{"v": 1	"t": 2355923	"P": 992.5	"F": 0}
{"v": 1	"t": 2355943	"P": 995.25	"F": -1}
{"v": 1	"t": 2355964	"P": 994.75	"F": 0}
{"v": 1	"t": 2355984	"P": 991.25	"F": 0}
{"v": 1	"t": 2356004	"P": 992.75	"F": 0}
{"v": 1	"t": 2356025	"P": 996.25	"F": 0}
{"v": 1	"t": 2356045	"P": 993.0	"F": 0}
{"v": 1	"t": 2356066	"P": 990.25	"F": 0}
{"v": 1	"t": 2356086	"P": 995.25	"F": 0}
{"v": 1	"t": 2356106	"P": 994.75	"F": 0}
{"v": 1	"t": 2356127	"P": 992.5	"F": 0}
{"v": 1	"t": 2356147	"P": 992.75	"F": 0}
{"v": 1	"t": 2356167	"P": 995.75	"F": 0}
{"v": 1	"t": 2356188	"P": 991.25	"F": 0}
{"v": 1	"t": 2356208	"P": 989.5	"F": 0}
{"v": 1	"t": 2356228	"P": 995.25	"F": 0	"C": 44.43	"D": 3144	"sn": 54091779688249	"file": "/data/device_log/data0000.out"}
{"v": 1	"t": 2356249	"P": 994.0	"F": 0}
{"v": 1	"t": 2356269	"P": 990.75	"F": 0}
{"v": 1	"t": 2356290	"P": 992.75	"F": 0}
{"v": 1	"t": 2356310	"P": 995.5	"F": 0}
{"v": 1	"t": 2356330	"P": 991.75	"F": 0}
{"v": 1	"t": 2356351	"P": 991.25	"F": 0}
{"v": 1	"t": 2356371	"P": 995.0	"F": 0}
{"v": 1	"t": 2356391	"P": 993.25	"F": 0}
{"v": 1	"t": 2356412	"P": 991.0	"F": 0}
{"v": 1	"t": 2356432	"P": 993.0	"F": 0}
{"v": 1	"t": 2356452	"P": 996.25	"F": 0}
{"v": 1	"t": 2356473	"P": 991.0	"F": 0}
{"v": 1	"t": 2356493	"P": 991.75	"F": 0}
{"v": 1	"t": 2356514	"P": 995.5	"F": 0}
{"v": 1	"t": 2356534	"P": 993.0	"F": 0}
{"v": 1	"t": 2356554	"P": 989.25	"F": 0}
{"v": 1	"t": 2356575	"P": 996.25	"F": 0}
{"v": 1	"t": 2356595	"P": 992.25	"F": 0}
{"v": 1	"t": 2356616	"P": 991.5	"F": 0}
{"v": 1	"t": 2356636	"P": 995.25	"F": 0}
{"v": 1	"t": 2356656	"P": 995.0	"F": 0}
{"v": 1	"t": 2356677	"P": 991.5	"F": 0}
{"v": 1	"t": 2356697	"P": 991.75	"F": 0}
{"v": 1	"t": 2356717	"P": 996.75	"F": 0}
{"v": 1	"t": 2356738	"P": 993.75	"F": 0}
{"v": 1	"t": 2356758	"P": 991.25	"F": 0}
{"v": 1	"t": 2356778	"P": 996.25	"F": 0}
{"v": 1	"t": 2356799	"P": 996.0	"F": 0}
{"v": 1	"t": 2356819	"P": 990.0	"F": 0}
{"v": 1	"t": 2356840	"P": 992.0	"F": 0}
{"v": 1	"t": 2356860	"P": 995.0	"F": 0}
{"v": 1	"t": 2356880	"P": 993.0	"F": 0}
{"v": 1	"t": 2356901	"P": 990.0	"F": 0}
{"v": 1	"t": 2356921	"P": 995.25	"F": 0}
{"v": 1	"t": 2356941	"P": 994.5	"F": 0}
{"v": 1	"t": 2356962	"P": 990.25	"F": 0}
{"v": 1	"t": 2356982	"P": 991.5	"F": 0}
{"v": 1	"t": 2357002	"P": 997.0	"F": 0}
{"v": 1	"t": 2357023	"P": 992.75	"F": 0}
{"v": 1	"t": 2357043	"P": 989.75	"F": 0}
{"v": 1	"t": 2357064	"P": 995.75	"F": 0}
{"v": 1	"t": 2357084	"P": 992.75	"F": 0}
{"v": 1	"t": 2357105	"P": 991.25	"F": 0}
{"v": 1	"t": 2357125	"P": 996.75	"F": 0}
{"v": 1	"t": 2357145	"P": 994.75	"F": 0}
{"v": 1	"t": 2357166	"P": 992.25	"F": 0}
{"v": 1	"t": 2357186	"P": 993.5	"F": 0}
{"v": 1	"t": 2357206	"P": 994.25	"F": 0}
{"v": 1	"t": 2357227	"P": 990.5	"F": 0}
{"v": 1	"t": 2357247	"P": 992.0	"F": 0	"C": 44.415	"D": 3144	"sn": 54091779688249	"file": "/data/device_log/data0000.out"}
{"v": 1	"t": 2357267	"P": 994.0	"F": 0}
{"v": 1	"t": 2357288	"P": 991.5	"F": 0}
{"v": 1	"t": 2357308	"P": 988.25	"F": 0}
{"v": 1	"t": 2357328	"P": 995.25	"F": 0}
{"v": 1	"t": 2357349	"P": 994.75	"F": 0}
{"v": 1	"t": 2357369	"P": 990.5	"F": 0}
{"v": 1	"t": 2357390	"P": 993.5	"F": 0}
{"v": 1	"t": 2357410	"P": 995.5	"F": 0}
{"v": 1	"t": 2357430	"P": 993.75	"F": 0}
{"v": 1	"t": 2357451	"P": 991.5	"F": 0}
{"v": 1	"t": 2357471	"P": 996.25	"F": 0}
{"v": 1	"t": 2357491	"P": 994.0	"F": 0}
{"v": 1	"t": 2357512	"P": 990.0	"F": 0}
{"v": 1	"t": 2357532	"P": 994.75	"F": 0}
{"v": 1	"t": 2357552	"P": 995.0	"F": 0}
{"v": 1	"t": 2357573	"P": 989.75	"F": 0}
{"v": 1	"t": 2357593	"P": 991.25	"F": 0}
{"v": 1	"t": 2357614	"P": 996.0	"F": 0}
{"v": 1	"t": 2357634	"P": 993.25	"F": 0}
{"v": 1	"t": 2357654	"P": 989.0	"F": 0}
{"v": 1	"t": 2357675	"P": 995.75	"F": 0}
{"v": 1	"t": 2357695	"P": 994.0	"F": 0}
{"v": 1	"t": 2357715	"P": 990.5	"F": 0}
{"v": 1	"t": 2357736	"P": 993.0	"F": 0}
{"v": 1	"t": 2357756	"P": 994.5	"F": 0}
{"v": 1	"t": 2357777	"P": 991.5	"F": 0}
{"v": 1	"t": 2357797	"P": 994.0	"F": 0}
{"v": 1	"t": 2357817	"P": 994.75	"F": 0}
{"v": 1	"t": 2357838	"P": 990.75	"F": 0}
{"v": 1	"t": 2357858	"P": 992.0	"F": 0}
{"v": 1	"t": 2357879	"P": 995.0	"F": 0}
{"v": 1	"t": 2357899	"P": 993.75	"F": 0}
{"v": 1	"t": 2357919	"P": 990.0	"F": 0}
{"v": 1	"t": 2357940	"P": 993.25	"F": 0}
{"v": 1	"t": 2357960	"P": 994.0	"F": 0}
{"v": 1	"t": 2357980	"P": 992.0	"F": 0}
{"v": 1	"t": 2358001	"P": 992.0	"F": 0}
{"v": 1	"t": 2358021	"P": 995.5	"F": 0}
{"v": 1	"t": 2358041	"P": 994.5	"F": 0}
{"v": 1	"t": 2358062	"P": 990.5	"F": 0}
{"v": 1	"t": 2358082	"P": 995.0	"F": 0}
{"v": 1	"t": 2358103	"P": 994.75	"F": 0}
{"v": 1	"t": 2358123	"P": 992.5	"F": 0}
{"v": 1	"t": 2358143	"P": 992.75	"F": 0}
{"v": 1	"t": 2358164	"P": 995.0	"F": 0}
{"v": 1	"t": 2358184	"P": 992.25	"F": 0}
{"v": 1	"t": 2358204	"P": 989.5	"F": 0}
{"v": 1	"t": 2358225	"P": 996.75	"F": 0}
{"v": 1	"t": 2358245	"P": 994.5	"F": 0}
{"v": 1	"t": 2358265	"P": 990.5	"F": 0	"C": 44.415	"D": 3144	"sn": 54091779688249	"file": "/data/device_log/data0000.out"}
{"v": 1	"t": 2358286	"P": 993.25	"F": 0}
{"v": 1	"t": 2358306	"P": 995.75	"F": 0}
{"v": 1	"t": 2358327	"P": 990.25	"F": 0}
{"v": 1	"t": 2358347	"P": 990.75	"F": 0}
{"v": 1	"t": 2358367	"P": 994.25	"F": 0}
{"v": 1	"t": 2358388	"P": 992.0	"F": 0}
{"v": 1	"t": 2358408	"P": 991.0	"F": 0}
{"v": 1	"t": 2358429	"P": 994.5	"F": 0}
{"v": 1	"t": 2358449	"P": 992.5	"F": 0}
{"v": 1	"t": 2358469	"P": 990.75	"F": 0}
{"v": 1	"t": 2358490	"P": 996.0	"F": 0}
{"v": 1	"t": 2358510	"P": 992.25	"F": 0}
{"v": 1	"t": 2358531	"P": 992.25	"F": 0}
{"v": 1	"t": 2358551	"P": 993.75	"F": 0}
{"v": 1	"t": 2358572	"P": 990.0	"F": 0}
{"v": 1	"t": 2358592	"P": 990.25	"F": 0}
{"v": 1	"t": 2358612	"P": 995.75	"F": 0}
{"v": 1	"t": 2358633	"P": 990.5	"F": 0}
{"v": 1	"t": 2358653	"P": 989.75	"F": 0}
{"v": 1	"t": 2358673	"P": 996.25	"F": 0}
{"v": 1	"t": 2358694	"P": 994.0	"F": 0}
{"v": 1	"t": 2358714	"P": 989.0	"F": 0}
{"v": 1	"t": 2358735	"P": 991.75	"F": 0}
{"v": 1	"t": 2358755	"P": 995.25	"F": 0}
{"v": 1	"t": 2358775	"P": 991.75	"F": 0}
{"v": 1	"t": 2358796	"P": 991.75	"F": 0}
{"v": 1	"t": 2358816	"P": 995.0	"F": 0}
{"v": 1	"t": 2358836	"P": 994.0	"F": 0}
{"v": 1	"t": 2358857	"P": 988.75	"F": 0}
{"v": 1	"t": 2358877	"P": 993.25	"F": 0}
{"v": 1	"t": 2358898	"P": 994.5	"F": 0}
{"v": 1	"t": 2358918	"P": 990.5	"F": 0}
{"v": 1	"t": 2358938	"P": 992.5	"F": 0}
{"v": 1	"t": 2358959	"P": 995.75	"F": 0}
{"v": 1	"t": 2358979	"P": 993.0	"F": 0}
{"v": 1	"t": 2358999	"P": 990.5	"F": 0}
{"v": 1	"t": 2359020	"P": 995.75	"F": 0}
{"v": 1	"t": 2359040	"P": 993.5	"F": 0}
{"v": 1	"t": 2359061	"P": 989.25	"F": 0}
{"v": 1	"t": 2359081	"P": 994.25	"F": 0}
{"v": 1	"t": 2359101	"P": 993.25	"F": 0}
{"v": 1	"t": 2359122	"P": 989.5	"F": 0}
{"v": 1	"t": 2359142	"P": 995.0	"F": 0}
{"v": 1	"t": 2359162	"P": 993.25	"F": 0}
{"v": 1	"t": 2359183	"P": 991.0	"F": 0}
{"v": 1	"t": 2359203	"P": 990.5	"F": 0}
{"v": 1	"t": 2359224	"P": 994.25	"F": 0}
{"v": 1	"t": 2359244	"P": 991.5	"F": 0}
{"v": 1	"t": 2359264	"P": 988.25	"F": 0}
{"v": 1	"t": 2359285	"P": 994.75	"F": 0	"C": 44.405	"D": 3144	"sn": 54091779688249	"file": "/data/device_log/data0000.out"}
{"v": 1	"t": 2359305	"P": 994.25	"F": 0}
{"v": 1	"t": 2359325	"P": 991.25	"F": 0}
{"v": 1	"t": 2359346	"P": 992.75	"F": 0}
{"v": 1	"t": 2359366	"P": 996.0	"F": 0}
{"v": 1	"t": 2359387	"P": 992.25	"F": 0}
{"v": 1	"t": 2359407	"P": 990.0	"F": 0}
{"v": 1	"t": 2359427	"P": 995.75	"F": 0}
{"v": 1	"t": 2359448	"P": 993.25	"F": 0}
{"v": 1	"t": 2359468	"P": 990.25	"F": 0}
{"v": 1	"t": 2359488	"P": 994.25	"F": 0}
{"v": 1	"t": 2359509	"P": 994.0	"F": 0}
{"v": 1	"t": 2359529	"P": 990.75	"F": 0}
{"v": 1	"t": 2359549	"P": 991.75	"F": 0}
{"v": 1	"t": 2359570	"P": 996.75	"F": 0}
{"v": 1	"t": 2359590	"P": 992.25	"F": 0}
{"v": 1	"t": 2359611	"P": 989.75	"F": 0}
{"v": 1	"t": 2359631	"P": 997.0	"F": 0}
{"v": 1	"t": 2359651	"P": 994.25	"F": 0}
{"v": 1	"t": 2359672	"P": 992.25	"F": 0}
{"v": 1	"t": 2359692	"P": 997.25	"F": 0}
{"v": 1	"t": 2359713	"P": 991.75	"F": 0}
{"v": 1	"t": 2359733	"P": 989.0	"F": 0}
{"v": 1	"t": 2359753	"P": 993.25	"F": 0}
{"v": 1	"t": 2359774	"P": 995.75	"F": 0}
{"v": 1	"t": 2359794	"P": 990.75	"F": 0}
{"v": 1	"t": 2359814	"P": 990.75	"F": 0}
{"v": 1	"t": 2359835	"P": 997.5	"F": 0}
{"v": 1	"t": 2359855	"P": 992.75	"F": 0}
{"v": 1	"t": 2359876	"P": 988.0	"F": 0}
{"v": 1	"t": 2359896	"P": 995.5	"F": 0}
{"v": 1	"t": 2359916	"P": 992.75	"F": 0}
{"v": 1	"t": 2359937	"P": 990.0	"F": 0}
{"v": 1	"t": 2359957	"P": 992.5	"F": 0}
{"v": 1	"t": 2359977	"P": 996.0	"F": 0}
{"v": 1	"t": 2359998	"P": 990.25	"F": 0}
{"v": 1	"t": 2360018	"P": 988.5	"F": 0}
{"v": 1	"t": 2360039	"P": 994.0	"F": 0}
{"v": 1	"t": 2360059	"P": 992.5	"F": 0}
{"v": 1	"t": 2360079	"P": 990.25	"F": 0}
{"v": 1	"t": 2360100	"P": 993.25	"F": 0}
{"v": 1	"t": 2360120	"P": 993.75	"F": 0}
{"v": 1	"t": 2360140	"P": 989.75	"F": 0}
{"v": 1	"t": 2360161	"P": 989.75	"F": 0}
{"v": 1	"t": 2360181	"P": 995.25	"F": 0}
{"v": 1	"t": 2360201	"P": 991.5	"F": 0}
{"v": 1	"t": 2360222	"P": 990.75	"F": 0}
{"v": 1	"t": 2360242	"P": 995.5	"F": 0}
{"v": 1	"t": 2360263	"P": 994.0	"F": 0}
{"v": 1	"t": 2360283	"P": 990.5	"F": 0}
{"v": 1	"t": 2360303	"P": 995.5	"F": 0	"C": 44.365	"D": 3144	"sn": 54091779688249	"file": "/data/device_log/data0000.out"}
{"v": 1	"t": 2360324	"P": 992.75	"F": 0}
{"v": 1	"t": 2360344	"P": 989.25	"F": 0}
{"v": 1	"t": 2360365	"P": 995.5	"F": 0}
{"v": 1	"t": 2360385	"P": 994.0	"F": 0}
{"v": 1	"t": 2360405	"P": 989.25	"F": 0}
{"v": 1	"t": 2360426	"P": 993.25	"F": 0}
{"v": 1	"t": 2360446	"P": 996.0	"F": 0}
{"v": 1	"t": 2360467	"P": 991.5	"F": 0}
{"v": 1	"t": 2360487	"P": 990.25	"F": 0}
{"v": 1	"t": 2360507	"P": 994.5	"F": 0}
{"v": 1	"t": 2360528	"P": 992.5	"F": 0}
{"v": 1	"t": 2360548	"P": 989.5	"F": 0}
{"v": 1	"t": 2360568	"P": 994.5	"F": 0}
{"v": 1	"t": 2360589	"P": 992.25	"F": 0}
{"v": 1	"t": 2360609	"P": 992.5	"F": 0}
{"v": 1	"t": 2360630	"P": 992.5	"F": 0}
{"v": 1	"t": 2360650	"P": 994.75	"F": 0}
{"v": 1	"t": 2360670	"P": 992.25	"F": 0}
{"v": 1	"t": 2360691	"P": 990.0	"F": 0}
{"v": 1	"t": 2360711	"P": 996.0	"F": 0}
{"v": 1	"t": 2360731	"P": 993.25	"F": 0}
{"v": 1	"t": 2360752	"P": 991.0	"F": 0}
{"v": 1	"t": 2360772	"P": 994.75	"F": 0}
{"v": 1	"t": 2360792	"P": 995.0	"F": 0}
{"v": 1	"t": 2360813	"P": 991.25	"F": 0}
{"v": 1	"t": 2360833	"P": 991.25	"F": 0}
{"v": 1	"t": 2360854	"P": 995.5	"F": 0}
{"v": 1	"t": 2360874	"P": 991.25	"F": 0}
{"v": 1	"t": 2360894	"P": 989.25	"F": 0}
{"v": 1	"t": 2360915	"P": 993.0	"F": 0}
{"v": 1	"t": 2360935	"P": 993.25	"F": 0}
{"v": 1	"t": 2360956	"P": 989.25	"F": 0}
{"v": 1	"t": 2360976	"P": 994.0	"F": 0}
{"v": 1	"t": 2360996	"P": 994.25	"F": 0}
{"v": 1	"t": 2361017	"P": 990.5	"F": 0}
{"v": 1	"t": 2361037	"P": 992.5	"F": 0}
{"v": 1	"t": 2361057	"P": 994.25	"F": 0}
{"v": 1	"t": 2361078	"P": 990.5	"F": 0}
{"v": 1	"t": 2361098	"P": 991.75	"F": 0}
{"v": 1	"t": 2361119	"P": 995.5	"F": 0}
{"v": 1	"t": 2361139	"P": 995.25	"F": 0}
{"v": 1	"t": 2361159	"P": 988.75	"F": 0}
{"v": 1	"t": 2361180	"P": 995.0	"F": 0}
{"v": 1	"t": 2361200	"P": 993.5	"F": 0}
{"v": 1	"t": 2361220	"P": 989.0	"F": 0}
{"v": 1	"t": 2361241	"P": 991.75	"F": 0}
{"v": 1	"t": 2361261	"P": 992.5	"F": 0}
{"v": 1	"t": 2361282	"P": 991.0	"F": 0}
{"v": 1	"t": 2361302	"P": 989.0	"F": 0}
{"v": 1	"t": 2361322	"P": 995.75	"F": 0	"C": 44.415	"D": 3144	"sn": 54091779688249	"file": "/data/device_log/data0000.out"}
{"v": 1	"t": 2361343	"P": 991.75	"F": 0}
{"v": 1	"t": 2361363	"P": 990.75	"F": 0}
{"v": 1	"t": 2361383	"P": 994.0	"F": 0}
{"v": 1	"t": 2361404	"P": 993.75	"F": 0}
{"v": 1	"t": 2361424	"P": 991.0	"F": 0}
{"v": 1	"t": 2361444	"P": 990.25	"F": 0}
{"v": 1	"t": 2361465	"P": 996.0	"F": 0}
{"v": 1	"t": 2361485	"P": 991.5	"F": 0}
{"v": 1	"t": 2361506	"P": 989.25	"F": 0}
{"v": 1	"t": 2361526	"P": 994.75	"F": 0}
{"v": 1	"t": 2361546	"P": 994.75	"F": 0}
{"v": 1	"t": 2361567	"P": 990.0	"F": 0}
{"v": 1	"t": 2361587	"P": 995.25	"F": 0}
{"v": 1	"t": 2361608	"P": 994.5	"F": 0}
{"v": 1	"t": 2361628	"P": 992.25	"F": 0}
{"v": 1	"t": 2361648	"P": 991.0	"F": 0}
{"v": 1	"t": 2361669	"P": 994.75	"F": 0}
{"v": 1	"t": 2361689	"P": 992.75	"F": 0}
{"v": 1	"t": 2361709	"P": 990.0	"F": 0}
{"v": 1	"t": 2361730	"P": 996.0	"F": 0}
{"v": 1	"t": 2361750	"P": 992.0	"F": 0}
{"v": 1	"t": 2361771	"P": 990.5	"F": 0}
{"v": 1	"t": 2361791	"P": 993.75	"F": 0}
{"v": 1	"t": 2361811	"P": 993.0	"F": 0}
{"v": 1	"t": 2361832	"P": 990.25	"F": 0}
{"v": 1	"t": 2361852	"P": 996.25	"F": 0}
{"v": 1	"t": 2361873	"P": 991.25	"F": 0}
{"v": 1	"t": 2361893	"P": 991.25	"F": 0}
{"v": 1	"t": 2361913	"P": 996.0	"F": 0}
{"v": 1	"t": 2361934	"P": 993.5	"F": 0}
{"v": 1	"t": 2361954	"P": 990.0	"F": 0}
{"v": 1	"t": 2361975	"P": 994.5	"F": 0}
{"v": 1	"t": 2361995	"P": 992.5	"F": 0}
{"v": 1	"t": 2362016	"P": 990.5	"F": 0}
{"v": 1	"t": 2362036	"P": 995.0	"F": 0}
{"v": 1	"t": 2362056	"P": 993.25	"F": 0}
{"v": 1	"t": 2362077	"P": 989.5	"F": 0}
{"v": 1	"t": 2362097	"P": 994.0	"F": 0}
{"v": 1	"t": 2362118	"P": 993.25	"F": 0}
{"v": 1	"t": 2362138	"P": 991.25	"F": 0}
{"v": 1	"t": 2362158	"P": 994.0	"F": 0}
{"v": 1	"t": 2362179	"P": 994.75	"F": 0}
{"v": 1	"t": 2362199	"P": 990.0	"F": 0}
{"v": 1	"t": 2362219	"P": 990.5	"F": 0}
{"v": 1	"t": 2362240	"P": 994.25	"F": 0}
{"v": 1	"t": 2362260	"P": 991.5	"F": 0}
{"v": 1	"t": 2362281	"P": 990.0	"F": 0}
{"v": 1	"t": 2362301	"P": 994.25	"F": 0}
{"v": 1	"t": 2362321	"P": 994.25	"F": 0}
{"v": 1	"t": 2362342	"P": 988.75	"F": 0	"C": 44.41	"D": 3144	"sn": 54091779688249	"file": "/data/device_log/data0000.out"}
{"v": 1	"t": 2362362	"P": 992.5	"F": 0}
{"v": 1	"t": 2362382	"P": 996.0	"F": 0}
{"v": 1	"t": 2362403	"P": 992.75	"F": 0}
{"v": 1	"t": 2362423	"P": 991.5	"F": 0}
{"v": 1	"t": 2362444	"P": 996.5	"F": 0}
{"v": 1	"t": 2362464	"P": 992.25	"F": 0}
{"v": 1	"t": 2362484	"P": 989.25	"F": 0}
{"v": 1	"t": 2362505	"P": 993.25	"F": 0}
{"v": 1	"t": 2362525	"P": 996.0	"F": 0}
{"v": 1	"t": 2362545	"P": 990.75	"F": 0}
{"v": 1	"t": 2362566	"P": 991.0	"F": 0}
{"v": 1	"t": 2362586	"P": 995.5	"F": 0}
{"v": 1	"t": 2362606	"P": 991.25	"F": 0}
{"v": 1	"t": 2362627	"P": 988.5	"F": 0}
{"v": 1	"t": 2362648	"P": 994.25	"F": 0}
{"v": 1	"t": 2362668	"P": 989.75	"F": 0}
{"v": 1	"t": 2362688	"P": 993.75	"F": 0}
{"v": 1	"t": 2362709	"P": 994.25	"F": 0}
{"v": 1	"t": 2362729	"P": 991.0	"F": 0}
{"v": 1	"t": 2362750	"P": 993.75	"F": 0}
{"v": 1	"t": 2362770	"P": 995.5	"F": 0}
{"v": 1	"t": 2362790	"P": 990.25	"F": 0}
{"v": 1	"t": 2362811	"P": 993.25	"F": 0}
{"v": 1	"t": 2362831	"P": 994.5	"F": 0}
{"v": 1	"t": 2362852	"P": 991.5	"F": 0}
{"v": 1	"t": 2362872	"P": 993.5	"F": 0}
{"v": 1	"t": 2362892	"P": 993.75	"F": 0}
{"v": 1	"t": 2362913	"P": 994.25	"F": 0}
{"v": 1	"t": 2362933	"P": 990.0	"F": 0}
{"v": 1	"t": 2362953	"P": 992.5	"F": 0}
{"v": 1	"t": 2362974	"P": 995.25	"F": 0}
{"v": 1	"t": 2362994	"P": 993.25	"F": 0}
{"v": 1	"t": 2363014	"P": 991.75	"F": 0}
{"v": 1	"t": 2363035	"P": 996.75	"F": 0}
{"v": 1	"t": 2363055	"P": 993.25	"F": 0}
{"v": 1	"t": 2363076	"P": 989.75	"F": 0}
{"v": 1	"t": 2363096	"P": 994.75	"F": 0}
{"v": 1	"t": 2363116	"P": 994.25	"F": 0}
{"v": 1	"t": 2363137	"P": 989.5	"F": 0}
{"v": 1	"t": 2363157	"P": 993.0	"F": 0}
{"v": 1	"t": 2363177	"P": 993.75	"F": 0}
{"v": 1	"t": 2363198	"P": 991.0	"F": 0}
{"v": 1	"t": 2363218	"P": 988.5	"F": 0}
{"v": 1	"t": 2363239	"P": 996.25	"F": 0}
{"v": 1	"t": 2363259	"P": 994.25	"F": 0}
{"v": 1	"t": 2363279	"P": 991.25	"F": 0}
{"v": 1	"t": 2363300	"P": 994.25	"F": 0}
{"v": 1	"t": 2363320	"P": 994.25	"F": 0}
{"v": 1	"t": 2363340	"P": 990.5	"F": 0}
{"v": 1	"t": 2363361	"P": 993.0	"F": 0	"C": 44.44	"D": 3144	"sn": 54091779688249	"file": "/data/device_log/data0000.out"}
{"v": 1	"t": 2363381	"P": 992.75	"F": 0}
{"v": 1	"t": 2363402	"P": 989.5	"F": 0}
{"v": 1	"t": 2363422	"P": 993.5	"F": 0}
{"v": 1	"t": 2363442	"P": 994.25	"F": 0}
{"v": 1	"t": 2363463	"P": 991.0	"F": 0}
{"v": 1	"t": 2363483	"P": 992.25	"F": 0}
{"v": 1	"t": 2363504	"P": 996.5	"F": 0}
{"v": 1	"t": 2363524	"P": 994.0	"F": 0}
{"v": 1	"t": 2363544	"P": 988.75	"F": 0}
{"v": 1	"t": 2363565	"P": 994.75	"F": 0}
{"v": 1	"t": 2363585	"P": 995.0	"F": 0}
{"v": 1	"t": 2363605	"P": 991.25	"F": 0}
{"v": 1	"t": 2363626	"P": 992.25	"F": 0}
{"v": 1	"t": 2363646	"P": 995.0	"F": 0}
{"v": 1	"t": 2363666	"P": 993.25	"F": 0}
{"v": 1	"t": 2363687	"P": 989.25	"F": 0}
{"v": 1	"t": 2363707	"P": 996.5	"F": 0}
{"v": 1	"t": 2363728	"P": 994.75	"F": 0}
{"v": 1	"t": 2363748	"P": 992.0	"F": 0}
{"v": 1	"t": 2363768	"P": 992.75	"F": 0}
{"v": 1	"t": 2363789	"P": 994.75	"F": 0}
{"v": 1	"t": 2363809	"P": 992.75	"F": 0}
{"v": 1	"t": 2363829	"P": 990.5	"F": 0}
{"v": 1	"t": 2363850	"P": 994.75	"F": 0}
{"v": 1	"t": 2363870	"P": 993.0	"F": 0}
{"v": 1	"t": 2363890	"P": 990.75	"F": 0}
{"v": 1	"t": 2363911	"P": 992.0	"F": 0}
{"v": 1	"t": 2363931	"P": 994.75	"F": 0}
{"v": 1	"t": 2363952	"P": 991.75	"F": 0}
{"v": 1	"t": 2363972	"P": 991.0	"F": 0}
{"v": 1	"t": 2363992	"P": 994.5	"F": 0}
{"v": 1	"t": 2364013	"P": 992.75	"F": 0}
{"v": 1	"t": 2364033	"P": 989.25	"F": 0}
{"v": 1	"t": 2364054	"P": 996.25	"F": 0}
{"v": 1	"t": 2364074	"P": 993.5	"F": 0}
{"v": 1	"t": 2364094	"P": 991.25	"F": 0}
{"v": 1	"t": 2364115	"P": 995.0	"F": 0}
{"v": 1	"t": 2364135	"P": 995.0	"F": 0}
{"v": 1	"t": 2364155	"P": 992.5	"F": 0}
{"v": 1	"t": 2364176	"P": 992.0	"F": 0}
{"v": 1	"t": 2364196	"P": 995.0	"F": 0}
{"v": 1	"t": 2364216	"P": 992.25	"F": 0}
{"v": 1	"t": 2364237	"P": 988.5	"F": 0}
{"v": 1	"t": 2364257	"P": 994.75	"F": 0}
{"v": 1	"t": 2364278	"P": 993.25	"F": 0}
{"v": 1	"t": 2364298	"P": 990.0	"F": 0}
{"v": 1	"t": 2364318	"P": 993.25	"F": 0}
{"v": 1	"t": 2364339	"P": 996.5	"F": 0}
{"v": 1	"t": 2364359	"P": 992.25	"F": 0}
{"v": 1	"t": 2364379	"P": 990.5	"F": 0	"C": 44.41	"D": 3144	"sn": 54091779688249	"file": "/data/device_log/data0000.out"}
{"v": 1	"t": 2364400	"P": 995.75	"F": 0}
{"v": 1	"t": 2364420	"P": 992.5	"F": 0}
{"v": 1	"t": 2364440	"P": 991.0	"F": 0}
{"v": 1	"t": 2364461	"P": 994.75	"F": 0}
{"v": 1	"t": 2364481	"P": 995.25	"F": 0}
{"v": 1	"t": 2364502	"P": 992.0	"F": 0}
{"v": 1	"t": 2364522	"P": 989.5	"F": 0}
{"v": 1	"t": 2364542	"P": 994.25	"F": 0}
{"v": 1	"t": 2364563	"P": 991.75	"F": 0}
{"v": 1	"t": 2364583	"P": 988.75	"F": 0}
{"v": 1	"t": 2364603	"P": 993.75	"F": 0}
{"v": 1	"t": 2364624	"P": 994.25	"F": 0}
{"v": 1	"t": 2364644	"P": 990.5	"F": 0}
{"v": 1	"t": 2364665	"P": 993.5	"F": 0}
{"v": 1	"t": 2364685	"P": 995.0	"F": 0}
{"v": 1	"t": 2364705	"P": 991.0	"F": 0}
{"v": 1	"t": 2364726	"P": 992.25	"F": 0}
{"v": 1	"t": 2364746	"P": 996.0	"F": 0}
{"v": 1	"t": 2364767	"P": 991.75	"F": 0}
{"v": 1	"t": 2364787	"P": 990.0	"F": 0}
{"v": 1	"t": 2364807	"P": 995.5	"F": 0}
{"v": 1	"t": 2364828	"P": 992.0	"F": 0}
{"v": 1	"t": 2364848	"P": 990.0	"F": 0}
{"v": 1	"t": 2364868	"P": 994.0	"F": 0}
{"v": 1	"t": 2364889	"P": 993.0	"F": 0}
{"v": 1	"t": 2364909	"P": 990.75	"F": 0}
{"v": 1	"t": 2364930	"P": 991.0	"F": 0}
{"v": 1	"t": 2364950	"P": 996.5	"F": 0}
{"v": 1	"t": 2364970	"P": 991.5	"F": 0}
{"v": 1	"t": 2364991	"P": 989.75	"F": 0}
{"v": 1	"t": 2365011	"P": 993.75	"F": 0}
{"v": 1	"t": 2365031	"P": 993.5	"F": 0}
{"v": 1	"t": 2365052	"P": 990.5	"F": 0}
{"v": 1	"t": 2365072	"P": 992.0	"F": 0}
{"v": 1	"t": 2365092	"P": 996.0	"F": 0}
{"v": 1	"t": 2365113	"P": 989.5	"F": 0}
{"v": 1	"t": 2365133	"P": 989.5	"F": 0}
{"v": 1	"t": 2365154	"P": 995.25	"F": 0}
{"v": 1	"t": 2365174	"P": 993.75	"F": 0}
{"v": 1	"t": 2365194	"P": 990.75	"F": 0}
{"v": 1	"t": 2365215	"P": 994.25	"F": 0}
{"v": 1	"t": 2365235	"P": 994.75	"F": 0}
{"v": 1	"t": 2365255	"P": 990.25	"F": 0}
{"v": 1	"t": 2365276	"P": 990.5	"F": 0}
{"v": 1	"t": 2365296	"P": 994.0	"F": 0}
{"v": 1	"t": 2365316	"P": 992.75	"F": 0}
{"v": 1	"t": 2365337	"P": 991.25	"F": 0}
{"v": 1	"t": 2365357	"P": 996.0	"F": 0}
{"v": 1	"t": 2365378	"P": 993.25	"F": 0}
{"v": 1	"t": 2365398	"P": 990.75	"F": 0	"C": 44.435	"D": 3144	"sn": 54091779688249	"file": "/data/device_log/data0000.out"}
{"v": 1	"t": 2365418	"P": 996.25	"F": 0}
{"v": 1	"t": 2365439	"P": 993.0	"F": 0}
{"v": 1	"t": 2365459	"P": 989.75	"F": 0}
{"v": 1	"t": 2365480	"P": 993.75	"F": 0}
{"v": 1	"t": 2365500	"P": 994.0	"F": 0}
{"v": 1	"t": 2365521	"P": 989.25	"F": 0}
{"v": 1	"t": 2365541	"P": 993.75	"F": 0}
{"v": 1	"t": 2365562	"P": 991.0	"F": 0}
{"v": 1	"t": 2365582	"P": 992.0	"F": 0}
{"v": 1	"t": 2365602	"P": 995.0	"F": 0}
{"v": 1	"t": 2365623	"P": 993.75	"F": 0}
{"v": 1	"t": 2365643	"P": 987.25	"F": 0}
{"v": 1	"t": 2365663	"P": 993.5	"F": 0}
{"v": 1	"t": 2365684	"P": 993.75	"F": 0}
{"v": 1	"t": 2365704	"P": 991.0	"F": 0}
{"v": 1	"t": 2365724	"P": 991.5	"F": 0}
{"v": 1	"t": 2365745	"P": 988.0	"F": 0}
{"v": 1	"t": 2365765	"P": 992.75	"F": 0}
{"v": 1	"t": 2365786	"P": 990.25	"F": 0}
{"v": 1	"t": 2365806	"P": 994.75	"F": 0}
{"v": 1	"t": 2365826	"P": 994.75	"F": 0}
{"v": 1	"t": 2365847	"P": 990.25	"F": 0}
{"v": 1	"t": 2365867	"P": 990.75	"F": 0}
{"v": 1	"t": 2365887	"P": 997.0	"F": 0}
{"v": 1	"t": 2365908	"P": 991.75	"F": 0}
{"v": 1	"t": 2365928	"P": 989.25	"F": 0}
{"v": 1	"t": 2365948	"P": 994.75	"F": 0}
{"v": 1	"t": 2365969	"P": 993.5	"F": 0}
{"v": 1	"t": 2365989	"P": 990.0	"F": 0}
{"v": 1	"t": 2366010	"P": 994.0	"F": 0}
{"v": 1	"t": 2366030	"P": 994.25	"F": 0}
{"v": 1	"t": 2366050	"P": 991.25	"F": 0}
{"v": 1	"t": 2366071	"P": 991.0	"F": 0}
{"v": 1	"t": 2366091	"P": 995.25	"F": 0}
{"v": 1	"t": 2366111	"P": 993.25	"F": 0}
{"v": 1	"t": 2366132	"P": 988.75	"F": 0}
{"v": 1	"t": 2366152	"P": 996.5	"F": 0}
{"v": 1	"t": 2366173	"P": 993.25	"F": 0}
{"v": 1	"t": 2366193	"P": 989.5	"F": 0}
{"v": 1	"t": 2366213	"P": 995.75	"F": 0}
{"v": 1	"t": 2366234	"P": 993.5	"F": 0}
{"v": 1	"t": 2366254	"P": 990.75	"F": 0}
{"v": 1	"t": 2366275	"P": 992.25	"F": 0}
{"v": 1	"t": 2366295	"P": 995.5	"F": 0}
{"v": 1	"t": 2366315	"P": 991.75	"F": 0}
{"v": 1	"t": 2366336	"P": 990.25	"F": 0}
{"v": 1	"t": 2366356	"P": 994.5	"F": 0}
{"v": 1	"t": 2366376	"P": 993.25	"F": 0}
{"v": 1	"t": 2366397	"P": 989.25	"F": 0}
{"v": 1	"t": 2366417	"P": 994.75	"F": 0	"C": 44.46	"D": 3144	"sn": 54091779688249	"file": "/data/device_log/data0000.out"}
{"v": 1	"t": 2366438	"P": 994.0	"F": 0}
{"v": 1	"t": 2366458	"P": 991.75	"F": 0}
{"v": 1	"t": 2366478	"P": 991.75	"F": 0}
{"v": 1	"t": 2366499	"P": 995.75	"F": 0}
{"v": 1	"t": 2366519	"P": 990.25	"F": 0}
{"v": 1	"t": 2366539	"P": 990.25	"F": 0}
{"v": 1	"t": 2366560	"P": 992.5	"F": 0}
{"v": 1	"t": 2366580	"P": 993.75	"F": 0}
{"v": 1	"t": 2366601	"P": 989.75	"F": 0}
{"v": 1	"t": 2366621	"P": 994.25	"F": 0}
{"v": 1	"t": 2366641	"P": 993.75	"F": 0}
{"v": 1	"t": 2366662	"P": 990.5	"F": 0}
{"v": 1	"t": 2366682	"P": 992.5	"F": 0}
{"v": 1	"t": 2366702	"P": 995.5	"F": 0}
{"v": 1	"t": 2366723	"P": 992.0	"F": 0}
{"v": 1	"t": 2366743	"P": 990.25	"F": 0}
{"v": 1	"t": 2366764	"P": 997.0	"F": 0}
{"v": 1	"t": 2366784	"P": 993.75	"F": 0}
{"v": 1	"t": 2366804	"P": 989.75	"F": 0}
{"v": 1	"t": 2366825	"P": 995.75	"F": 0}
{"v": 1	"t": 2366845	"P": 992.75	"F": 0}
{"v": 1	"t": 2366866	"P": 989.25	"F": 0}
{"v": 1	"t": 2366886	"P": 993.25	"F": 0}
{"v": 1	"t": 2366906	"P": 995.25	"F": 0}
{"v": 1	"t": 2366927	"P": 989.75	"F": 0}
{"v": 1	"t": 2366947	"P": 991.25	"F": 0}
{"v": 1	"t": 2366967	"P": 996.25	"F": 0}
{"v": 1	"t": 2366988	"P": 992.0	"F": 0}
{"v": 1	"t": 2367008	"P": 992.25	"F": 0}
{"v": 1	"t": 2367029	"P": 995.5	"F": 0}
{"v": 1	"t": 2367049	"P": 992.5	"F": 0}
{"v": 1	"t": 2367069	"P": 988.0	"F": 0}
{"v": 1	"t": 2367090	"P": 994.5	"F": 0}
{"v": 1	"t": 2367110	"P": 994.75	"F": 0}
{"v": 1	"t": 2367130	"P": 990.5	"F": 0}
{"v": 1	"t": 2367151	"P": 993.0	"F": 0}
{"v": 1	"t": 2367171	"P": 995.75	"F": 0}
{"v": 1	"t": 2367191	"P": 992.0	"F": 0}
{"v": 1	"t": 2367212	"P": 991.75	"F": 0}
{"v": 1	"t": 2367232	"P": 993.75	"F": 0}
{"v": 1	"t": 2367253	"P": 994.25	"F": 0}
{"v": 1	"t": 2367273	"P": 991.25	"F": 0}
{"v": 1	"t": 2367293	"P": 993.25	"F": 0}
{"v": 1	"t": 2367314	"P": 995.5	"F": 0}
{"v": 1	"t": 2367334	"P": 991.0	"F": 0}
{"v": 1	"t": 2367354	"P": 990.25	"F": 0}
{"v": 1	"t": 2367375	"P": 994.75	"F": 0}
{"v": 1	"t": 2367395	"P": 992.0	"F": 0}
{"v": 1	"t": 2367416	"P": 988.5	"F": 0}
{"v": 1	"t": 2367436	"P": 994.5	"F": 0	"C": 44.44	"D": 3144	"sn": 54091779688249	"file": "/data/device_log/data0000.out"}
{"v": 1	"t": 2367456	"P": 993.0	"F": 0}
{"v": 1	"t": 2367477	"P": 988.5	"F": 0}
{"v": 1	"t": 2367497	"P": 995.75	"F": 0}
{"v": 1	"t": 2367518	"P": 992.5	"F": 0}
{"v": 1	"t": 2367538	"P": 990.75	"F": 0}
{"v": 1	"t": 2367558	"P": 994.25	"F": 0}
{"v": 1	"t": 2367579	"P": 995.25	"F": 0}
{"v": 1	"t": 2367599	"P": 990.25	"F": 0}
{"v": 1	"t": 2367619	"P": 989.5	"F": 0}
{"v": 1	"t": 2367640	"P": 995.5	"F": 0}
{"v": 1	"t": 2367660	"P": 992.25	"F": 0}
{"v": 1	"t": 2367681	"P": 989.0	"F": 0}
{"v": 1	"t": 2367701	"P": 994.25	"F": 0}
{"v": 1	"t": 2367721	"P": 993.0	"F": 0}
{"v": 1	"t": 2367742	"P": 991.0	"F": 0}
{"v": 1	"t": 2367762	"P": 991.0	"F": 0}
{"v": 1	"t": 2367782	"P": 996.75	"F": 0}
{"v": 1	"t": 2367803	"P": 991.25	"F": 0}
{"v": 1	"t": 2367823	"P": 988.75	"F": 0}
{"v": 1	"t": 2367844	"P": 994.5	"F": 0}
{"v": 1	"t": 2367864	"P": 991.5	"F": 0}
{"v": 1	"t": 2367884	"P": 989.75	"F": 0}
{"v": 1	"t": 2367905	"P": 992.75	"F": 0}
{"v": 1	"t": 2367925	"P": 994.5	"F": 0}
{"v": 1	"t": 2367945	"P": 991.5	"F": 0}
{"v": 1	"t": 2367966	"P": 991.5	"F": 0}
{"v": 1	"t": 2367986	"P": 994.5	"F": 0}
{"v": 1	"t": 2368007	"P": 990.5	"F": 0}
{"v": 1	"t": 2368027	"P": 990.0	"F": 0}
{"v": 1	"t": 2368047	"P": 995.0	"F": 0}
{"v": 1	"t": 2368068	"P": 992.0	"F": 0}
{"v": 1	"t": 2368088	"P": 989.5	"F": 0}
{"v": 1	"t": 2368108	"P": 995.0	"F": 0}
{"v": 1	"t": 2368129	"P": 994.0	"F": 0}
{"v": 1	"t": 2368149	"P": 989.25	"F": 0}
{"v": 1	"t": 2368170	"P": 993.5	"F": 0}
{"v": 1	"t": 2368190	"P": 996.0	"F": 0}
{"v": 1	"t": 2368210	"P": 990.5	"F": 0}
{"v": 1	"t": 2368231	"P": 989.75	"F": 0}
{"v": 1	"t": 2368251	"P": 995.5	"F": 0}
{"v": 1	"t": 2368272	"P": 992.25	"F": 0}
{"v": 1	"t": 2368292	"P": 989.5	"F": 0}
{"v": 1	"t": 2368312	"P": 996.25	"F": 0}
{"v": 1	"t": 2368333	"P": 993.0	"F": 0}
{"v": 1	"t": 2368353	"P": 988.25	"F": 0}
{"v": 1	"t": 2368373	"P": 994.25	"F": 0}
{"v": 1	"t": 2368394	"P": 995.25	"F": 0}
{"v": 1	"t": 2368414	"P": 991.5	"F": 0}
{"v": 1	"t": 2368434	"P": 990.75	"F": 0}
{"v": 1	"t": 2368455	"P": 995.0	"F": 0	"C": 44.46	"D": 3144	"sn": 54091779688249	"file": "/data/device_log/data0000.out"}
{"v": 1	"t": 2368475	"P": 990.5	"F": 0}
{"v": 1	"t": 2368496	"P": 990.0	"F": 0}
{"v": 1	"t": 2368516	"P": 994.75	"F": 0}
{"v": 1	"t": 2368536	"P": 993.25	"F": 0}
{"v": 1	"t": 2368557	"P": 989.75	"F": 0}
{"v": 1	"t": 2368577	"P": 992.25	"F": 0}
{"v": 1	"t": 2368597	"P": 995.5	"F": 0}
{"v": 1	"t": 2368618	"P": 989.5	"F": 0}
{"v": 1	"t": 2368638	"P": 989.0	"F": 0}
{"v": 1	"t": 2368659	"P": 994.5	"F": 0}
{"v": 1	"t": 2368679	"P": 991.5	"F": 0}
{"v": 1	"t": 2368699	"P": 990.0	"F": 0}
{"v": 1	"t": 2368720	"P": 995.0	"F": 0}
{"v": 1	"t": 2368740	"P": 994.0	"F": 0}
{"v": 1	"t": 2368761	"P": 989.5	"F": 0}
{"v": 1	"t": 2368781	"P": 994.5	"F": 0}
{"v": 1	"t": 2368801	"P": 994.5	"F": 0}
{"v": 1	"t": 2368822	"P": 989.25	"F": 0}
{"v": 1	"t": 2368842	"P": 993.75	"F": 0}
{"v": 1	"t": 2368863	"P": 995.25	"F": 0}
{"v": 1	"t": 2368883	"P": 991.75	"F": 0}
{"v": 1	"t": 2368903	"P": 993.75	"F": 0}
{"v": 1	"t": 2368924	"P": 992.5	"F": 0}
{"v": 1	"t": 2368944	"P": 990.5	"F": 0}
{"v": 1	"t": 2368965	"P": 994.5	"F": 0}
{"v": 1	"t": 2368985	"P": 994.0	"F": 0}
{"v": 1	"t": 2369005	"P": 989.0	"F": 0}
{"v": 1	"t": 2369026	"P": 994.25	"F": 0}
{"v": 1	"t": 2369046	"P": 994.75	"F": 0}
{"v": 1	"t": 2369067	"P": 990.5	"F": 0}
{"v": 1	"t": 2369087	"P": 993.25	"F": 0}
{"v": 1	"t": 2369107	"P": 994.75	"F": 0}
{"v": 1	"t": 2369128	"P": 991.0	"F": 0}
{"v": 1	"t": 2369148	"P": 990.5	"F": 0}
{"v": 1	"t": 2369169	"P": 995.25	"F": 0}
{"v": 1	"t": 2369189	"P": 990.75	"F": 0}
{"v": 1	"t": 2369209	"P": 992.5	"F": 0}
{"v": 1	"t": 2369230	"P": 996.75	"F": 0}
{"v": 1	"t": 2369250	"P": 991.75	"F": 0}
{"v": 1	"t": 2369271	"P": 991.0	"F": 0}
{"v": 1	"t": 2369291	"P": 992.75	"F": 0}
{"v": 1	"t": 2369311	"P": 994.0	"F": 0}
{"v": 1	"t": 2369332	"P": 991.0	"F": 0}
{"v": 1	"t": 2369352	"P": 992.75	"F": 0}
{"v": 1	"t": 2369372	"P": 996.0	"F": 0}
{"v": 1	"t": 2369393	"P": 991.5	"F": 0}
{"v": 1	"t": 2369413	"P": 989.75	"F": 0}
{"v": 1	"t": 2369434	"P": 996.25	"F": 0}
{"v": 1	"t": 2369454	"P": 993.75	"F": 0}
{"v": 1	"t": 2369474	"P": 990.0	"F": 0	"C": 44.455	"D": 3144	"sn": 54091779688249	"file": "/data/device_log/data0000.out"}
{"v": 1	"t": 2369495	"P": 993.75	"F": 0}
{"v": 1	"t": 2369515	"P": 993.75	"F": 0}
{"v": 1	"t": 2369535	"P": 991.75	"F": 0}
{"v": 1	"t": 2369556	"P": 990.25	"F": 0}
{"v": 1	"t": 2369576	"P": 995.75	"F": 0}
{"v": 1	"t": 2369597	"P": 991.75	"F": 0}
{"v": 1	"t": 2369617	"P": 990.0	"F": 0}
{"v": 1	"t": 2369637	"P": 995.75	"F": 0}
{"v": 1	"t": 2369658	"P": 993.25	"F": 0}
{"v": 1	"t": 2369678	"P": 989.0	"F": 0}
{"v": 1	"t": 2369698	"P": 992.0	"F": 0}
{"v": 1	"t": 2369719	"P": 995.25	"F": 0}
{"v": 1	"t": 2369739	"P": 990.25	"F": 0}
{"v": 1	"t": 2369760	"P": 993.75	"F": 0}
{"v": 1	"t": 2369780	"P": 994.75	"F": 0}
{"v": 1	"t": 2369800	"P": 991.0	"F": 0}
{"v": 1	"t": 2369821	"P": 990.75	"F": 0}
{"v": 1	"t": 2369841	"P": 995.0	"F": 0}
{"v": 1	"t": 2369862	"P": 991.75	"F": 0}
{"v": 1	"t": 2369882	"P": 991.0	"F": 0}
{"v": 1	"t": 2369902	"P": 995.5	"F": 0}
{"v": 1	"t": 2369923	"P": 992.5	"F": 0}
{"v": 1	"t": 2369943	"P": 989.75	"F": 0}
{"v": 1	"t": 2369963	"P": 988.75	"F": 0}
{"v": 1	"t": 2369984	"P": 994.0	"F": 0}
{"v": 1	"t": 2370004	"P": 990.75	"F": 0}
{"v": 1	"t": 2370025	"P": 992.0	"F": 0}
{"v": 1	"t": 2370045	"P": 995.0	"F": 0}
{"v": 1	"t": 2370065	"P": 990.5	"F": 0}
{"v": 1	"t": 2370086	"P": 991.25	"F": 0}
{"v": 1	"t": 2370106	"P": 994.5	"F": 0}
{"v": 1	"t": 2370126	"P": 994.25	"F": 0}
{"v": 1	"t": 2370147	"P": 990.25	"F": 0}
{"v": 1	"t": 2370167	"P": 992.75	"F": 0}
{"v": 1	"t": 2370187	"P": 995.25	"F": 0}
{"v": 1	"t": 2370208	"P": 991.5	"F": 0}
{"v": 1	"t": 2370228	"P": 990.75	"F": 0}
{"v": 1	"t": 2370249	"P": 995.5	"F": 0}
{"v": 1	"t": 2370269	"P": 993.25	"F": 0}
{"v": 1	"t": 2370289	"P": 989.25	"F": 0}
{"v": 1	"t": 2370310	"P": 994.0	"F": 0}
{"v": 1	"t": 2370330	"P": 994.75	"F": 0}
{"v": 1	"t": 2370350	"P": 990.5	"F": 0}
{"v": 1	"t": 2370371	"P": 992.75	"F": 0}
{"v": 1	"t": 2370391	"P": 995.25	"F": 0}
{"v": 1	"t": 2370412	"P": 992.5	"F": 0}
{"v": 1	"t": 2370432	"P": 989.75	"F": 0}
{"v": 1	"t": 2370452	"P": 995.25	"F": 0}
{"v": 1	"t": 2370473	"P": 990.25	"F": 0}
{"v": 1	"t": 2370493	"P": 990.0	"F": 0	"C": 44.445	"D": 3144	"sn": 54091779688249	"file": "/data/device_log/data0000.out"}
{"v": 1	"t": 2370514	"P": 997.5	"F": 0}
{"v": 1	"t": 2370534	"P": 993.5	"F": 0}
{"v": 1	"t": 2370554	"P": 991.5	"F": 0}
{"v": 1	"t": 2370575	"P": 995.25	"F": 0}
{"v": 1	"t": 2370595	"P": 993.5	"F": 0}
{"v": 1	"t": 2370615	"P": 990.5	"F": 0}
{"v": 1	"t": 2370636	"P": 991.5	"F": 0}
{"v": 1	"t": 2370656	"P": 996.0	"F": 0}
{"v": 1	"t": 2370677	"P": 992.25	"F": 0}
{"v": 1	"t": 2370697	"P": 989.75	"F": 0}
{"v": 1	"t": 2370717	"P": 996.75	"F": 0}
{"v": 1	"t": 2370738	"P": 993.75	"F": 0}
{"v": 1	"t": 2370758	"P": 990.5	"F": 0}
{"v": 1	"t": 2370778	"P": 992.0	"F": 0}
{"v": 1	"t": 2370799	"P": 994.25	"F": 0}
{"v": 1	"t": 2370819	"P": 989.0	"F": 0}
{"v": 1	"t": 2370840	"P": 991.75	"F": 0}
{"v": 1	"t": 2370860	"P": 995.0	"F": 0}
{"v": 1	"t": 2370880	"P": 992.5	"F": 0}
{"v": 1	"t": 2370901	"P": 989.25	"F": 0}
{"v": 1	"t": 2370921	"P": 995.75	"F": 0}
{"v": 1	"t": 2370941	"P": 993.75	"F": 0}
{"v": 1	"t": 2370962	"P": 991.25	"F": 0}
{"v": 1	"t": 2370982	"P": 994.25	"F": 0}
{"v": 1	"t": 2371002	"P": 993.0	"F": 0}
{"v": 1	"t": 2371023	"P": 990.5	"F": 0}
{"v": 1	"t": 2371043	"P": 989.75	"F": 0}
{"v": 1	"t": 2371064	"P": 996.5	"F": 0}
{"v": 1	"t": 2371084	"P": 992.25	"F": 0}
{"v": 1	"t": 2371104	"P": 990.5	"F": 0}
{"v": 1	"t": 2371125	"P": 998.25	"F": 0}
{"v": 1	"t": 2371145	"P": 992.75	"F": 0}
{"v": 1	"t": 2371166	"P": 991.25	"F": 0}
{"v": 1	"t": 2371186	"P": 996.25	"F": 0}
{"v": 1	"t": 2371206	"P": 993.75	"F": 0}
{"v": 1	"t": 2371227	"P": 989.75	"F": 0}
{"v": 1	"t": 2371247	"P": 992.5	"F": 0}
{"v": 1	"t": 2371267	"P": 994.0	"F": 0}
{"v": 1	"t": 2371288	"P": 990.75	"F": 0}
{"v": 1	"t": 2371308	"P": 991.5	"F": 0}
{"v": 1	"t": 2371329	"P": 994.75	"F": 0}
{"v": 1	"t": 2371349	"P": 991.5	"F": 0}
{"v": 1	"t": 2371369	"P": 990.75	"F": 0}
{"v": 1	"t": 2371390	"P": 993.5	"F": 0}
{"v": 1	"t": 2371410	"P": 993.0	"F": 0}
{"v": 1	"t": 2371430	"P": 990.75	"F": 0}
{"v": 1	"t": 2371451	"P": 989.75	"F": 0}
{"v": 1	"t": 2371471	"P": 995.75	"F": 0}
{"v": 1	"t": 2371492	"P": 991.0	"F": 0}
{"v": 1	"t": 2371512	"P": 989.25	"F": 0	"C": 44.43	"D": 3144	"sn": 54091779688249	"file": "/data/device_log/data0000.out"}
{"v": 1	"t": 2371532	"P": 996.75	"F": 0}
{"v": 1	"t": 2371553	"P": 992.75	"F": 0}
{"v": 1	"t": 2371573	"P": 990.25	"F": 0}
{"v": 1	"t": 2371593	"P": 993.75	"F": 0}
{"v": 1	"t": 2371614	"P": 994.25	"F": 0}
{"v": 1	"t": 2371634	"P": 990.25	"F": 0}
{"v": 1	"t": 2371655	"P": 991.0	"F": 0}
{"v": 1	"t": 2371675	"P": 996.0	"F": 0}
{"v": 1	"t": 2371695	"P": 990.25	"F": 0}
{"v": 1	"t": 2371716	"P": 990.5	"F": 0}
{"v": 1	"t": 2371736	"P": 993.75	"F": 0}
{"v": 1	"t": 2371756	"P": 993.0	"F": 0}
{"v": 1	"t": 2371777	"P": 991.25	"F": 0}
{"v": 1	"t": 2371797	"P": 995.5	"F": 0}
{"v": 1	"t": 2371818	"P": 993.75	"F": 0}
{"v": 1	"t": 2371838	"P": 990.75	"F": 0}
{"v": 1	"t": 2371858	"P": 993.5	"F": 0}
{"v": 1	"t": 2371879	"P": 993.25	"F": 0}
{"v": 1	"t": 2371899	"P": 989.25	"F": 0}
{"v": 1	"t": 2371919	"P": 991.25	"F": 0}
{"v": 1	"t": 2371940	"P": 995.5	"F": 0}
{"v": 1	"t": 2371960	"P": 991.5	"F": 0}
{"v": 1	"t": 2371981	"P": 988.75	"F": 0}
{"v": 1	"t": 2372001	"P": 994.25	"F": 0}
{"v": 1	"t": 2372021	"P": 993.25	"F": 0}
{"v": 1	"t": 2372042	"P": 989.5	"F": 0}
{"v": 1	"t": 2372062	"P": 992.75	"F": 0}
{"v": 1	"t": 2372082	"P": 995.0	"F": 0}
{"v": 1	"t": 2372103	"P": 992.25	"F": 0}
{"v": 1	"t": 2372123	"P": 990.25	"F": 0}
{"v": 1	"t": 2372144	"P": 995.0	"F": 0}
{"v": 1	"t": 2372164	"P": 992.0	"F": 0}
{"v": 1	"t": 2372184	"P": 989.5	"F": 0}
{"v": 1	"t": 2372205	"P": 993.5	"F": 0}
{"v": 1	"t": 2372225	"P": 995.0	"F": 0}
{"v": 1	"t": 2372245	"P": 991.75	"F": 0}
{"v": 1	"t": 2372266	"P": 991.0	"F": 0}
{"v": 1	"t": 2372286	"P": 995.75	"F": 0}
{"v": 1	"t": 2372306	"P": 991.75	"F": 0}
{"v": 1	"t": 2372327	"P": 990.5	"F": 0}
{"v": 1	"t": 2372347	"P": 995.5	"F": 0}
{"v": 1	"t": 2372368	"P": 993.5	"F": 0}
{"v": 1	"t": 2372388	"P": 990.5	"F": 0}
{"v": 1	"t": 2372408	"P": 995.25	"F": 0}
{"v": 1	"t": 2372429	"P": 995.0	"F": 0}
{"v": 1	"t": 2372449	"P": 990.25	"F": 0}
{"v": 1	"t": 2372470	"P": 993.5	"F": 0}
{"v": 1	"t": 2372490	"P": 994.0	"F": 0}
{"v": 1	"t": 2372510	"P": 987.75	"F": 0}
{"v": 1	"t": 2372531	"P": 994.0	"F": 0	"C": 44.44	"D": 3144	"sn": 54091779688249	"file": "/data/device_log/data0000.out"}
{"v": 1	"t": 2372551	"P": 994.25	"F": 0}
{"v": 1	"t": 2372572	"P": 989.5	"F": 0}
{"v": 1	"t": 2372592	"P": 995.75	"F": 0}
{"v": 1	"t": 2372613	"P": 993.5	"F": 0}
{"v": 1	"t": 2372633	"P": 990.25	"F": 0}
{"v": 1	"t": 2372653	"P": 994.0	"F": 0}
{"v": 1	"t": 2372674	"P": 992.0	"F": 0}
{"v": 1	"t": 2372694	"P": 988.25	"F": 0}
{"v": 1	"t": 2372715	"P": 993.5	"F": 0}
{"v": 1	"t": 2372735	"P": 992.25	"F": 0}
{"v": 1	"t": 2372755	"P": 991.25	"F": 0}
{"v": 1	"t": 2372776	"P": 990.5	"F": 0}
{"v": 1	"t": 2372796	"P": 994.75	"F": 0}
{"v": 1	"t": 2372816	"P": 991.75	"F": 0}
{"v": 1	"t": 2372837	"P": 988.25	"F": 0}
{"v": 1	"t": 2372857	"P": 994.0	"F": 0}
{"v": 1	"t": 2372878	"P": 992.25	"F": 0}
{"v": 1	"t": 2372898	"P": 991.0	"F": 0}
{"v": 1	"t": 2372918	"P": 992.0	"F": 0}
{"v": 1	"t": 2372939	"P": 995.0	"F": 0}
{"v": 1	"t": 2372959	"P": 991.5	"F": 0}
{"v": 1	"t": 2372979	"P": 991.25	"F": 0}
{"v": 1	"t": 2373000	"P": 995.5	"F": 0}
{"v": 1	"t": 2373020	"P": 993.25	"F": 0}
{"v": 1	"t": 2373041	"P": 992.25	"F": 0}
{"v": 1	"t": 2373061	"P": 992.0	"F": 0}
{"v": 1	"t": 2373081	"P": 994.75	"F": 0}
{"v": 1	"t": 2373102	"P": 990.5	"F": 0}
{"v": 1	"t": 2373122	"P": 991.5	"F": 0}
{"v": 1	"t": 2373142	"P": 993.0	"F": 0}
{"v": 1	"t": 2373163	"P": 990.5	"F": 0}
{"v": 1	"t": 2373183	"P": 989.5	"F": 0}
{"v": 1	"t": 2373204	"P": 995.75	"F": 0}
{"v": 1	"t": 2373224	"P": 992.5	"F": 0}
{"v": 1	"t": 2373244	"P": 987.75	"F": 0}
{"v": 1	"t": 2373265	"P": 994.75	"F": 0}
{"v": 1	"t": 2373285	"P": 991.25	"F": 0}
{"v": 1	"t": 2373306	"P": 988.75	"F": 0}
{"v": 1	"t": 2373326	"P": 994.25	"F": 0}
{"v": 1	"t": 2373346	"P": 993.25	"F": 0}
{"v": 1	"t": 2373367	"P": 989.75	"F": 0}
{"v": 1	"t": 2373387	"P": 990.75	"F": 0}
{"v": 1	"t": 2373407	"P": 997.5	"F": 0}
{"v": 1	"t": 2373428	"P": 993.25	"F": 0}
{"v": 1	"t": 2373448	"P": 990.25	"F": 0}
{"v": 1	"t": 2373468	"P": 995.5	"F": 0}
{"v": 1	"t": 2373489	"P": 992.25	"F": 0}
{"v": 1	"t": 2373509	"P": 991.25	"F": 0}
{"v": 1	"t": 2373530	"P": 991.75	"F": 0}
{"v": 1	"t": 2373550	"P": 995.5	"F": 0	"C": 44.435	"D": 3144	"sn": 54091779688249	"file": "/data/device_log/data0000.out"}
{"v": 1	"t": 2373570	"P": 991.75	"F": 0}
{"v": 1	"t": 2373591	"P": 991.75	"F": 0}
{"v": 1	"t": 2373611	"P": 995.75	"F": 0}
{"v": 1	"t": 2373631	"P": 992.75	"F": 0}
{"v": 1	"t": 2373652	"P": 990.25	"F": 0}
{"v": 1	"t": 2373672	"P": 993.5	"F": 0}
{"v": 1	"t": 2373692	"P": 994.25	"F": 0}
{"v": 1	"t": 2373713	"P": 991.0	"F": 0}
{"v": 1	"t": 2373733	"P": 989.75	"F": 0}
{"v": 1	"t": 2373754	"P": 996.0	"F": 0}
{"v": 1	"t": 2373774	"P": 991.5	"F": 0}
{"v": 1	"t": 2373794	"P": 989.25	"F": 0}
{"v": 1	"t": 2373815	"P": 994.25	"F": 0}
{"v": 1	"t": 2373835	"P": 994.5	"F": 0}
{"v": 1	"t": 2373855	"P": 990.25	"F": 0}
{"v": 1	"t": 2373876	"P": 992.75	"F": 0}
{"v": 1	"t": 2373896	"P": 993.5	"F": 0}
{"v": 1	"t": 2373917	"P": 989.25	"F": 0}
{"v": 1	"t": 2373937	"P": 991.5	"F": 0}
{"v": 1	"t": 2373957	"P": 995.0	"F": 0}
{"v": 1	"t": 2373978	"P": 990.5	"F": 0}
{"v": 1	"t": 2373998	"P": 991.75	"F": 0}
{"v": 1	"t": 2374019	"P": 995.75	"F": 0}
{"v": 1	"t": 2374039	"P": 992.5	"F": 0}
{"v": 1	"t": 2374059	"P": 990.5	"F": 0}
{"v": 1	"t": 2374080	"P": 994.5	"F": 0}
{"v": 1	"t": 2374100	"P": 993.25	"F": 0}
{"v": 1	"t": 2374120	"P": 989.75	"F": 0}
{"v": 1	"t": 2374141	"P": 993.0	"F": 0}
{"v": 1	"t": 2374161	"P": 994.25	"F": 0}
{"v": 1	"t": 2374182	"P": 992.5	"F": 0}
{"v": 1	"t": 2374202	"P": 989.0	"F": 0}
{"v": 1	"t": 2374222	"P": 995.75	"F": 0}
{"v": 1	"t": 2374243	"P": 993.0	"F": 0}
{"v": 1	"t": 2374263	"P": 989.75	"F": -1}
{"v": 1	"t": 2374283	"P": 995.25	"F": 0}
{"v": 1	"t": 2374304	"P": 995.0	"F": 0}
{"v": 1	"t": 2374324	"P": 990.5	"F": 0}
{"v": 1	"t": 2374344	"P": 991.5	"F": 0}
{"v": 1	"t": 2374365	"P": 995.0	"F": 0}
{"v": 1	"t": 2374385	"P": 991.75	"F": 0}
{"v": 1	"t": 2374406	"P": 990.0	"F": 0}
{"v": 1	"t": 2374426	"P": 993.25	"F": 0}
{"v": 1	"t": 2374446	"P": 995.0	"F": 0}
{"v": 1	"t": 2374467	"P": 990.25	"F": 0}
{"v": 1	"t": 2374487	"P": 993.25	"F": 0}
{"v": 1	"t": 2374507	"P": 994.5	"F": 0}
{"v": 1	"t": 2374528	"P": 989.75	"F": 0}
{"v": 1	"t": 2374548	"P": 991.0	"F": 0}
{"v": 1	"t": 2374569	"P": 993.75	"F": 0	"C": 44.46	"D": 3144	"sn": 54091779688249	"file": "/data/device_log/data0000.out"}
{"v": 1	"t": 2374589	"P": 989.75	"F": 0}
{"v": 1	"t": 2374609	"P": 990.75	"F": 0}
{"v": 1	"t": 2374630	"P": 995.75	"F": 0}
{"v": 1	"t": 2374650	"P": 994.25	"F": 0}
{"v": 1	"t": 2374670	"P": 989.75	"F": 0}
{"v": 1	"t": 2374691	"P": 992.0	"F": 0}
{"v": 1	"t": 2374711	"P": 993.75	"F": 0}
{"v": 1	"t": 2374731	"P": 994.5	"F": 0}
{"v": 1	"t": 2374751	"P": 990.5	"F": 0}
{"v": 1	"t": 2374772	"P": 988.75	"F": 0}
{"v": 1	"t": 2374792	"P": 992.25	"F": 0}
{"v": 1	"t": 2374812	"P": 993.25	"F": 0}
{"v": 1	"t": 2374833	"P": 992.0	"F": 0}
{"v": 1	"t": 2374853	"P": 991.0	"F": 0}
{"v": 1	"t": 2374873	"P": 990.75	"F": 0}
{"v": 1	"t": 2374893	"P": 994.75	"F": 0}
{"v": 1	"t": 2374914	"P": 994.0	"F": 0}
{"v": 1	"t": 2374934	"P": 991.75	"F": 0}
{"v": 1	"t": 2374954	"P": 989.5	"F": 0}
{"v": 1	"t": 2374975	"P": 990.75	"F": 0}
{"v": 1	"t": 2374995	"P": 994.75	"F": 0}
{"v": 1	"t": 2375015	"P": 992.0	"F": 0}
{"v": 1	"t": 2375035	"P": 990.25	"F": 0}
{"v": 1	"t": 2375056	"P": 989.5	"F": 0}
{"v": 1	"t": 2375076	"P": 995.0	"F": 0}
{"v": 1	"t": 2375096	"P": 993.75	"F": 0}
{"v": 1	"t": 2375117	"P": 991.25	"F": 0}
{"v": 1	"t": 2375137	"P": 988.75	"F": 0}
{"v": 1	"t": 2375157	"P": 995.0	"F": 0}
{"v": 1	"t": 2375177	"P": 992.75	"F": 0}
{"v": 1	"t": 2375198	"P": 990.25	"F": 0}
{"v": 1	"t": 2375218	"P": 989.75	"F": 0}
{"v": 1	"t": 2375238	"P": 993.25	"F": 0}
{"v": 1	"t": 2375259	"P": 993.5	"F": 0}
{"v": 1	"t": 2375279	"P": 991.75	"F": 0}
{"v": 1	"t": 2375299	"P": 989.0	"F": 0}
{"v": 1	"t": 2375320	"P": 991.5	"F": 0}
{"v": 1	"t": 2375340	"P": 994.75	"F": 0}
{"v": 1	"t": 2375360	"P": 990.75	"F": 0}
{"v": 1	"t": 2375380	"P": 988.25	"F": 0}
{"v": 1	"t": 2375401	"P": 992.5	"F": 0}
{"v": 1	"t": 2375421	"P": 995.5	"F": 0}
{"v": 1	"t": 2375441	"P": 992.5	"F": 0}
{"v": 1	"t": 2375462	"P": 989.25	"F": 0}
{"v": 1	"t": 2375482	"P": 990.0	"F": 0}
{"v": 1	"t": 2375502	"P": 995.0	"F": 0}
{"v": 1	"t": 2375523	"P": 992.75	"F": 0}
{"v": 1	"t": 2375543	"P": 991.5	"F": 0}
{"v": 1	"t": 2375563	"P": 991.0	"F": 0}
{"v": 1	"t": 2375583	"P": 996.0	"F": 0	"C": 44.495	"D": 3144	"sn": 54091779688249	"file": "/data/device_log/data0000.out"}
{"v": 1	"t": 2375604	"P": 993.25	"F": 0}
{"v": 1	"t": 2375624	"P": 990.0	"F": 0}
{"v": 1	"t": 2375644	"P": 990.0	"F": 0}
{"v": 1	"t": 2375665	"P": 997.75	"F": 0}
{"v": 1	"t": 2375685	"P": 993.5	"F": 0}
{"v": 1	"t": 2375705	"P": 991.0	"F": 0}
{"v": 1	"t": 2375726	"P": 989.75	"F": 0}
{"v": 1	"t": 2375746	"P": 995.75	"F": 0}
{"v": 1	"t": 2375766	"P": 995.0	"F": 0}
{"v": 1	"t": 2375787	"P": 993.0	"F": 0}
{"v": 1	"t": 2375807	"P": 990.0	"F": 0}
{"v": 1	"t": 2375827	"P": 996.25	"F": 0}
{"v": 1	"t": 2375847	"P": 994.0	"F": 0}
{"v": 1	"t": 2375868	"P": 991.25	"F": 0}
{"v": 1	"t": 2375888	"P": 990.5	"F": 0}
{"v": 1	"t": 2375908	"P": 992.0	"F": 0}
{"v": 1	"t": 2375929	"P": 996.25	"F": 0}
{"v": 1	"t": 2375949	"P": 993.0	"F": 0}
{"v": 1	"t": 2375969	"P": 988.5	"F": 0}
{"v": 1	"t": 2375990	"P": 992.75	"F": 0}
{"v": 1	"t": 2376010	"P": 994.0	"F": 0}
{"v": 1	"t": 2376030	"P": 993.0	"F": 0}
{"v": 1	"t": 2376050	"P": 990.25	"F": 0}
{"v": 1	"t": 2376071	"P": 993.25	"F": 0}
{"v": 1	"t": 2376091	"P": 994.5	"F": 0}
{"v": 1	"t": 2376111	"P": 992.25	"F": 0}
{"v": 1	"t": 2376132	"P": 990.75	"F": 0}
{"v": 1	"t": 2376152	"P": 993.75	"F": 0}
{"v": 1	"t": 2376172	"P": 995.5	"F": 0}
{"v": 1	"t": 2376193	"P": 992.25	"F": 0}
{"v": 1	"t": 2376213	"P": 989.75	"F": 0}
{"v": 1	"t": 2376233	"P": 994.5	"F": 0}
{"v": 1	"t": 2376254	"P": 996.0	"F": 0}
{"v": 1	"t": 2376274	"P": 992.75	"F": 0}
{"v": 1	"t": 2376294	"P": 989.0	"F": 0}
{"v": 1	"t": 2376315	"P": 995.5	"F": 0}
{"v": 1	"t": 2376335	"P": 993.25	"F": 0}
{"v": 1	"t": 2376355	"P": 989.75	"F": 0}
{"v": 1	"t": 2376376	"P": 992.75	"F": 0}
{"v": 1	"t": 2376396	"P": 995.0	"F": 0}
{"v": 1	"t": 2376416	"P": 991.75	"F": 0}
{"v": 1	"t": 2376437	"P": 989.0	"F": 0}
{"v": 1	"t": 2376457	"P": 993.25	"F": 0}
{"v": 1	"t": 2376477	"P": 995.0	"F": 0}
{"v": 1	"t": 2376498	"P": 993.0	"F": 0}
{"v": 1	"t": 2376518	"P": 989.25	"F": 0}
{"v": 1	"t": 2376538	"P": 989.75	"F": 0}
{"v": 1	"t": 2376559	"P": 995.5	"F": 0}
{"v": 1	"t": 2376579	"P": 992.5	"F": 0}
{"v": 1	"t": 2376599	"P": 990.5	"F": 0	"C": 44.45	"D": 3144	"sn": 54091779688249	"file": "/data/device_log/data0000.out"}
{"v": 1	"t": 2376620	"P": 993.0	"F": 0}
{"v": 1	"t": 2376640	"P": 996.75	"F": 0}
{"v": 1	"t": 2376660	"P": 992.0	"F": 0}
{"v": 1	"t": 2376680	"P": 990.5	"F": 0}
{"v": 1	"t": 2376701	"P": 992.75	"F": 0}
{"v": 1	"t": 2376721	"P": 994.75	"F": 0}
{"v": 1	"t": 2376741	"P": 991.5	"F": 0}
{"v": 1	"t": 2376762	"P": 990.5	"F": 0}
{"v": 1	"t": 2376782	"P": 991.5	"F": 0}
{"v": 1	"t": 2376802	"P": 995.0	"F": 0}
{"v": 1	"t": 2376823	"P": 993.25	"F": 0}
{"v": 1	"t": 2376843	"P": 990.5	"F": 0}
{"v": 1	"t": 2376863	"P": 989.5	"F": 0}
{"v": 1	"t": 2376883	"P": 994.75	"F": 0}
{"v": 1	"t": 2376904	"P": 991.5	"F": 0}
{"v": 1	"t": 2376924	"P": 991.0	"F": 0}
{"v": 1	"t": 2376944	"P": 990.0	"F": 0}
{"v": 1	"t": 2376965	"P": 993.25	"F": 0}
{"v": 1	"t": 2376985	"P": 995.25	"F": 0}
{"v": 1	"t": 2377005	"P": 990.75	"F": 0}
{"v": 1	"t": 2377026	"P": 989.0	"F": 0}
{"v": 1	"t": 2377046	"P": 992.25	"F": 0}
{"v": 1	"t": 2377066	"P": 995.0	"F": 0}
{"v": 1	"t": 2377086	"P": 992.0	"F": 0}
{"v": 1	"t": 2377107	"P": 990.75	"F": 0}
{"v": 1	"t": 2377127	"P": 993.0	"F": 0}
{"v": 1	"t": 2377147	"P": 995.0	"F": 0}
{"v": 1	"t": 2377168	"P": 991.75	"F": 0}
{"v": 1	"t": 2377188	"P": 990.25	"F": 0}
{"v": 1	"t": 2377208	"P": 990.75	"F": 0}
{"v": 1	"t": 2377229	"P": 995.0	"F": 0}
{"v": 1	"t": 2377249	"P": 991.75	"F": 0}
{"v": 1	"t": 2377269	"P": 990.0	"F": 0}
{"v": 1	"t": 2377289	"P": 991.5	"F": 0}
{"v": 1	"t": 2377310	"P": 996.25	"F": 0}
{"v": 1	"t": 2377330	"P": 993.0	"F": 0}
{"v": 1	"t": 2377350	"P": 988.75	"F": 0}
{"v": 1	"t": 2377371	"P": 991.25	"F": 0}
{"v": 1	"t": 2377391	"P": 997.5	"F": 0}
{"v": 1	"t": 2377411	"P": 994.0	"F": 0}
{"v": 1	"t": 2377432	"P": 988.5	"F": 0}
{"v": 1	"t": 2377452	"P": 990.5	"F": -1}
{"v": 1	"t": 2377472	"P": 995.75	"F": 0}
{"v": 1	"t": 2377493	"P": 992.0	"F": 0}
{"v": 1	"t": 2377513	"P": 989.5	"F": 0}
{"v": 1	"t": 2377533	"P": 989.5	"F": 0}
{"v": 1	"t": 2377553	"P": 995.5	"F": 0}
{"v": 1	"t": 2377574	"P": 994.75	"F": 0}
{"v": 1	"t": 2377594	"P": 991.5	"F": 0}
{"v": 1	"t": 2377614	"P": 990.5	"F": 0	"C": 44.43	"D": 3144	"sn": 54091779688249	"file": "/data/device_log/data0000.out"}
{"v": 1	"t": 2377635	"P": 995.0	"F": 0}
{"v": 1	"t": 2377655	"P": 994.75	"F": 0}
{"v": 1	"t": 2377675	"P": 991.0	"F": 0}
{"v": 1	"t": 2377696	"P": 989.75	"F": 0}
{"v": 1	"t": 2377716	"P": 995.25	"F": 0}
{"v": 1	"t": 2377736	"P": 993.25	"F": 0}
{"v": 1	"t": 2377756	"P": 991.5	"F": 0}
{"v": 1	"t": 2377777	"P": 987.25	"F": 0}
{"v": 1	"t": 2377797	"P": 993.5	"F": 0}
{"v": 1	"t": 2377817	"P": 995.0	"F": 0}
{"v": 1	"t": 2377838	"P": 992.75	"F": 0}
{"v": 1	"t": 2377858	"P": 989.5	"F": 0}
{"v": 1	"t": 2377878	"P": 991.25	"F": 0}
{"v": 1	"t": 2377899	"P": 997.0	"F": 0}
{"v": 1	"t": 2377919	"P": 994.0	"F": 0}
{"v": 1	"t": 2377939	"P": 991.0	"F": 0}
{"v": 1	"t": 2377959	"P": 991.5	"F": 0}
{"v": 1	"t": 2377980	"P": 996.25	"F": 0}
{"v": 1	"t": 2378000	"P": 993.5	"F": 0}
{"v": 1	"t": 2378020	"P": 990.75	"F": 0}
{"v": 1	"t": 2378041	"P": 991.75	"F": 0}
{"v": 1	"t": 2378061	"P": 996.0	"F": 0}
{"v": 1	"t": 2378081	"P": 993.0	"F": 0}
{"v": 1	"t": 2378102	"P": 989.75	"F": 0}
{"v": 1	"t": 2378122	"P": 989.75	"F": 0}
{"v": 1	"t": 2378142	"P": 995.75	"F": 0}
{"v": 1	"t": 2378163	"P": 994.75	"F": 0}
{"v": 1	"t": 2378183	"P": 991.0	"F": 0}
{"v": 1	"t": 2378203	"P": 989.75	"F": 0}
{"v": 1	"t": 2378223	"P": 996.25	"F": 0}
{"v": 1	"t": 2378244	"P": 993.5	"F": 0}
{"v": 1	"t": 2378264	"P": 991.75	"F": 0}
{"v": 1	"t": 2378284	"P": 990.25	"F": 0}
{"v": 1	"t": 2378305	"P": 993.75	"F": 0}
{"v": 1	"t": 2378325	"P": 993.5	"F": 0}
{"v": 1	"t": 2378345	"P": 993.25	"F": 0}
{"v": 1	"t": 2378366	"P": 989.0	"F": 0}
{"v": 1	"t": 2378386	"P": 994.5	"F": 0}
{"v": 1	"t": 2378406	"P": 995.25	"F": 0}
{"v": 1	"t": 2378426	"P": 992.75	"F": 0}
{"v": 1	"t": 2378447	"P": 990.5	"F": 0}
{"v": 1	"t": 2378467	"P": 990.0	"F": 0}
{"v": 1	"t": 2378487	"P": 995.5	"F": 0}
{"v": 1	"t": 2378508	"P": 991.5	"F": 0}
{"v": 1	"t": 2378528	"P": 991.5	"F": 0}
{"v": 1	"t": 2378548	"P": 989.25	"F": 0}
{"v": 1	"t": 2378568	"P": 994.75	"F": 0}
{"v": 1	"t": 2378589	"P": 993.75	"F": 0}
{"v": 1	"t": 2378609	"P": 991.75	"F": 0}
{"v": 1	"t": 2378629	"P": 991.0	"F": 0	"C": 44.465	"D": 3144	"sn": 54091779688249	"file": "/data/device_log/data0000.out"}
{"v": 1	"t": 2378650	"P": 995.75	"F": 0}
{"v": 1	"t": 2378670	"P": 992.0	"F": 0}
{"v": 1	"t": 2378690	"P": 991.0	"F": 0}
{"v": 1	"t": 2378711	"P": 990.25	"F": 0}
{"v": 1	"t": 2378731	"P": 996.0	"F": 0}
{"v": 1	"t": 2378751	"P": 994.5	"F": 0}
{"v": 1	"t": 2378772	"P": 989.25	"F": 0}
{"v": 1	"t": 2378792	"P": 990.5	"F": 0}
{"v": 1	"t": 2378812	"P": 995.75	"F": 0}
{"v": 1	"t": 2378832	"P": 995.0	"F": 0}
{"v": 1	"t": 2378853	"P": 990.25	"F": 0}
{"v": 1	"t": 2378873	"P": 990.0	"F": 0}
{"v": 1	"t": 2378893	"P": 994.25	"F": 0}
{"v": 1	"t": 2378914	"P": 996.0	"F": 0}
{"v": 1	"t": 2378934	"P": 992.75	"F": 0}
{"v": 1	"t": 2378954	"P": 988.5	"F": 0}
{"v": 1	"t": 2378975	"P": 993.0	"F": 0}
{"v": 1	"t": 2378995	"P": 995.0	"F": 0}
{"v": 1	"t": 2379015	"P": 992.75	"F": 0}
{"v": 1	"t": 2379035	"P": 990.25	"F": 0}
{"v": 1	"t": 2379056	"P": 991.5	"F": 0}
{"v": 1	"t": 2379076	"P": 996.0	"F": 0}
{"v": 1	"t": 2379096	"P": 993.25	"F": 0}
{"v": 1	"t": 2379117	"P": 989.75	"F": 0}
{"v": 1	"t": 2379137	"P": 990.5	"F": 0}
{"v": 1	"t": 2379157	"P": 994.75	"F": 0}
{"v": 1	"t": 2379178	"P": 993.25	"F": 0}
{"v": 1	"t": 2379198	"P": 990.5	"F": 0}
{"v": 1	"t": 2379218	"P": 989.25	"F": 0}
{"v": 1	"t": 2379238	"P": 994.5	"F": 0}
{"v": 1	"t": 2379259	"P": 993.25	"F": 0}
{"v": 1	"t": 2379279	"P": 990.0	"F": 0}
{"v": 1	"t": 2379299	"P": 989.75	"F": 0}
{"v": 1	"t": 2379320	"P": 994.75	"F": 0}
{"v": 1	"t": 2379340	"P": 993.5	"F": 0}
{"v": 1	"t": 2379360	"P": 990.5	"F": 0}
{"v": 1	"t": 2379381	"P": 989.75	"F": 0}
{"v": 1	"t": 2379401	"P": 995.25	"F": -1}
{"v": 1	"t": 2379421	"P": 993.0	"F": 0}
{"v": 1	"t": 2379442	"P": 992.25	"F": 0}
{"v": 1	"t": 2379462	"P": 989.25	"F": 0}
{"v": 1	"t": 2379482	"P": 997.25	"F": 0}
{"v": 1	"t": 2379502	"P": 995.5	"F": 0}
{"v": 1	"t": 2379523	"P": 991.75	"F": 0}
{"v": 1	"t": 2379543	"P": 991.25	"F": 0}
{"v": 1	"t": 2379563	"P": 992.25	"F": 0}
{"v": 1	"t": 2379584	"P": 994.75	"F": 0}
{"v": 1	"t": 2379604	"P": 990.0	"F": 0}
{"v": 1	"t": 2379624	"P": 990.0	"F": 0}
{"v": 1	"t": 2379645	"P": 994.5	"F": 0	"C": 44.475	"D": 3144	"sn": 54091779688249	"file": "/data/device_log/data0000.out"}
{"v": 1	"t": 2379665	"P": 995.75	"F": 0}
{"v": 1	"t": 2379685	"P": 992.25	"F": 0}
{"v": 1	"t": 2379705	"P": 988.75	"F": 0}
{"v": 1	"t": 2379726	"P": 993.75	"F": 0}
{"v": 1	"t": 2379746	"P": 995.0	"F": 0}
{"v": 1	"t": 2379766	"P": 992.0	"F": 0}
{"v": 1	"t": 2379787	"P": 988.5	"F": 0}
{"v": 1	"t": 2379807	"P": 992.25	"F": 0}
{"v": 1	"t": 2379827	"P": 993.75	"F": 0}
{"v": 1	"t": 2379848	"P": 992.5	"F": 0}
{"v": 1	"t": 2379868	"P": 989.75	"F": 0}
{"v": 1	"t": 2379888	"P": 989.0	"F": 0}
{"v": 1	"t": 2379908	"P": 994.75	"F": 0}
{"v": 1	"t": 2379929	"P": 993.75	"F": 0}
{"v": 1	"t": 2379949	"P": 991.75	"F": 0}
{"v": 1	"t": 2379969	"P": 989.75	"F": 0}
{"v": 1	"t": 2379990	"P": 995.75	"F": 0}
{"v": 1	"t": 2380010	"P": 991.5	"F": 0}
{"v": 1	"t": 2380030	"P": 990.75	"F": 0}
{"v": 1	"t": 2380051	"P": 991.75	"F": 0}
{"v": 1	"t": 2380071	"P": 995.5	"F": 0}
{"v": 1	"t": 2380091	"P": 993.25	"F": 0}
{"v": 1	"t": 2380112	"P": 990.75	"F": 0}
{"v": 1	"t": 2380132	"P": 990.25	"F": -1}
{"v": 1	"t": 2380152	"P": 996.75	"F": 0}
{"v": 1	"t": 2380173	"P": 993.0	"F": 0}
{"v": 1	"t": 2380193	"P": 990.5	"F": 0}
{"v": 1	"t": 2380213	"P": 994.0	"F": 0}
{"v": 1	"t": 2380234	"P": 995.5	"F": 0}
{"v": 1	"t": 2380254	"P": 992.25	"F": 0}
{"v": 1	"t": 2380274	"P": 991.0	"F": 0}
{"v": 1	"t": 2380295	"P": 994.0	"F": 0}
{"v": 1	"t": 2380315	"P": 994.0	"F": 0}
{"v": 1	"t": 2380335	"P": 992.0	"F": 0}
{"v": 1	"t": 2380356	"P": 991.0	"F": 0}
{"v": 1	"t": 2380376	"P": 995.75	"F": 0}
{"v": 1	"t": 2380396	"P": 993.0	"F": 0}
{"v": 1	"t": 2380417	"P": 990.75	"F": 0}
{"v": 1	"t": 2380437	"P": 991.5	"F": 0}
{"v": 1	"t": 2380457	"P": 995.0	"F": 0}
{"v": 1	"t": 2380478	"P": 992.75	"F": 0}
{"v": 1	"t": 2380498	"P": 992.25	"F": 0}
{"v": 1	"t": 2380518	"P": 986.75	"F": 0}
{"v": 1	"t": 2380538	"P": 995.25	"F": 0}
{"v": 1	"t": 2380559	"P": 992.25	"F": 0}
{"v": 1	"t": 2380579	"P": 991.75	"F": 0}
{"v": 1	"t": 2380599	"P": 989.0	"F": 0}
{"v": 1	"t": 2380620	"P": 995.5	"F": 0}
{"v": 1	"t": 2380640	"P": 993.75	"F": 0}
{"v": 1	"t": 2380660	"P": 989.75	"F": 0	"C": 44.46	"D": 3144	"sn": 54091779688249	"file": "/data/device_log/data0000.out"}
{"v": 1	"t": 2380681	"P": 991.5	"F": 0}
{"v": 1	"t": 2380701	"P": 994.75	"F": 0}
{"v": 1	"t": 2380721	"P": 995.25	"F": 0}
{"v": 1	"t": 2380742	"P": 992.5	"F": 0}
{"v": 1	"t": 2380762	"P": 991.5	"F": 0}
{"v": 1	"t": 2380782	"P": 995.75	"F": 0}
{"v": 1	"t": 2380802	"P": 993.75	"F": 0}
{"v": 1	"t": 2380823	"P": 992.75	"F": 0}
{"v": 1	"t": 2380843	"P": 989.75	"F": 0}
{"v": 1	"t": 2380863	"P": 994.0	"F": 0}
{"v": 1	"t": 2380884	"P": 996.0	"F": 0}
{"v": 1	"t": 2380904	"P": 992.25	"F": 0}
{"v": 1	"t": 2380924	"P": 991.25	"F": 0}
{"v": 1	"t": 2380945	"P": 991.75	"F": 0}
{"v": 1	"t": 2380965	"P": 997.5	"F": 0}
{"v": 1	"t": 2380985	"P": 993.75	"F": 0}
{"v": 1	"t": 2381005	"P": 991.25	"F": 0}
{"v": 1	"t": 2381026	"P": 990.0	"F": 0}
{"v": 1	"t": 2381046	"P": 995.5	"F": 0}
{"v": 1	"t": 2381066	"P": 993.75	"F": 0}
{"v": 1	"t": 2381087	"P": 993.25	"F": 0}
{"v": 1	"t": 2381107	"P": 989.75	"F": 0}
{"v": 1	"t": 2381127	"P": 995.25	"F": 0}
{"v": 1	"t": 2381147	"P": 996.25	"F": 0}
{"v": 1	"t": 2381168	"P": 993.0	"F": 0}
{"v": 1	"t": 2381188	"P": 990.25	"F": 0}
{"v": 1	"t": 2381208	"P": 992.75	"F": 0}
{"v": 1	"t": 2381229	"P": 995.25	"F": 0}
{"v": 1	"t": 2381249	"P": 991.75	"F": 0}
{"v": 1	"t": 2381269	"P": 991.25	"F": 0}
{"v": 1	"t": 2381290	"P": 992.25	"F": 0}
{"v": 1	"t": 2381310	"P": 994.25	"F": 0}
{"v": 1	"t": 2381330	"P": 993.0	"F": 0}
{"v": 1	"t": 2381350	"P": 989.5	"F": 0}
{"v": 1	"t": 2381371	"P": 991.5	"F": 0}
{"v": 1	"t": 2381391	"P": 998.0	"F": 0}
{"v": 1	"t": 2381411	"P": 994.25	"F": 0}
{"v": 1	"t": 2381432	"P": 991.75	"F": 0}
{"v": 1	"t": 2381452	"P": 989.75	"F": 0}
{"v": 1	"t": 2381472	"P": 995.25	"F": 0}
{"v": 1	"t": 2381492	"P": 996.0	"F": 0}
{"v": 1	"t": 2381513	"P": 993.75	"F": 0}
{"v": 1	"t": 2381533	"P": 989.0	"F": 0}
{"v": 1	"t": 2381553	"P": 994.0	"F": 0}
{"v": 1	"t": 2381574	"P": 996.0	"F": 0}
{"v": 1	"t": 2381594	"P": 993.25	"F": 0}
{"v": 1	"t": 2381614	"P": 989.5	"F": 0}
{"v": 1	"t": 2381634	"P": 990.75	"F": 0}
{"v": 1	"t": 2381655	"P": 996.5	"F": 0}
{"v": 1	"t": 2381675	"P": 993.0	"F": 0	"C": 44.485	"D": 3144	"sn": 54091779688249	"file": "/data/device_log/data0000.out"}
{"v": 1	"t": 2381695	"P": 991.5	"F": 0}
{"v": 1	"t": 2381716	"P": 991.75	"F": 0}
{"v": 1	"t": 2381736	"P": 996.0	"F": 0}
{"v": 1	"t": 2381756	"P": 996.0	"F": 0}
{"v": 1	"t": 2381777	"P": 992.5	"F": 0}
{"v": 1	"t": 2381797	"P": 990.75	"F": 0}
{"v": 1	"t": 2381817	"P": 994.75	"F": 0}
{"v": 1	"t": 2381837	"P": 995.75	"F": 0}
{"v": 1	"t": 2381858	"P": 992.75	"F": 0}
{"v": 1	"t": 2381878	"P": 990.75	"F": 0}
{"v": 1	"t": 2381898	"P": 990.75	"F": 0}
{"v": 1	"t": 2381919	"P": 997.0	"F": 0}
{"v": 1	"t": 2381939	"P": 994.0	"F": 0}
{"v": 1	"t": 2381959	"P": 989.25	"F": 0}
{"v": 1	"t": 2381979	"P": 992.0	"F": 0}
{"v": 1	"t": 2382000	"P": 996.5	"F": 0}
{"v": 1	"t": 2382020	"P": 995.5	"F": 0}
{"v": 1	"t": 2382040	"P": 990.0	"F": 0}
{"v": 1	"t": 2382061	"P": 993.0	"F": 0}
{"v": 1	"t": 2382081	"P": 996.5	"F": 0}
{"v": 1	"t": 2382101	"P": 993.75	"F": 0}
{"v": 1	"t": 2382122	"P": 992.5	"F": 0}
{"v": 1	"t": 2382142	"P": 992.5	"F": 0}
{"v": 1	"t": 2382162	"P": 995.75	"F": 0}
{"v": 1	"t": 2382183	"P": 993.5	"F": 0}
{"v": 1	"t": 2382203	"P": 990.5	"F": 0}
{"v": 1	"t": 2382223	"P": 990.25	"F": 0}
{"v": 1	"t": 2382243	"P": 997.0	"F": 0}
{"v": 1	"t": 2382264	"P": 995.5	"F": 0}
{"v": 1	"t": 2382284	"P": 992.0	"F": 0}
{"v": 1	"t": 2382304	"P": 991.0	"F": 0}
{"v": 1	"t": 2382325	"P": 995.25	"F": 0}
{"v": 1	"t": 2382345	"P": 995.5	"F": 0}
{"v": 1	"t": 2382365	"P": 992.0	"F": 0}
{"v": 1	"t": 2382385	"P": 990.25	"F": 0}
{"v": 1	"t": 2382406	"P": 991.5	"F": 0}
{"v": 1	"t": 2382426	"P": 995.25	"F": 0}
{"v": 1	"t": 2382446	"P": 995.0	"F": 0}
{"v": 1	"t": 2382467	"P": 991.5	"F": 0}
{"v": 1	"t": 2382487	"P": 990.25	"F": 0}
{"v": 1	"t": 2382507	"P": 996.25	"F": 0}
{"v": 1	"t": 2382527	"P": 996.0	"F": 0}
{"v": 1	"t": 2382548	"P": 991.25	"F": 0}
{"v": 1	"t": 2382568	"P": 990.5	"F": 0}
{"v": 1	"t": 2382588	"P": 994.25	"F": 0}
{"v": 1	"t": 2382609	"P": 996.0	"F": 0}
{"v": 1	"t": 2382629	"P": 994.0	"F": 0}
{"v": 1	"t": 2382649	"P": 989.75	"F": 0}
{"v": 1	"t": 2382670	"P": 992.25	"F": 0}
{"v": 1	"t": 2382690	"P": 996.5	"F": 0	"C": 44.495	"D": 3144	"sn": 54091779688249	"file": "/data/device_log/data0000.out"}
{"v": 1	"t": 2382710	"P": 993.0	"F": 0}
{"v": 1	"t": 2382731	"P": 990.5	"F": 0}
{"v": 1	"t": 2382751	"P": 993.0	"F": 0}
{"v": 1	"t": 2382771	"P": 994.5	"F": 0}
{"v": 1	"t": 2382791	"P": 992.25	"F": 0}
{"v": 1	"t": 2382812	"P": 989.75	"F": 0}
{"v": 1	"t": 2382832	"P": 993.5	"F": 0}
{"v": 1	"t": 2382852	"P": 996.0	"F": 0}
{"v": 1	"t": 2382873	"P": 993.25	"F": 0}
{"v": 1	"t": 2382893	"P": 989.25	"F": 0}
{"v": 1	"t": 2382913	"P": 991.75	"F": 0}
{"v": 1	"t": 2382934	"P": 996.5	"F": 0}
{"v": 1	"t": 2382954	"P": 993.0	"F": 0}
{"v": 1	"t": 2382974	"P": 988.5	"F": 0}
{"v": 1	"t": 2382994	"P": 990.25	"F": 0}
{"v": 1	"t": 2383015	"P": 995.75	"F": 0}
{"v": 1	"t": 2383035	"P": 993.5	"F": 0}
{"v": 1	"t": 2383055	"P": 992.5	"F": 0}
{"v": 1	"t": 2383076	"P": 990.5	"F": 0}
{"v": 1	"t": 2383096	"P": 993.25	"F": 0}
{"v": 1	"t": 2383116	"P": 996.5	"F": 0}
{"v": 1	"t": 2383136	"P": 992.5	"F": 0}
{"v": 1	"t": 2383157	"P": 990.25	"F": 0}
{"v": 1	"t": 2383177	"P": 991.5	"F": 0}
{"v": 1	"t": 2383197	"P": 995.25	"F": 0}
{"v": 1	"t": 2383218	"P": 993.5	"F": 0}
{"v": 1	"t": 2383238	"P": 992.0	"F": 0}
{"v": 1	"t": 2383258	"P": 990.5	"F": 0}
{"v": 1	"t": 2383278	"P": 993.75	"F": 0}
{"v": 1	"t": 2383299	"P": 996.25	"F": 0}
{"v": 1	"t": 2383319	"P": 993.0	"F": 0}
{"v": 1	"t": 2383339	"P": 991.25	"F": 0}
{"v": 1	"t": 2383360	"P": 994.75	"F": 0}
{"v": 1	"t": 2383380	"P": 993.5	"F": 0}
{"v": 1	"t": 2383400	"P": 993.25	"F": 0}
{"v": 1	"t": 2383421	"P": 992.75	"F": 0}
{"v": 1	"t": 2383441	"P": 995.25	"F": 0}
{"v": 1	"t": 2383461	"P": 995.5	"F": 0}
{"v": 1	"t": 2383481	"P": 992.5	"F": 0}
{"v": 1	"t": 2383502	"P": 989.25	"F": -1}
{"v": 1	"t": 2383522	"P": 994.5	"F": 0}
{"v": 1	"t": 2383542	"P": 996.25	"F": 0}
{"v": 1	"t": 2383563	"P": 991.5	"F": 0}
{"v": 1	"t": 2383583	"P": 991.0	"F": 0}
{"v": 1	"t": 2383603	"P": 990.75	"F": 0}
{"v": 1	"t": 2383624	"P": 997.75	"F": 0}
{"v": 1	"t": 2383644	"P": 992.5	"F": 0}
{"v": 1	"t": 2383664	"P": 992.0	"F": 0}
{"v": 1	"t": 2383684	"P": 991.0	"F": 0}
{"v": 1	"t": 2383705	"P": 996.25	"F": 0	"C": 44.495	"D": 3144	"sn": 54091779688249	"file": "/data/device_log/data0000.out"}
{"v": 1	"t": 2383725	"P": 994.75	"F": 0}
{"v": 1	"t": 2383745	"P": 991.75	"F": 0}
{"v": 1	"t": 2383766	"P": 991.0	"F": 0}
{"v": 1	"t": 2383786	"P": 995.0	"F": 0}
{"v": 1	"t": 2383806	"P": 994.25	"F": 0}
{"v": 1	"t": 2383826	"P": 993.0	"F": 0}
{"v": 1	"t": 2383847	"P": 989.5	"F": 0}
{"v": 1	"t": 2383867	"P": 991.5	"F": 0}
{"v": 1	"t": 2383887	"P": 995.5	"F": 0}
{"v": 1	"t": 2383908	"P": 993.5	"F": 0}
{"v": 1	"t": 2383928	"P": 990.25	"F": 0}
{"v": 1	"t": 2383948	"P": 991.5	"F": 0}
{"v": 1	"t": 2383968	"P": 996.0	"F": 0}
{"v": 1	"t": 2383989	"P": 996.75	"F": 0}
{"v": 1	"t": 2384009	"P": 991.75	"F": 0}
{"v": 1	"t": 2384029	"P": 989.5	"F": 0}
{"v": 1	"t": 2384050	"P": 995.5	"F": 0}
{"v": 1	"t": 2384070	"P": 993.75	"F": 0}
{"v": 1	"t": 2384090	"P": 993.0	"F": -1}
{"v": 1	"t": 2384111	"P": 988.75	"F": 0}
{"v": 1	"t": 2384131	"P": 995.25	"F": 0}
{"v": 1	"t": 2384151	"P": 993.25	"F": 0}
{"v": 1	"t": 2384171	"P": 992.5	"F": 0}
{"v": 1	"t": 2384192	"P": 989.75	"F": 0}
{"v": 1	"t": 2384212	"P": 994.75	"F": 0}
{"v": 1	"t": 2384232	"P": 996.0	"F": 0}
{"v": 1	"t": 2384253	"P": 990.0	"F": 0}
{"v": 1	"t": 2384273	"P": 992.5	"F": 0}
{"v": 1	"t": 2384294	"P": 996.25	"F": 0}
{"v": 1	"t": 2384314	"P": 992.5	"F": 0}
{"v": 1	"t": 2384334	"P": 991.75	"F": 0}
{"v": 1	"t": 2384354	"P": 990.75	"F": 0}
{"v": 1	"t": 2384375	"P": 995.25	"F": 0}
{"v": 1	"t": 2384395	"P": 993.25	"F": 0}
{"v": 1	"t": 2384415	"P": 990.5	"F": 0}
{"v": 1	"t": 2384436	"P": 992.0	"F": 0}
{"v": 1	"t": 2384456	"P": 995.0	"F": 0}
{"v": 1	"t": 2384476	"P": 992.5	"F": 0}
{"v": 1	"t": 2384497	"P": 990.5	"F": 0}
{"v": 1	"t": 2384517	"P": 992.75	"F": 0}
{"v": 1	"t": 2384537	"P": 996.0	"F": 0}
{"v": 1	"t": 2384558	"P": 992.75	"F": 0}
{"v": 1	"t": 2384578	"P": 990.25	"F": 0}
{"v": 1	"t": 2384598	"P": 992.25	"F": 0}
{"v": 1	"t": 2384619	"P": 995.5	"F": 0}
{"v": 1	"t": 2384639	"P": 992.5	"F": 0}
{"v": 1	"t": 2384659	"P": 989.5	"F": 0}
{"v": 1	"t": 2384679	"P": 991.75	"F": 0}
{"v": 1	"t": 2384700	"P": 995.75	"F": 0}
{"v": 1	"t": 2384720	"P": 994.5	"F": 0	"C": 44.46	"D": 3144	"sn": 54091779688249	"file": "/data/device_log/data0000.out"}
{"v": 1	"t": 2384740	"P": 991.5	"F": 0}
{"v": 1	"t": 2384761	"P": 990.25	"F": 0}
{"v": 1	"t": 2384781	"P": 994.0	"F": 0}
{"v": 1	"t": 2384801	"P": 995.25	"F": 0}
{"v": 1	"t": 2384821	"P": 989.75	"F": 0}
{"v": 1	"t": 2384842	"P": 992.75	"F": 0}
{"v": 1	"t": 2384862	"P": 994.0	"F": 0}
{"v": 1	"t": 2384882	"P": 996.25	"F": 0}
{"v": 1	"t": 2384903	"P": 990.5	"F": 0}
{"v": 1	"t": 2384923	"P": 989.0	"F": 0}
{"v": 1	"t": 2384943	"P": 992.75	"F": 0}
{"v": 1	"t": 2384963	"P": 996.5	"F": 0}
{"v": 1	"t": 2384984	"P": 994.75	"F": 0}
{"v": 1	"t": 2385004	"P": 990.0	"F": 0}
{"v": 1	"t": 2385024	"P": 991.5	"F": 0}
{"v": 1	"t": 2385045	"P": 996.75	"F": 0}
{"v": 1	"t": 2385065	"P": 994.75	"F": 0}
{"v": 1	"t": 2385085	"P": 991.25	"F": 0}
{"v": 1	"t": 2385106	"P": 990.5	"F": 0}
{"v": 1	"t": 2385126	"P": 993.5	"F": 0}
{"v": 1	"t": 2385146	"P": 995.5	"F": 0}
{"v": 1	"t": 2385166	"P": 991.0	"F": 0}
{"v": 1	"t": 2385187	"P": 989.75	"F": 0}
{"v": 1	"t": 2385207	"P": 993.25	"F": 0}
{"v": 1	"t": 2385227	"P": 993.5	"F": 0}
{"v": 1	"t": 2385248	"P": 992.5	"F": 0}
{"v": 1	"t": 2385268	"P": 990.0	"F": 0}
{"v": 1	"t": 2385288	"P": 991.75	"F": 0}
{"v": 1	"t": 2385309	"P": 996.0	"F": 0}
{"v": 1	"t": 2385329	"P": 992.5	"F": 0}
{"v": 1	"t": 2385349	"P": 988.0	"F": 0}
{"v": 1	"t": 2385369	"P": 991.5	"F": 0}
{"v": 1	"t": 2385390	"P": 994.5	"F": 0}
{"v": 1	"t": 2385410	"P": 992.25	"F": 0}
{"v": 1	"t": 2385430	"P": 990.0	"F": 0}
{"v": 1	"t": 2385451	"P": 991.25	"F": 0}
{"v": 1	"t": 2385471	"P": 996.25	"F": 0}
{"v": 1	"t": 2385491	"P": 994.25	"F": 0}
{"v": 1	"t": 2385512	"P": 991.75	"F": 0}
{"v": 1	"t": 2385532	"P": 991.0	"F": 0}
{"v": 1	"t": 2385552	"P": 994.75	"F": 0}
{"v": 1	"t": 2385572	"P": 995.5	"F": 0}
{"v": 1	"t": 2385593	"P": 992.75	"F": 0}
{"v": 1	"t": 2385613	"P": 991.0	"F": 0}
{"v": 1	"t": 2385633	"P": 993.75	"F": 0}
{"v": 1	"t": 2385654	"P": 996.0	"F": 0}
{"v": 1	"t": 2385674	"P": 993.75	"F": 0}
{"v": 1	"t": 2385694	"P": 992.25	"F": 0}
{"v": 1	"t": 2385714	"P": 991.75	"F": 0}
{"v": 1	"t": 2385735	"P": 995.5	"F": 0	"C": 44.52	"D": 3144	"sn": 54091779688249	"file": "/data/device_log/data0000.out"}
{"v": 1	"t": 2385755	"P": 993.5	"F": 0}
{"v": 1	"t": 2385775	"P": 991.25	"F": 0}
{"v": 1	"t": 2385796	"P": 989.25	"F": 0}
{"v": 1	"t": 2385816	"P": 995.25	"F": 0}
{"v": 1	"t": 2385836	"P": 994.25	"F": 0}
{"v": 1	"t": 2385856	"P": 992.0	"F": 0}
{"v": 1	"t": 2385877	"P": 991.75	"F": 0}
{"v": 1	"t": 2385897	"P": 996.5	"F": 0}
{"v": 1	"t": 2385917	"P": 995.0	"F": 0}
{"v": 1	"t": 2385938	"P": 993.5	"F": 0}
{"v": 1	"t": 2385958	"P": 989.25	"F": 0}
{"v": 1	"t": 2385978	"P": 992.5	"F": 0}
{"v": 1	"t": 2385999	"P": 995.75	"F": 0}
{"v": 1	"t": 2386019	"P": 993.0	"F": 0}
{"v": 1	"t": 2386039	"P": 990.0	"F": 0}
{"v": 1	"t": 2386060	"P": 992.0	"F": 0}
{"v": 1	"t": 2386080	"P": 995.0	"F": 0}
{"v": 1	"t": 2386100	"P": 993.0	"F": 0}
{"v": 1	"t": 2386120	"P": 991.75	"F": 0}
{"v": 1	"t": 2386141	"P": 991.0	"F": 0}
{"v": 1	"t": 2386161	"P": 993.5	"F": 0}
{"v": 1	"t": 2386181	"P": 993.5	"F": 0}
{"v": 1	"t": 2386202	"P": 991.25	"F": 0}
{"v": 1	"t": 2386222	"P": 989.75	"F": 0}
{"v": 1	"t": 2386242	"P": 995.75	"F": 0}
{"v": 1	"t": 2386262	"P": 995.25	"F": 0}
{"v": 1	"t": 2386283	"P": 992.75	"F": 0}
{"v": 1	"t": 2386303	"P": 988.75	"F": 0}
{"v": 1	"t": 2386323	"P": 994.25	"F": 0}
{"v": 1	"t": 2386344	"P": 995.0	"F": 0}
{"v": 1	"t": 2386364	"P": 992.0	"F": 0}
{"v": 1	"t": 2386384	"P": 990.75	"F": 0}
{"v": 1	"t": 2386404	"P": 990.0	"F": 0}
{"v": 1	"t": 2386425	"P": 996.25	"F": 0}
{"v": 1	"t": 2386445	"P": 992.5	"F": 0}
{"v": 1	"t": 2386465	"P": 988.75	"F": 0}
{"v": 1	"t": 2386486	"P": 991.75	"F": 0}
{"v": 1	"t": 2386506	"P": 996.75	"F": 0}
{"v": 1	"t": 2386526	"P": 992.0	"F": 0}
{"v": 1	"t": 2386547	"P": 992.75	"F": 0}
{"v": 1	"t": 2386567	"P": 990.25	"F": 0}
{"v": 1	"t": 2386587	"P": 993.75	"F": 0}
{"v": 1	"t": 2386607	"P": 995.5	"F": 0}
{"v": 1	"t": 2386628	"P": 990.5	"F": 0}
{"v": 1	"t": 2386648	"P": 989.5	"F": 0}
{"v": 1	"t": 2386668	"P": 994.5	"F": 0}
{"v": 1	"t": 2386689	"P": 995.0	"F": 0}
{"v": 1	"t": 2386709	"P": 991.75	"F": 0}
{"v": 1	"t": 2386729	"P": 990.0	"F": 0}
{"v": 1	"t": 2386750	"P": 992.25	"F": 0	"C": 44.495	"D": 3144	"sn": 54091779688249	"file": "/data/device_log/data0000.out"}
{"v": 1	"t": 2386770	"P": 996.25	"F": 0}
{"v": 1	"t": 2386790	"P": 993.25	"F": 0}
{"v": 1	"t": 2386810	"P": 991.5	"F": 0}
{"v": 1	"t": 2386831	"P": 992.5	"F": 0}
{"v": 1	"t": 2386851	"P": 995.75	"F": 0}
{"v": 1	"t": 2386871	"P": 992.25	"F": 0}
{"v": 1	"t": 2386892	"P": 990.0	"F": 0}
{"v": 1	"t": 2386912	"P": 991.25	"F": 0}
{"v": 1	"t": 2386932	"P": 994.5	"F": 0}
{"v": 1	"t": 2386952	"P": 994.25	"F": 0}
{"v": 1	"t": 2386973	"P": 992.5	"F": 0}
{"v": 1	"t": 2386993	"P": 989.25	"F": 0}
{"v": 1	"t": 2387013	"P": 992.0	"F": 0}
{"v": 1	"t": 2387034	"P": 995.5	"F": 0}
{"v": 1	"t": 2387054	"P": 991.5	"F": 0}
{"v": 1	"t": 2387074	"P": 988.5	"F": 0}
{"v": 1	"t": 2387094	"P": 991.0	"F": 0}
{"v": 1	"t": 2387115	"P": 996.25	"F": 0}
{"v": 1	"t": 2387135	"P": 994.75	"F": 0}
{"v": 1	"t": 2387155	"P": 991.0	"F": 0}
{"v": 1	"t": 2387176	"P": 990.25	"F": 0}
{"v": 1	"t": 2387196	"P": 995.25	"F": 0}
{"v": 1	"t": 2387216	"P": 993.5	"F": 0}
{"v": 1	"t": 2387237	"P": 990.0	"F": 0}
{"v": 1	"t": 2387257	"P": 990.5	"F": 0}
{"v": 1	"t": 2387277	"P": 996.0	"F": 0}
{"v": 1	"t": 2387297	"P": 994.25	"F": 0}
{"v": 1	"t": 2387318	"P": 991.5	"F": 0}
{"v": 1	"t": 2387338	"P": 988.5	"F": 0}
{"v": 1	"t": 2387358	"P": 993.5	"F": 0}
{"v": 1	"t": 2387379	"P": 995.75	"F": 0}
{"v": 1	"t": 2387399	"P": 992.5	"F": 0}
{"v": 1	"t": 2387419	"P": 990.0	"F": 0}
{"v": 1	"t": 2387439	"P": 991.25	"F": 0}
{"v": 1	"t": 2387460	"P": 994.75	"F": 0}
{"v": 1	"t": 2387480	"P": 992.5	"F": 0}
{"v": 1	"t": 2387500	"P": 990.0	"F": 0}
{"v": 1	"t": 2387521	"P": 990.5	"F": 0}
{"v": 1	"t": 2387541	"P": 996.25	"F": 0}
{"v": 1	"t": 2387561	"P": 994.5	"F": 0}
{"v": 1	"t": 2387582	"P": 992.25	"F": 0}
{"v": 1	"t": 2387602	"P": 989.0	"F": 0}
{"v": 1	"t": 2387622	"P": 994.0	"F": 0}
{"v": 1	"t": 2387642	"P": 993.75	"F": 0}
{"v": 1	"t": 2387663	"P": 990.5	"F": 0}
{"v": 1	"t": 2387683	"P": 989.5	"F": 0}
{"v": 1	"t": 2387703	"P": 994.5	"F": 0}
{"v": 1	"t": 2387724	"P": 996.25	"F": 0}
{"v": 1	"t": 2387744	"P": 991.25	"F": 0}
{"v": 1	"t": 2387764	"P": 990.75	"F": 0	"C": 44.48	"D": 3144	"sn": 54091779688249	"file": "/data/device_log/data0000.out"}
{"v": 1	"t": 2387785	"P": 993.0	"F": 0}
{"v": 1	"t": 2387805	"P": 995.25	"F": 0}
{"v": 1	"t": 2387825	"P": 991.0	"F": 0}
{"v": 1	"t": 2387845	"P": 988.5	"F": 0}
{"v": 1	"t": 2387866	"P": 993.75	"F": 0}
{"v": 1	"t": 2387886	"P": 996.5	"F": 0}
{"v": 1	"t": 2387906	"P": 991.5	"F": 0}
{"v": 1	"t": 2387927	"P": 990.75	"F": 0}
{"v": 1	"t": 2387947	"P": 992.75	"F": 0}
{"v": 1	"t": 2387967	"P": 995.5	"F": 0}
{"v": 1	"t": 2387988	"P": 991.75	"F": 0}
{"v": 1	"t": 2388008	"P": 990.0	"F": 0}
{"v": 1	"t": 2388028	"P": 991.0	"F": 0}
{"v": 1	"t": 2388049	"P": 995.25	"F": 0}
{"v": 1	"t": 2388069	"P": 993.25	"F": 0}
{"v": 1	"t": 2388089	"P": 990.25	"F": 0}
{"v": 1	"t": 2388110	"P": 992.25	"F": 0}
{"v": 1	"t": 2388130	"P": 994.0	"F": 0}
{"v": 1	"t": 2388150	"P": 991.25	"F": 0}
{"v": 1	"t": 2388171	"P": 991.25	"F": 0}
{"v": 1	"t": 2388191	"P": 995.5	"F": 0}
{"v": 1	"t": 2388211	"P": 995.5	"F": 0}
{"v": 1	"t": 2388232	"P": 991.0	"F": 0}
{"v": 1	"t": 2388252	"P": 989.5	"F": 0}
{"v": 1	"t": 2388272	"P": 994.25	"F": 0}
{"v": 1	"t": 2388293	"P": 992.75	"F": 0}
{"v": 1	"t": 2388313	"P": 990.5	"F": 0}
{"v": 1	"t": 2388333	"P": 991.5	"F": 0}
{"v": 1	"t": 2388354	"P": 996.75	"F": 0}
{"v": 1	"t": 2388374	"P": 993.75	"F": 0}
{"v": 1	"t": 2388394	"P": 988.75	"F": 0}
{"v": 1	"t": 2388415	"P": 994.0	"F": 0}
{"v": 1	"t": 2388435	"P": 994.5	"F": 0}
{"v": 1	"t": 2388455	"P": 990.75	"F": 0}
{"v": 1	"t": 2388476	"P": 991.0	"F": 0}
{"v": 1	"t": 2388496	"P": 991.75	"F": 0}
{"v": 1	"t": 2388516	"P": 996.75	"F": 0}
{"v": 1	"t": 2388536	"P": 992.5	"F": 0}
{"v": 1	"t": 2388557	"P": 989.5	"F": 0}
{"v": 1	"t": 2388577	"P": 994.0	"F": 0}
{"v": 1	"t": 2388597	"P": 997.25	"F": 0}
{"v": 1	"t": 2388618	"P": 993.0	"F": 0}
{"v": 1	"t": 2388638	"P": 991.75	"F": 0}
{"v": 1	"t": 2388658	"P": 991.75	"F": 0}
{"v": 1	"t": 2388678	"P": 996.25	"F": 0}
{"v": 1	"t": 2388699	"P": 994.0	"F": 0}
{"v": 1	"t": 2388719	"P": 991.75	"F": 0}
{"v": 1	"t": 2388739	"P": 990.75	"F": 0}
{"v": 1	"t": 2388760	"P": 997.0	"F": 0}
{"v": 1	"t": 2388780	"P": 994.0	"F": 0	"C": 44.485	"D": 3144	"sn": 54091779688249	"file": "/data/device_log/data0000.out"}
{"v": 1	"t": 2388800	"P": 991.0	"F": 0}
{"v": 1	"t": 2388821	"P": 990.75	"F": 0}
{"v": 1	"t": 2388841	"P": 993.5	"F": 0}
{"v": 1	"t": 2388861	"P": 994.0	"F": 0}
{"v": 1	"t": 2388881	"P": 991.75	"F": 0}
{"v": 1	"t": 2388902	"P": 989.25	"F": 0}
{"v": 1	"t": 2388922	"P": 995.0	"F": 0}
{"v": 1	"t": 2388942	"P": 994.5	"F": 0}
{"v": 1	"t": 2388963	"P": 991.75	"F": 0}
{"v": 1	"t": 2388983	"P": 990.25	"F": 0}
{"v": 1	"t": 2389003	"P": 992.75	"F": 0}
{"v": 1	"t": 2389024	"P": 994.5	"F": 0}
{"v": 1	"t": 2389044	"P": 993.75	"F": 0}
{"v": 1	"t": 2389064	"P": 991.75	"F": 0}
{"v": 1	"t": 2389085	"P": 992.75	"F": 0}
{"v": 1	"t": 2389105	"P": 993.25	"F": 0}
{"v": 1	"t": 2389125	"P": 989.5	"F": 0}
{"v": 1	"t": 2389146	"P": 995.0	"F": 0}
{"v": 1	"t": 2389166	"P": 992.75	"F": 0}
{"v": 1	"t": 2389187	"P": 989.75	"F": 0}
{"v": 1	"t": 2389207	"P": 991.0	"F": 0}
{"v": 1	"t": 2389227	"P": 994.25	"F": 0}
{"v": 1	"t": 2389248	"P": 991.75	"F": 0}
{"v": 1	"t": 2389268	"P": 988.75	"F": 0}
{"v": 1	"t": 2389288	"P": 996.5	"F": 0}
{"v": 1	"t": 2389309	"P": 993.0	"F": 0}
{"v": 1	"t": 2389329	"P": 990.0	"F": 0}
{"v": 1	"t": 2389350	"P": 992.25	"F": 0}
{"v": 1	"t": 2389370	"P": 993.75	"F": 0}
{"v": 1	"t": 2389390	"P": 991.0	"F": 0}
{"v": 1	"t": 2389411	"P": 992.0	"F": 0}
{"v": 1	"t": 2389431	"P": 995.25	"F": 0}
{"v": 1	"t": 2389451	"P": 992.25	"F": 0}
{"v": 1	"t": 2389472	"P": 990.5	"F": 0}
{"v": 1	"t": 2389492	"P": 995.0	"F": 0}
{"v": 1	"t": 2389513	"P": 994.5	"F": 0}
{"v": 1	"t": 2389533	"P": 988.75	"F": 0}
{"v": 1	"t": 2389553	"P": 992.75	"F": 0}
{"v": 1	"t": 2389574	"P": 995.75	"F": 0}
{"v": 1	"t": 2389594	"P": 992.25	"F": 0}
{"v": 1	"t": 2389614	"P": 989.0	"F": 0}
{"v": 1	"t": 2389635	"P": 996.0	"F": 0}
{"v": 1	"t": 2389655	"P": 993.5	"F": 0}
{"v": 1	"t": 2389676	"P": 990.25	"F": 0}
{"v": 1	"t": 2389696	"P": 993.5	"F": 0}
{"v": 1	"t": 2389716	"P": 993.75	"F": 0}
{"v": 1	"t": 2389737	"P": 991.25	"F": 0}
{"v": 1	"t": 2389757	"P": 992.75	"F": 0}
{"v": 1	"t": 2389777	"P": 994.75	"F": 0}
{"v": 1	"t": 2389798	"P": 991.25	"F": 0	"C": 44.51	"D": 3144	"sn": 54091779688249	"file": "/data/device_log/data0000.out"}
{"v": 1	"t": 2389818	"P": 990.75	"F": 0}
{"v": 1	"t": 2389839	"P": 995.0	"F": 0}
{"v": 1	"t": 2389859	"P": 993.25	"F": 0}
{"v": 1	"t": 2389879	"P": 990.0	"F": 0}
{"v": 1	"t": 2389900	"P": 993.25	"F": 0}
{"v": 1	"t": 2389920	"P": 994.75	"F": 0}
{"v": 1	"t": 2389940	"P": 990.75	"F": 0}
{"v": 1	"t": 2389961	"P": 990.25	"F": 0}
{"v": 1	"t": 2389981	"P": 994.5	"F": 0}
{"v": 1	"t": 2390001	"P": 991.5	"F": 0}
{"v": 1	"t": 2390022	"P": 990.5	"F": 0}
{"v": 1	"t": 2390042	"P": 996.5	"F": 0}
{"v": 1	"t": 2390063	"P": 993.75	"F": 0}
{"v": 1	"t": 2390083	"P": 990.75	"F": 0}
{"v": 1	"t": 2390103	"P": 991.25	"F": 0}
{"v": 1	"t": 2390124	"P": 995.5	"F": 0}
{"v": 1	"t": 2390144	"P": 991.25	"F": 0}
{"v": 1	"t": 2390164	"P": 990.0	"F": 0}
{"v": 1	"t": 2390185	"P": 994.0	"F": 0}
{"v": 1	"t": 2390205	"P": 991.5	"F": 0}
{"v": 1	"t": 2390226	"P": 988.5	"F": 0}
{"v": 1	"t": 2390246	"P": 992.75	"F": 0}
{"v": 1	"t": 2390266	"P": 994.25	"F": 0}
{"v": 1	"t": 2390287	"P": 989.5	"F": 0}
{"v": 1	"t": 2390307	"P": 992.5	"F": 0}
{"v": 1	"t": 2390328	"P": 994.25	"F": 0}
{"v": 1	"t": 2390348	"P": 990.0	"F": 0}
{"v": 1	"t": 2390368	"P": 991.75	"F": 0}
{"v": 1	"t": 2390389	"P": 997.0	"F": 0}
{"v": 1	"t": 2390409	"P": 993.0	"F": 0}
{"v": 1	"t": 2390429	"P": 991.0	"F": 0}
{"v": 1	"t": 2390450	"P": 995.5	"F": 0}
{"v": 1	"t": 2390470	"P": 993.75	"F": 0}
{"v": 1	"t": 2390490	"P": 990.75	"F": 0}
{"v": 1	"t": 2390511	"P": 990.5	"F": 0}
{"v": 1	"t": 2390531	"P": 994.5	"F": 0}
{"v": 1	"t": 2390552	"P": 992.5	"F": 0}
{"v": 1	"t": 2390572	"P": 988.25	"F": 0}
{"v": 1	"t": 2390592	"P": 994.25	"F": 0}
{"v": 1	"t": 2390613	"P": 993.0	"F": 0}
{"v": 1	"t": 2390633	"P": 990.75	"F": 0}
{"v": 1	"t": 2390653	"P": 992.75	"F": 0}
{"v": 1	"t": 2390674	"P": 994.0	"F": 0}
{"v": 1	"t": 2390694	"P": 991.75	"F": 0}
{"v": 1	"t": 2390714	"P": 991.0	"F": 0}
{"v": 1	"t": 2390735	"P": 996.0	"F": 0}
{"v": 1	"t": 2390755	"P": 992.0	"F": 0}
{"v": 1	"t": 2390776	"P": 990.25	"F": 0}
{"v": 1	"t": 2390796	"P": 994.75	"F": 0}
{"v": 1	"t": 2390816	"P": 994.75	"F": 0	"C": 44.505	"D": 3144	"sn": 54091779688249	"file": "/data/device_log/data0000.out"}
{"v": 1	"t": 2390837	"P": 990.0	"F": 0}
{"v": 1	"t": 2390857	"P": 990.0	"F": 0}
{"v": 1	"t": 2390877	"P": 995.75	"F": 0}
{"v": 1	"t": 2390898	"P": 991.75	"F": 0}
{"v": 1	"t": 2390918	"P": 991.75	"F": 0}
{"v": 1	"t": 2390939	"P": 996.0	"F": 0}
{"v": 1	"t": 2390959	"P": 992.0	"F": 0}
{"v": 1	"t": 2390979	"P": 988.75	"F": 0}
{"v": 1	"t": 2391000	"P": 994.0	"F": 0}
{"v": 1	"t": 2391020	"P": 992.5	"F": 0}
{"v": 1	"t": 2391040	"P": 990.5	"F": 0}
{"v": 1	"t": 2391061	"P": 993.0	"F": 0}
{"v": 1	"t": 2391081	"P": 996.0	"F": 0}
{"v": 1	"t": 2391102	"P": 991.5	"F": 0}
{"v": 1	"t": 2391122	"P": 990.5	"F": 0}
{"v": 1	"t": 2391142	"P": 995.75	"F": 0}
{"v": 1	"t": 2391163	"P": 992.25	"F": 0}
{"v": 1	"t": 2391183	"P": 987.25	"F": 0}
{"v": 1	"t": 2391203	"P": 994.25	"F": 0}
{"v": 1	"t": 2391224	"P": 995.0	"F": 0}
{"v": 1	"t": 2391244	"P": 989.25	"F": 0}
{"v": 1	"t": 2391265	"P": 991.25	"F": 0}
{"v": 1	"t": 2391285	"P": 996.25	"F": 0}
{"v": 1	"t": 2391305	"P": 990.75	"F": 0}
{"v": 1	"t": 2391326	"P": 991.0	"F": 0}
{"v": 1	"t": 2391346	"P": 993.25	"F": 0}
{"v": 1	"t": 2391366	"P": 991.25	"F": 0}
{"v": 1	"t": 2391387	"P": 989.25	"F": 0}
{"v": 1	"t": 2391407	"P": 992.75	"F": 0}
{"v": 1	"t": 2391427	"P": 995.5	"F": 0}
{"v": 1	"t": 2391448	"P": 991.5	"F": 0}
{"v": 1	"t": 2391468	"P": 993.75	"F": 0}
{"v": 1	"t": 2391489	"P": 997.5	"F": 0}
{"v": 1	"t": 2391509	"P": 991.25	"F": 0}
{"v": 1	"t": 2391529	"P": 993.0	"F": 0}
{"v": 1	"t": 2391550	"P": 994.5	"F": 0}
{"v": 1	"t": 2391570	"P": 993.75	"F": 0}
{"v": 1	"t": 2391591	"P": 993.0	"F": 0}
{"v": 1	"t": 2391611	"P": 994.75	"F": 0}
{"v": 1	"t": 2391632	"P": 991.75	"F": 0}
{"v": 1	"t": 2391652	"P": 992.5	"F": 0}
{"v": 1	"t": 2391673	"P": 994.5	"F": 0}
{"v": 1	"t": 2391693	"P": 992.5	"F": 0}
{"v": 1	"t": 2391713	"P": 992.25	"F": 0}
{"v": 1	"t": 2391734	"P": 995.5	"F": 0}
{"v": 1	"t": 2391754	"P": 992.25	"F": 0}
{"v": 1	"t": 2391774	"P": 991.0	"F": 0}
{"v": 1	"t": 2391795	"P": 997.5	"F": 0}
{"v": 1	"t": 2391815	"P": 991.75	"F": 0}
{"v": 1	"t": 2391836	"P": 990.5	"F": 0	"C": 44.485	"D": 3144	"sn": 54091779688249	"file": "/data/device_log/data0000.out"}
{"v": 1	"t": 2391856	"P": 993.5	"F": 0}
{"v": 1	"t": 2391876	"P": 994.75	"F": 0}
{"v": 1	"t": 2391897	"P": 989.75	"F": 0}
{"v": 1	"t": 2391917	"P": 990.75	"F": 0}
{"v": 1	"t": 2391937	"P": 996.25	"F": 0}
{"v": 1	"t": 2391958	"P": 993.0	"F": 0}
{"v": 1	"t": 2391978	"P": 989.25	"F": 0}
{"v": 1	"t": 2391998	"P": 993.5	"F": 0}
{"v": 1	"t": 2392019	"P": 993.5	"F": 0}
{"v": 1	"t": 2392039	"P": 992.75	"F": 0}
{"v": 1	"t": 2392060	"P": 992.25	"F": 0}
{"v": 1	"t": 2392080	"P": 995.75	"F": 0}
{"v": 1	"t": 2392100	"P": 991.25	"F": 0}
{"v": 1	"t": 2392121	"P": 991.5	"F": 0}
{"v": 1	"t": 2392141	"P": 996.0	"F": 0}
{"v": 1	"t": 2392161	"P": 992.5	"F": 0}
{"v": 1	"t": 2392182	"P": 992.0	"F": 0}
{"v": 1	"t": 2392202	"P": 995.0	"F": 0}
{"v": 1	"t": 2392223	"P": 992.25	"F": 0}
{"v": 1	"t": 2392243	"P": 991.5	"F": 0}
{"v": 1	"t": 2392263	"P": 990.5	"F": 0}
{"v": 1	"t": 2392283	"P": 995.0	"F": 0}
{"v": 1	"t": 2392304	"P": 994.25	"F": 0}
{"v": 1	"t": 2392324	"P": 991.5	"F": 0}
{"v": 1	"t": 2392344	"P": 990.0	"F": 0}
{"v": 1	"t": 2392365	"P": 994.5	"F": 0}
{"v": 1	"t": 2392385	"P": 993.5	"F": 0}
{"v": 1	"t": 2392405	"P": 990.75	"F": 0}
{"v": 1	"t": 2392426	"P": 991.25	"F": 0}
{"v": 1	"t": 2392446	"P": 995.0	"F": 0}
{"v": 1	"t": 2392466	"P": 994.25	"F": 0}
{"v": 1	"t": 2392487	"P": 991.5	"F": 0}
{"v": 1	"t": 2392507	"P": 989.75	"F": 0}
{"v": 1	"t": 2392527	"P": 995.5	"F": 0}
{"v": 1	"t": 2392547	"P": 996.5	"F": 0}
{"v": 1	"t": 2392568	"P": 992.25	"F": 0}
{"v": 1	"t": 2392588	"P": 990.5	"F": 0}
{"v": 1	"t": 2392608	"P": 994.0	"F": 0}
{"v": 1	"t": 2392629	"P": 996.25	"F": 0}
{"v": 1	"t": 2392649	"P": 993.25	"F": 0}
{"v": 1	"t": 2392669	"P": 988.25	"F": 0}
{"v": 1	"t": 2392689	"P": 990.25	"F": 0}
{"v": 1	"t": 2392710	"P": 995.25	"F": 0}
{"v": 1	"t": 2392730	"P": 994.5	"F": 0}
{"v": 1	"t": 2392750	"P": 991.0	"F": 0}
{"v": 1	"t": 2392771	"P": 990.5	"F": 0}
{"v": 1	"t": 2392791	"P": 995.5	"F": 0}
{"v": 1	"t": 2392811	"P": 995.25	"F": 0}
{"v": 1	"t": 2392832	"P": 991.25	"F": 0}
{"v": 1	"t": 2392852	"P": 990.0	"F": 0	"C": 44.51	"D": 3144	"sn": 54091779688249	"file": "/data/device_log/data0000.out"}
{"v": 1	"t": 2392872	"P": 994.5	"F": 0}
{"v": 1	"t": 2392892	"P": 993.5	"F": 0}
{"v": 1	"t": 2392913	"P": 992.25	"F": 0}
{"v": 1	"t": 2392933	"P": 991.0	"F": 0}
{"v": 1	"t": 2392953	"P": 994.5	"F": 0}
{"v": 1	"t": 2392974	"P": 995.0	"F": 0}
{"v": 1	"t": 2392994	"P": 991.25	"F": 0}
{"v": 1	"t": 2393014	"P": 991.5	"F": 0}
{"v": 1	"t": 2393035	"P": 994.5	"F": 0}
{"v": 1	"t": 2393055	"P": 994.25	"F": 0}
{"v": 1	"t": 2393075	"P": 993.5	"F": 0}
{"v": 1	"t": 2393096	"P": 989.75	"F": 0}
{"v": 1	"t": 2393116	"P": 994.0	"F": 0}
{"v": 1	"t": 2393136	"P": 995.75	"F": 0}
{"v": 1	"t": 2393156	"P": 992.75	"F": 0}
{"v": 1	"t": 2393177	"P": 988.75	"F": 0}
{"v": 1	"t": 2393197	"P": 993.0	"F": 0}
{"v": 1	"t": 2393217	"P": 995.5	"F": 0}
{"v": 1	"t": 2393238	"P": 991.0	"F": 0}
{"v": 1	"t": 2393258	"P": 990.75	"F": 0}
{"v": 1	"t": 2393278	"P": 991.25	"F": 0}
{"v": 1	"t": 2393298	"P": 995.25	"F": 0}
{"v": 1	"t": 2393319	"P": 994.25	"F": 0}
{"v": 1	"t": 2393339	"P": 991.25	"F": 0}
{"v": 1	"t": 2393359	"P": 988.0	"F": 0}
{"v": 1	"t": 2393380	"P": 996.5	"F": 0}
{"v": 1	"t": 2393400	"P": 995.75	"F": 0}
{"v": 1	"t": 2393420	"P": 991.0	"F": 0}
{"v": 1	"t": 2393441	"P": 989.0	"F": 0}
{"v": 1	"t": 2393461	"P": 995.5	"F": 0}
{"v": 1	"t": 2393481	"P": 993.75	"F": 0}
{"v": 1	"t": 2393502	"P": 991.25	"F": 0}
{"v": 1	"t": 2393522	"P": 990.0	"F": 0}
{"v": 1	"t": 2393542	"P": 993.5	"F": 0}
{"v": 1	"t": 2393562	"P": 993.75	"F": 0}
{"v": 1	"t": 2393583	"P": 991.0	"F": 0}
{"v": 1	"t": 2393603	"P": 989.25	"F": 0}
{"v": 1	"t": 2393623	"P": 992.0	"F": 0}
{"v": 1	"t": 2393644	"P": 995.25	"F": 0}
{"v": 1	"t": 2393664	"P": 993.5	"F": 0}
{"v": 1	"t": 2393684	"P": 990.25	"F": 0}
{"v": 1	"t": 2393705	"P": 996.0	"F": 0}
{"v": 1	"t": 2393725	"P": 996.25	"F": 0}
{"v": 1	"t": 2393745	"P": 991.75	"F": 0}
{"v": 1	"t": 2393766	"P": 990.75	"F": 0}
{"v": 1	"t": 2393786	"P": 993.5	"F": 0}
{"v": 1	"t": 2393806	"P": 994.0	"F": 0}
{"v": 1	"t": 2393826	"P": 990.5	"F": 0}
{"v": 1	"t": 2393847	"P": 989.0	"F": 0}
{"v": 1	"t": 2393867	"P": 993.25	"F": 0	"C": 44.505	"D": 3144	"sn": 54091779688249	"file": "/data/device_log/data0000.out"}
{"v": 1	"t": 2393887	"P": 994.75	"F": 0}
{"v": 1	"t": 2393908	"P": 993.0	"F": 0}
{"v": 1	"t": 2393928	"P": 991.75	"F": 0}
{"v": 1	"t": 2393948	"P": 991.5	"F": 0}
{"v": 1	"t": 2393968	"P": 995.25	"F": 0}
{"v": 1	"t": 2393989	"P": 995.0	"F": 0}
{"v": 1	"t": 2394009	"P": 991.0	"F": 0}
{"v": 1	"t": 2394029	"P": 989.5	"F": 0}
{"v": 1	"t": 2394050	"P": 994.0	"F": 0}
{"v": 1	"t": 2394070	"P": 995.5	"F": 0}
{"v": 1	"t": 2394090	"P": 991.25	"F": 0}
{"v": 1	"t": 2394111	"P": 988.5	"F": 0}
{"v": 1	"t": 2394131	"P": 991.5	"F": 0}
{"v": 1	"t": 2394151	"P": 993.25	"F": 0}
{"v": 1	"t": 2394171	"P": 989.75	"F": 0}
{"v": 1	"t": 2394192	"P": 987.75	"F": 0}
{"v": 1	"t": 2394212	"P": 992.0	"F": 0}
{"v": 1	"t": 2394232	"P": 995.0	"F": 0}
{"v": 1	"t": 2394253	"P": 991.5	"F": 0}
{"v": 1	"t": 2394273	"P": 991.25	"F": 0}
{"v": 1	"t": 2394293	"P": 994.5	"F": 0}
{"v": 1	"t": 2394314	"P": 995.0	"F": 0}
{"v": 1	"t": 2394334	"P": 989.5	"F": 0}
{"v": 1	"t": 2394354	"P": 987.75	"F": 0}
{"v": 1	"t": 2394375	"P": 993.0	"F": 0}
{"v": 1	"t": 2394395	"P": 995.25	"F": 0}
{"v": 1	"t": 2394415	"P": 992.0	"F": 0}
{"v": 1	"t": 2394435	"P": 990.5	"F": 0}
{"v": 1	"t": 2394456	"P": 993.0	"F": 0}
{"v": 1	"t": 2394476	"P": 996.0	"F": 0}
{"v": 1	"t": 2394496	"P": 994.75	"F": 0}
{"v": 1	"t": 2394517	"P": 989.5	"F": 0}
{"v": 1	"t": 2394537	"P": 989.0	"F": 0}
{"v": 1	"t": 2394557	"P": 995.25	"F": 0}
{"v": 1	"t": 2394577	"P": 991.5	"F": 0}
{"v": 1	"t": 2394598	"P": 992.0	"F": 0}
{"v": 1	"t": 2394618	"P": 990.5	"F": 0}
{"v": 1	"t": 2394638	"P": 994.0	"F": 0}
{"v": 1	"t": 2394659	"P": 995.75	"F": 0}
{"v": 1	"t": 2394679	"P": 991.5	"F": 0}
{"v": 1	"t": 2394699	"P": 988.75	"F": 0}
{"v": 1	"t": 2394720	"P": 994.0	"F": 0}
{"v": 1	"t": 2394740	"P": 995.25	"F": 0}
{"v": 1	"t": 2394760	"P": 992.25	"F": 0}
{"v": 1	"t": 2394780	"P": 990.25	"F": 0}
{"v": 1	"t": 2394801	"P": 993.25	"F": 0}
{"v": 1	"t": 2394821	"P": 996.0	"F": 0}
{"v": 1	"t": 2394841	"P": 992.25	"F": 0}
{"v": 1	"t": 2394862	"P": 991.0	"F": 0}
{"v": 1	"t": 2394882	"P": 990.25	"F": 0	"C": 44.51	"D": 3144	"sn": 54091779688249	"file": "/data/device_log/data0000.out"}
{"v": 1	"t": 2394902	"P": 995.5	"F": 0}
{"v": 1	"t": 2394923	"P": 993.25	"F": 0}
{"v": 1	"t": 2394943	"P": 991.5	"F": 0}
{"v": 1	"t": 2394963	"P": 991.75	"F": 0}
{"v": 1	"t": 2394983	"P": 994.75	"F": 0}
{"v": 1	"t": 2395004	"P": 994.5	"F": 0}
{"v": 1	"t": 2395024	"P": 990.5	"F": 0}
{"v": 1	"t": 2395044	"P": 990.5	"F": 0}
{"v": 1	"t": 2395065	"P": 996.5	"F": 0}
{"v": 1	"t": 2395085	"P": 993.0	"F": 0}
{"v": 1	"t": 2395105	"P": 991.25	"F": 0}
{"v": 1	"t": 2395126	"P": 991.25	"F": 0}
{"v": 1	"t": 2395146	"P": 996.0	"F": 0}
{"v": 1	"t": 2395166	"P": 994.75	"F": 0}
{"v": 1	"t": 2395187	"P": 990.5	"F": 0}
{"v": 1	"t": 2395207	"P": 990.75	"F": 0}
{"v": 1	"t": 2395227	"P": 996.0	"F": 0}
{"v": 1	"t": 2395248	"P": 992.25	"F": 0}
{"v": 1	"t": 2395268	"P": 990.0	"F": 0}
{"v": 1	"t": 2395288	"P": 995.0	"F": 0}
{"v": 1	"t": 2395309	"P": 994.25	"F": 0}
{"v": 1	"t": 2395329	"P": 993.25	"F": 0}
{"v": 1	"t": 2395349	"P": 990.25	"F": 0}
{"v": 1	"t": 2395370	"P": 995.75	"F": 0}
{"v": 1	"t": 2395390	"P": 992.75	"F": 0}
{"v": 1	"t": 2395410	"P": 988.5	"F": 0}
{"v": 1	"t": 2395431	"P": 992.25	"F": 0}
{"v": 1	"t": 2395451	"P": 994.5	"F": 0}
{"v": 1	"t": 2395472	"P": 993.25	"F": 0}
{"v": 1	"t": 2395492	"P": 990.5	"F": 0}
{"v": 1	"t": 2395512	"P": 993.75	"F": 0}
{"v": 1	"t": 2395532	"P": 996.5	"F": 0}
{"v": 1	"t": 2395553	"P": 993.25	"F": 0}
{"v": 1	"t": 2395573	"P": 989.75	"F": 0}
{"v": 1	"t": 2395593	"P": 994.5	"F": 0}
{"v": 1	"t": 2395614	"P": 995.75	"F": 0}
{"v": 1	"t": 2395634	"P": 991.25	"F": 0}
{"v": 1	"t": 2395654	"P": 989.25	"F": 0}
{"v": 1	"t": 2395675	"P": 996.25	"F": 0}
{"v": 1	"t": 2395695	"P": 993.5	"F": 0}
{"v": 1	"t": 2395715	"P": 992.0	"F": 0}
{"v": 1	"t": 2395736	"P": 989.5	"F": 0}
{"v": 1	"t": 2395756	"P": 994.0	"F": 0}
{"v": 1	"t": 2395776	"P": 994.75	"F": 0}
{"v": 1	"t": 2395796	"P": 992.25	"F": 0}
{"v": 1	"t": 2395817	"P": 990.75	"F": 0}
{"v": 1	"t": 2395837	"P": 992.75	"F": 0}
{"v": 1	"t": 2395857	"P": 995.25	"F": 0}
{"v": 1	"t": 2395878	"P": 992.75	"F": 0}
{"v": 1	"t": 2395898	"P": 992.25	"F": 0	"C": 44.55	"D": 3144	"sn": 54091779688249	"file": "/data/device_log/data0000.out"}
{"v": 1	"t": 2395918	"P": 992.25	"F": 0}
{"v": 1	"t": 2395938	"P": 996.25	"F": 0}
{"v": 1	"t": 2395959	"P": 994.75	"F": 0}
{"v": 1	"t": 2395979	"P": 992.5	"F": 0}
{"v": 1	"t": 2395999	"P": 989.5	"F": 0}
{"v": 1	"t": 2396020	"P": 996.0	"F": 0}
{"v": 1	"t": 2396040	"P": 994.25	"F": 0}
{"v": 1	"t": 2396060	"P": 992.5	"F": 0}
{"v": 1	"t": 2396081	"P": 989.25	"F": 0}
{"v": 1	"t": 2396101	"P": 995.5	"F": 0}
{"v": 1	"t": 2396121	"P": 995.5	"F": 0}
{"v": 1	"t": 2396141	"P": 992.25	"F": 0}
{"v": 1	"t": 2396162	"P": 988.75	"F": 0}
{"v": 1	"t": 2396182	"P": 993.5	"F": 0}
{"v": 1	"t": 2396202	"P": 995.5	"F": 0}
{"v": 1	"t": 2396223	"P": 992.75	"F": 0}
{"v": 1	"t": 2396243	"P": 989.25	"F": 0}
{"v": 1	"t": 2396263	"P": 992.25	"F": 0}
{"v": 1	"t": 2396284	"P": 996.5	"F": 0}
{"v": 1	"t": 2396304	"P": 993.0	"F": 0}
{"v": 1	"t": 2396324	"P": 990.0	"F": 0}
{"v": 1	"t": 2396345	"P": 993.75	"F": 0}
{"v": 1	"t": 2396365	"P": 995.75	"F": 0}
{"v": 1	"t": 2396385	"P": 992.25	"F": 0}
{"v": 1	"t": 2396405	"P": 990.0	"F": 0}
{"v": 1	"t": 2396426	"P": 993.0	"F": 0}
{"v": 1	"t": 2396446	"P": 995.5	"F": 0}
{"v": 1	"t": 2396466	"P": 993.75	"F": 0}
{"v": 1	"t": 2396487	"P": 989.0	"F": 0}
{"v": 1	"t": 2396507	"P": 992.25	"F": 0}
{"v": 1	"t": 2396527	"P": 995.5	"F": 0}
{"v": 1	"t": 2396548	"P": 994.0	"F": 0}
{"v": 1	"t": 2396568	"P": 991.5	"F": 0}
{"v": 1	"t": 2396588	"P": 990.25	"F": 0}
{"v": 1	"t": 2396608	"P": 995.75	"F": 0}
{"v": 1	"t": 2396629	"P": 994.5	"F": 0}
{"v": 1	"t": 2396649	"P": 992.5	"F": 0}
{"v": 1	"t": 2396669	"P": 990.75	"F": 0}
{"v": 1	"t": 2396690	"P": 994.5	"F": 0}
{"v": 1	"t": 2396710	"P": 993.0	"F": 0}
{"v": 1	"t": 2396730	"P": 990.75	"F": 0}
{"v": 1	"t": 2396751	"P": 991.5	"F": 0}
{"v": 1	"t": 2396771	"P": 995.25	"F": 0}
{"v": 1	"t": 2396791	"P": 994.0	"F": 0}
{"v": 1	"t": 2396811	"P": 992.75	"F": 0}
{"v": 1	"t": 2396832	"P": 989.0	"F": 0}
{"v": 1	"t": 2396852	"P": 995.25	"F": 0}
{"v": 1	"t": 2396872	"P": 995.25	"F": 0}
{"v": 1	"t": 2396893	"P": 990.0	"F": 0}
{"v": 1	"t": 2396913	"P": 991.0	"F": 0	"C": 44.515	"D": 3144	"sn": 54091779688249	"file": "/data/device_log/data0000.out"}
{"v": 1	"t": 2396933	"P": 991.75	"F": 0}
{"v": 1	"t": 2396954	"P": 997.75	"F": 0}
{"v": 1	"t": 2396974	"P": 991.25	"F": 0}
{"v": 1	"t": 2396994	"P": 990.5	"F": 0}
{"v": 1	"t": 2397015	"P": 994.0	"F": 0}
{"v": 1	"t": 2397035	"P": 995.25	"F": 0}
{"v": 1	"t": 2397055	"P": 991.5	"F": 0}
{"v": 1	"t": 2397075	"P": 991.5	"F": 0}
{"v": 1	"t": 2397096	"P": 994.25	"F": 0}
{"v": 1	"t": 2397116	"P": 993.5	"F": 0}
{"v": 1	"t": 2397136	"P": 993.0	"F": 0}
{"v": 1	"t": 2397157	"P": 990.25	"F": 0}
{"v": 1	"t": 2397177	"P": 992.75	"F": 0}
{"v": 1	"t": 2397197	"P": 996.25	"F": 0}
{"v": 1	"t": 2397218	"P": 993.25	"F": 0}
{"v": 1	"t": 2397238	"P": 991.0	"F": 0}
{"v": 1	"t": 2397258	"P": 991.0	"F": 0}
{"v": 1	"t": 2397278	"P": 995.5	"F": 0}
{"v": 1	"t": 2397299	"P": 994.25	"F": 0}
{"v": 1	"t": 2397319	"P": 992.0	"F": 0}
{"v": 1	"t": 2397339	"P": 988.5	"F": 0}
{"v": 1	"t": 2397360	"P": 994.0	"F": 0}
{"v": 1	"t": 2397380	"P": 995.5	"F": 0}
{"v": 1	"t": 2397400	"P": 992.75	"F": 0}
{"v": 1	"t": 2397421	"P": 991.5	"F": 0}
{"v": 1	"t": 2397441	"P": 992.25	"F": 0}
{"v": 1	"t": 2397461	"P": 996.0	"F": 0}
{"v": 1	"t": 2397481	"P": 991.25	"F": 0}
{"v": 1	"t": 2397502	"P": 989.25	"F": 0}
{"v": 1	"t": 2397522	"P": 991.75	"F": 0}
{"v": 1	"t": 2397542	"P": 995.5	"F": 0}
{"v": 1	"t": 2397563	"P": 994.75	"F": 0}
{"v": 1	"t": 2397583	"P": 989.75	"F": 0}
{"v": 1	"t": 2397603	"P": 990.75	"F": 0}
{"v": 1	"t": 2397623	"P": 997.0	"F": 0}
{"v": 1	"t": 2397644	"P": 993.25	"F": 0}
{"v": 1	"t": 2397664	"P": 991.5	"F": 0}
{"v": 1	"t": 2397684	"P": 990.75	"F": 0}
{"v": 1	"t": 2397705	"P": 996.5	"F": 0}
{"v": 1	"t": 2397725	"P": 993.5	"F": 0}
{"v": 1	"t": 2397745	"P": 991.0	"F": 0}
{"v": 1	"t": 2397766	"P": 989.5	"F": 0}
{"v": 1	"t": 2397786	"P": 996.75	"F": 0}
{"v": 1	"t": 2397806	"P": 997.75	"F": 0}
{"v": 1	"t": 2397827	"P": 990.75	"F": 0}
{"v": 1	"t": 2397847	"P": 989.0	"F": 0}
{"v": 1	"t": 2397867	"P": 995.5	"F": 0}
{"v": 1	"t": 2397887	"P": 996.25	"F": 0}
{"v": 1	"t": 2397908	"P": 990.5	"F": 0}
{"v": 1	"t": 2397928	"P": 991.25	"F": 0	"C": 44.565	"D": 3144	"sn": 54091779688249	"file": "/data/device_log/data0000.out"}
{"v": 1	"t": 2397948	"P": 992.5	"F": 0}
{"v": 1	"t": 2397969	"P": 994.75	"F": 0}
{"v": 1	"t": 2397989	"P": 992.0	"F": 0}
{"v": 1	"t": 2398009	"P": 989.5	"F": 0}
{"v": 1	"t": 2398029	"P": 991.25	"F": 0}
{"v": 1	"t": 2398050	"P": 996.0	"F": 0}
{"v": 1	"t": 2398070	"P": 995.25	"F": 0}
{"v": 1	"t": 2398090	"P": 991.5	"F": 0}
{"v": 1	"t": 2398111	"P": 991.0	"F": 0}
{"v": 1	"t": 2398131	"P": 995.5	"F": 0}
{"v": 1	"t": 2398151	"P": 994.0	"F": 0}
{"v": 1	"t": 2398172	"P": 991.5	"F": 0}
{"v": 1	"t": 2398192	"P": 991.0	"F": 0}
{"v": 1	"t": 2398213	"P": 993.75	"F": 0}
{"v": 1	"t": 2398233	"P": 992.5	"F": 0}
{"v": 1	"t": 2398254	"P": 995.25	"F": 0}
{"v": 1	"t": 2398274	"P": 991.25	"F": 0}
{"v": 1	"t": 2398294	"P": 990.0	"F": 0}
{"v": 1	"t": 2398315	"P": 997.0	"F": 0}
{"v": 1	"t": 2398335	"P": 994.25	"F": 0}
{"v": 1	"t": 2398355	"P": 990.0	"F": 0}
{"v": 1	"t": 2398376	"P": 991.5	"F": 0}
{"v": 1	"t": 2398396	"P": 996.0	"F": 0}
{"v": 1	"t": 2398417	"P": 992.0	"F": 0}
{"v": 1	"t": 2398437	"P": 990.75	"F": 0}
{"v": 1	"t": 2398457	"P": 995.0	"F": 0}
{"v": 1	"t": 2398478	"P": 992.75	"F": 0}
{"v": 1	"t": 2398498	"P": 990.75	"F": 0}
{"v": 1	"t": 2398518	"P": 993.0	"F": 0}
{"v": 1	"t": 2398539	"P": 994.5	"F": 0}
{"v": 1	"t": 2398559	"P": 989.5	"F": 0}
{"v": 1	"t": 2398579	"P": 990.75	"F": 0}
{"v": 1	"t": 2398600	"P": 995.75	"F": 0}
{"v": 1	"t": 2398620	"P": 993.25	"F": 0}
{"v": 1	"t": 2398641	"P": 992.0	"F": 0}
{"v": 1	"t": 2398661	"P": 995.75	"F": 0}
{"v": 1	"t": 2398681	"P": 994.0	"F": 0}
{"v": 1	"t": 2398702	"P": 989.0	"F": 0}
{"v": 1	"t": 2398722	"P": 994.25	"F": 0}
{"v": 1	"t": 2398742	"P": 994.75	"F": 0}
{"v": 1	"t": 2398763	"P": 991.0	"F": 0}
{"v": 1	"t": 2398783	"P": 991.75	"F": 0}
{"v": 1	"t": 2398804	"P": 994.75	"F": 0}
{"v": 1	"t": 2398824	"P": 990.25	"F": 0}
{"v": 1	"t": 2398845	"P": 992.75	"F": 0}
{"v": 1	"t": 2398865	"P": 994.0	"F": 0}
{"v": 1	"t": 2398886	"P": 991.25	"F": 0}
{"v": 1	"t": 2398906	"P": 995.5	"F": 0}
{"v": 1	"t": 2398926	"P": 994.25	"F": 0}
{"v": 1	"t": 2398947	"P": 990.5	"F": 0	"C": 44.55	"D": 3144	"sn": 54091779688249	"file": "/data/device_log/data0000.out"}
{"v": 1	"t": 2398967	"P": 995.25	"F": 0}
{"v": 1	"t": 2398988	"P": 988.5	"F": 0}
{"v": 1	"t": 2399008	"P": 992.0	"F": 0}
{"v": 1	"t": 2399029	"P": 995.75	"F": 0}
{"v": 1	"t": 2399049	"P": 990.25	"F": 0}
{"v": 1	"t": 2399069	"P": 992.0	"F": 0}
{"v": 1	"t": 2399090	"P": 996.25	"F": 0}
{"v": 1	"t": 2399110	"P": 991.5	"F": 0}
{"v": 1	"t": 2399130	"P": 990.25	"F": 0}
{"v": 1	"t": 2399151	"P": 991.0	"F": 0}
{"v": 1	"t": 2399171	"P": 997.5	"F": 0}
{"v": 1	"t": 2399191	"P": 992.25	"F": 0}
{"v": 1	"t": 2399212	"P": 991.75	"F": 0}
{"v": 1	"t": 2399232	"P": 991.0	"F": 0}
{"v": 1	"t": 2399252	"P": 995.5	"F": 0}
{"v": 1	"t": 2399272	"P": 993.5	"F": 0}
{"v": 1	"t": 2399293	"P": 992.5	"F": 0}
{"v": 1	"t": 2399313	"P": 990.5	"F": 0}
{"v": 1	"t": 2399333	"P": 995.0	"F": 0}
{"v": 1	"t": 2399354	"P": 996.0	"F": 0}
{"v": 1	"t": 2399374	"P": 991.25	"F": 0}
{"v": 1	"t": 2399394	"P": 990.75	"F": 0}
{"v": 1	"t": 2399415	"P": 995.0	"F": 0}
{"v": 1	"t": 2399435	"P": 994.5	"F": 0}
{"v": 1	"t": 2399455	"P": 991.5	"F": 0}
{"v": 1	"t": 2399476	"P": 989.75	"F": 0}
{"v": 1	"t": 2399496	"P": 995.5	"F": 0}
{"v": 1	"t": 2399516	"P": 994.5	"F": 0}
{"v": 1	"t": 2399536	"P": 991.75	"F": 0}
{"v": 1	"t": 2399557	"P": 991.75	"F": 0}
{"v": 1	"t": 2399577	"P": 994.75	"F": 0}
{"v": 1	"t": 2399598	"P": 991.75	"F": 0}
{"v": 1	"t": 2399618	"P": 991.75	"F": 0}
{"v": 1	"t": 2399638	"P": 995.75	"F": 0}
{"v": 1	"t": 2399659	"P": 993.75	"F": 0}
{"v": 1	"t": 2399679	"P": 991.5	"F": 0}
{"v": 1	"t": 2399699	"P": 990.5	"F": 0}
{"v": 1	"t": 2399720	"P": 994.25	"F": 0}
{"v": 1	"t": 2399740	"P": 995.75	"F": 0}
{"v": 1	"t": 2399760	"P": 992.0	"F": 0}
{"v": 1	"t": 2399781	"P": 988.5	"F": 0}
{"v": 1	"t": 2399801	"P": 994.0	"F": 0}
{"v": 1	"t": 2399821	"P": 992.75	"F": 0}
{"v": 1	"t": 2399841	"P": 993.5	"F": 0}
{"v": 1	"t": 2399862	"P": 988.5	"F": 0}
{"v": 1	"t": 2399882	"P": 992.25	"F": 0}
{"v": 1	"t": 2399902	"P": 995.75	"F": 0}
{"v": 1	"t": 2399923	"P": 993.75	"F": 0}
{"v": 1	"t": 2399943	"P": 990.25	"F": 0}
{"v": 1	"t": 2399963	"P": 993.0	"F": 0	"C": 44.54	"D": 3144	"sn": 54091779688249	"file": "/data/device_log/data0000.out"}
{"v": 1	"t": 2399984	"P": 994.5	"F": 0}
{"v": 1	"t": 2400004	"P": 991.75	"F": 0}
{"v": 1	"t": 2400024	"P": 988.5	"F": 0}
{"v": 1	"t": 2400045	"P": 993.0	"F": 0}
{"v": 1	"t": 2400065	"P": 996.0	"F": 0}
{"v": 1	"t": 2400085	"P": 992.5	"F": 0}
{"v": 1	"t": 2400105	"P": 988.5	"F": 0}
{"v": 1	"t": 2400126	"P": 993.75	"F": 0}
{"v": 1	"t": 2400146	"P": 994.75	"F": 0}
{"v": 1	"t": 2400167	"P": 991.25	"F": 0}
{"v": 1	"t": 2400187	"P": 992.5	"F": 0}
{"v": 1	"t": 2400208	"P": 994.0	"F": 0}
{"v": 1	"t": 2400228	"P": 990.25	"F": 0}
{"v": 1	"t": 2400248	"P": 991.5	"F": 0}
{"v": 1	"t": 2400268	"P": 996.75	"F": 0}
{"v": 1	"t": 2400289	"P": 992.5	"F": 0}
{"v": 1	"t": 2400309	"P": 991.5	"F": 0}
{"v": 1	"t": 2400329	"P": 989.0	"F": 0}
{"v": 1	"t": 2400350	"P": 996.0	"F": 0}
{"v": 1	"t": 2400370	"P": 993.5	"F": 0}
{"v": 1	"t": 2400390	"P": 989.5	"F": 0}
{"v": 1	"t": 2400411	"P": 989.5	"F": 0}
{"v": 1	"t": 2400431	"P": 996.0	"F": 0}
{"v": 1	"t": 2400451	"P": 993.75	"F": 0}
{"v": 1	"t": 2400472	"P": 990.0	"F": 0}
{"v": 1	"t": 2400492	"P": 991.0	"F": 0}
{"v": 1	"t": 2400512	"P": 996.5	"F": 0}
{"v": 1	"t": 2400533	"P": 992.5	"F": 0}
{"v": 1	"t": 2400553	"P": 991.0	"F": 0}
{"v": 1	"t": 2400573	"P": 990.75	"F": 0}
{"v": 1	"t": 2400594	"P": 998.0	"F": 0}
{"v": 1	"t": 2400614	"P": 993.75	"F": 0}
{"v": 1	"t": 2400634	"P": 991.5	"F": 0}
{"v": 1	"t": 2400654	"P": 991.5	"F": 0}
{"v": 1	"t": 2400675	"P": 995.5	"F": 0}
{"v": 1	"t": 2400695	"P": 994.25	"F": 0}
{"v": 1	"t": 2400716	"P": 990.25	"F": 0}
{"v": 1	"t": 2400736	"P": 995.25	"F": 0}
{"v": 1	"t": 2400756	"P": 993.5	"F": 0}
{"v": 1	"t": 2400777	"P": 990.75	"F": 0}
{"v": 1	"t": 2400797	"P": 994.5	"F": 0}
{"v": 1	"t": 2400817	"P": 994.75	"F": 0}
{"v": 1	"t": 2400838	"P": 992.25	"F": 0}
{"v": 1	"t": 2400858	"P": 989.25	"F": 0}
{"v": 1	"t": 2400878	"P": 992.25	"F": 0}
{"v": 1	"t": 2400899	"P": 997.0	"F": 0}
{"v": 1	"t": 2400919	"P": 992.75	"F": 0}
{"v": 1	"t": 2400939	"P": 989.75	"F": 0}
{"v": 1	"t": 2400959	"P": 990.0	"F": 0}
{"v": 1	"t": 2400980	"P": 996.25	"F": 0	"C": 44.54	"D": 3144	"sn": 54091779688249	"file": "/data/device_log/data0000.out"}
{"v": 1	"t": 2401000	"P": 992.25	"F": 0}
{"v": 1	"t": 2401020	"P": 990.5	"F": 0}
{"v": 1	"t": 2401041	"P": 989.75	"F": 0}
{"v": 1	"t": 2401061	"P": 996.0	"F": 0}
{"v": 1	"t": 2401081	"P": 994.5	"F": 0}
{"v": 1	"t": 2401102	"P": 989.5	"F": 0}
{"v": 1	"t": 2401122	"P": 990.0	"F": 0}
{"v": 1	"t": 2401142	"P": 995.75	"F": 0}
{"v": 1	"t": 2401163	"P": 994.0	"F": 0}
{"v": 1	"t": 2401183	"P": 990.5	"F": 0}
{"v": 1	"t": 2401203	"P": 989.75	"F": 0}
{"v": 1	"t": 2401223	"P": 995.5	"F": 0}
{"v": 1	"t": 2401244	"P": 993.25	"F": 0}
{"v": 1	"t": 2401264	"P": 991.25	"F": 0}
{"v": 1	"t": 2401285	"P": 992.25	"F": 0}
{"v": 1	"t": 2401305	"P": 995.0	"F": 0}
{"v": 1	"t": 2401326	"P": 992.25	"F": 0}
{"v": 1	"t": 2401346	"P": 994.75	"F": 0}
{"v": 1	"t": 2401366	"P": 995.25	"F": 0}
{"v": 1	"t": 2401386	"P": 992.75	"F": 0}
{"v": 1	"t": 2401407	"P": 989.0	"F": 0}
{"v": 1	"t": 2401427	"P": 993.75	"F": 0}
{"v": 1	"t": 2401447	"P": 996.5	"F": 0}
{"v": 1	"t": 2401468	"P": 990.0	"F": 0}
{"v": 1	"t": 2401488	"P": 996.5	"F": 0}
{"v": 1	"t": 2401509	"P": 994.0	"F": 0}
{"v": 1	"t": 2401529	"P": 992.0	"F": 0}
{"v": 1	"t": 2401549	"P": 989.25	"F": 0}
{"v": 1	"t": 2401570	"P": 994.0	"F": 0}
{"v": 1	"t": 2401590	"P": 993.75	"F": 0}
{"v": 1	"t": 2401610	"P": 991.25	"F": 0}
{"v": 1	"t": 2401631	"P": 990.5	"F": 0}
{"v": 1	"t": 2401651	"P": 994.5	"F": 0}
{"v": 1	"t": 2401671	"P": 994.75	"F": 0}
{"v": 1	"t": 2401692	"P": 991.5	"F": 0}
{"v": 1	"t": 2401712	"P": 986.75	"F": 0}
{"v": 1	"t": 2401732	"P": 996.0	"F": 0}
{"v": 1	"t": 2401752	"P": 994.25	"F": 0}
{"v": 1	"t": 2401773	"P": 991.75	"F": 0}
{"v": 1	"t": 2401793	"P": 990.25	"F": 0}
{"v": 1	"t": 2401813	"P": 993.0	"F": 0}
{"v": 1	"t": 2401834	"P": 994.25	"F": 0}
{"v": 1	"t": 2401854	"P": 990.25	"F": 0}
{"v": 1	"t": 2401875	"P": 992.0	"F": 0}
{"v": 1	"t": 2401895	"P": 994.5	"F": 0}
{"v": 1	"t": 2401915	"P": 989.5	"F": 0}
{"v": 1	"t": 2401936	"P": 991.75	"F": 0}
{"v": 1	"t": 2401956	"P": 995.75	"F": 0}
{"v": 1	"t": 2401976	"P": 991.75	"F": 0}
{"v": 1	"t": 2401997	"P": 989.5	"F": 0	"C": 44.56	"D": 3144	"sn": 54091779688249	"file": "/data/device_log/data0000.out"}
{"v": 1	"t": 2402017	"P": 992.5	"F": 0}
{"v": 1	"t": 2402037	"P": 996.25	"F": 0}
{"v": 1	"t": 2402058	"P": 993.5	"F": 0}
{"v": 1	"t": 2402078	"P": 991.25	"F": 0}
{"v": 1	"t": 2402098	"P": 991.0	"F": 0}
{"v": 1	"t": 2402119	"P": 994.75	"F": 0}
{"v": 1	"t": 2402139	"P": 994.25	"F": 0}
{"v": 1	"t": 2402159	"P": 991.0	"F": 0}
{"v": 1	"t": 2402180	"P": 991.75	"F": 0}
{"v": 1	"t": 2402200	"P": 994.25	"F": 0}
{"v": 1	"t": 2402220	"P": 991.5	"F": 0}
{"v": 1	"t": 2402241	"P": 991.5	"F": 0}
{"v": 1	"t": 2402261	"P": 995.5	"F": 0}
{"v": 1	"t": 2402281	"P": 995.75	"F": 0}
{"v": 1	"t": 2402301	"P": 992.5	"F": 0}
{"v": 1	"t": 2402322	"P": 990.0	"F": 0}
{"v": 1	"t": 2402342	"P": 995.0	"F": 0}
{"v": 1	"t": 2402362	"P": 995.0	"F": 0}
{"v": 1	"t": 2402383	"P": 993.25	"F": 0}
{"v": 1	"t": 2402403	"P": 990.75	"F": 0}
{"v": 1	"t": 2402423	"P": 992.25	"F": 0}
{"v": 1	"t": 2402444	"P": 993.0	"F": 0}
{"v": 1	"t": 2402464	"P": 992.0	"F": 0}
{"v": 1	"t": 2402485	"P": 995.0	"F": 0}
{"v": 1	"t": 2402505	"P": 993.5	"F": 0}
{"v": 1	"t": 2402526	"P": 991.0	"F": 0}
{"v": 1	"t": 2402546	"P": 995.75	"F": 0}
{"v": 1	"t": 2402567	"P": 991.25	"F": 0}
{"v": 1	"t": 2402587	"P": 995.25	"F": 0}
{"v": 1	"t": 2402608	"P": 992.5	"F": 0}
{"v": 1	"t": 2402628	"P": 990.75	"F": 0}
{"v": 1	"t": 2402649	"P": 995.5	"F": 0}
{"v": 1	"t": 2402669	"P": 993.75	"F": 0}
{"v": 1	"t": 2402689	"P": 990.5	"F": 0}
{"v": 1	"t": 2402709	"P": 993.0	"F": 0}
{"v": 1	"t": 2402730	"P": 995.25	"F": 0}
{"v": 1	"t": 2402750	"P": 992.0	"F": 0}
{"v": 1	"t": 2402770	"P": 991.5	"F": 0}
{"v": 1	"t": 2402791	"P": 992.0	"F": 0}
{"v": 1	"t": 2402811	"P": 995.75	"F": 0}
{"v": 1	"t": 2402831	"P": 992.75	"F": 0}
{"v": 1	"t": 2402852	"P": 990.75	"F": 0}
{"v": 1	"t": 2402872	"P": 991.0	"F": 0}
{"v": 1	"t": 2402892	"P": 995.0	"F": 0}
{"v": 1	"t": 2402913	"P": 994.75	"F": 0}
{"v": 1	"t": 2402933	"P": 994.5	"F": 0}
{"v": 1	"t": 2402953	"P": 992.5	"F": 0}
{"v": 1	"t": 2402973	"P": 995.75	"F": 0}
{"v": 1	"t": 2402994	"P": 995.75	"F": 0}
{"v": 1	"t": 2403014	"P": 991.5	"F": 0	"C": 44.555	"D": 3144	"sn": 54091779688249	"file": "/data/device_log/data0000.out"}
{"v": 1	"t": 2403034	"P": 992.0	"F": 0}
{"v": 1	"t": 2403055	"P": 996.0	"F": 0}
{"v": 1	"t": 2403075	"P": 995.0	"F": 0}
{"v": 1	"t": 2403095	"P": 992.5	"F": 0}
{"v": 1	"t": 2403116	"P": 990.0	"F": 0}
{"v": 1	"t": 2403136	"P": 997.0	"F": 0}
{"v": 1	"t": 2403156	"P": 994.25	"F": 0}
{"v": 1	"t": 2403177	"P": 990.25	"F": 0}
{"v": 1	"t": 2403197	"P": 994.5	"F": 0}
{"v": 1	"t": 2403218	"P": 993.75	"F": 0}
{"v": 1	"t": 2403238	"P": 987.75	"F": 0}
{"v": 1	"t": 2403258	"P": 994.5	"F": 0}
{"v": 1	"t": 2403279	"P": 993.25	"F": 0}
{"v": 1	"t": 2403299	"P": 991.25	"F": 0}
{"v": 1	"t": 2403319	"P": 990.25	"F": 0}
{"v": 1	"t": 2403340	"P": 994.5	"F": 0}
{"v": 1	"t": 2403360	"P": 995.5	"F": 0}
{"v": 1	"t": 2403380	"P": 991.0	"F": 0}
{"v": 1	"t": 2403401	"P": 989.75	"F": 0}
{"v": 1	"t": 2403421	"P": 993.5	"F": 0}
{"v": 1	"t": 2403441	"P": 994.25	"F": 0}
{"v": 1	"t": 2403461	"P": 993.5	"F": 0}
{"v": 1	"t": 2403482	"P": 991.0	"F": 0}
{"v": 1	"t": 2403502	"P": 993.25	"F": 0}
{"v": 1	"t": 2403522	"P": 995.75	"F": 0}
{"v": 1	"t": 2403543	"P": 992.75	"F": 0}
{"v": 1	"t": 2403563	"P": 989.25	"F": 0}
{"v": 1	"t": 2403583	"P": 993.75	"F": 0}
{"v": 1	"t": 2403604	"P": 996.75	"F": 0}
{"v": 1	"t": 2403624	"P": 992.5	"F": 0}
{"v": 1	"t": 2403644	"P": 989.25	"F": 0}
{"v": 1	"t": 2403665	"P": 993.25	"F": 0}
{"v": 1	"t": 2403685	"P": 996.0	"F": 0}
{"v": 1	"t": 2403705	"P": 991.25	"F": 0}
{"v": 1	"t": 2403726	"P": 991.0	"F": 0}
{"v": 1	"t": 2403746	"P": 995.0	"F": 0}
{"v": 1	"t": 2403767	"P": 992.0	"F": 0}
{"v": 1	"t": 2403787	"P": 991.0	"F": 0}
{"v": 1	"t": 2403807	"P": 996.0	"F": 0}
{"v": 1	"t": 2403828	"P": 995.0	"F": 0}
{"v": 1	"t": 2403848	"P": 992.5	"F": 0}
{"v": 1	"t": 2403868	"P": 989.5	"F": 0}
{"v": 1	"t": 2403888	"P": 994.25	"F": 0}
{"v": 1	"t": 2403909	"P": 995.25	"F": 0}
{"v": 1	"t": 2403929	"P": 991.5	"F": 0}
{"v": 1	"t": 2403949	"P": 989.0	"F": 0}
{"v": 1	"t": 2403970	"P": 994.0	"F": 0}
{"v": 1	"t": 2403990	"P": 995.25	"F": 0}
{"v": 1	"t": 2404010	"P": 993.0	"F": 0}
{"v": 1	"t": 2404030	"P": 987.75	"F": 0	"C": 44.55	"D": 3144	"sn": 54091779688249	"file": "/data/device_log/data0000.out"}
{"v": 1	"t": 2404051	"P": 992.0	"F": 0}
{"v": 1	"t": 2404071	"P": 997.25	"F": 0}
{"v": 1	"t": 2404091	"P": 992.75	"F": 0}
{"v": 1	"t": 2404112	"P": 989.5	"F": 0}
{"v": 1	"t": 2404132	"P": 991.5	"F": 0}
{"v": 1	"t": 2404152	"P": 997.0	"F": 0}
{"v": 1	"t": 2404173	"P": 992.0	"F": 0}
{"v": 1	"t": 2404193	"P": 989.0	"F": 0}
{"v": 1	"t": 2404213	"P": 991.0	"F": 0}
{"v": 1	"t": 2404234	"P": 997.5	"F": 0}
{"v": 1	"t": 2404254	"P": 991.5	"F": 0}
{"v": 1	"t": 2404274	"P": 990.25	"F": 0}
{"v": 1	"t": 2404295	"P": 991.0	"F": 0}
{"v": 1	"t": 2404316	"P": 989.5	"F": 0}
{"v": 1	"t": 2404336	"P": 996.25	"F": 0}
{"v": 1	"t": 2404356	"P": 993.0	"F": 0}
{"v": 1	"t": 2404377	"P": 988.75	"F": 0}
{"v": 1	"t": 2404397	"P": 991.75	"F": 0}
{"v": 1	"t": 2404417	"P": 995.5	"F": 0}
{"v": 1	"t": 2404438	"P": 993.25	"F": 0}
{"v": 1	"t": 2404458	"P": 990.75	"F": 0}
{"v": 1	"t": 2404478	"P": 989.5	"F": 0}
{"v": 1	"t": 2404498	"P": 997.25	"F": 0}
{"v": 1	"t": 2404519	"P": 993.25	"F": 0}
{"v": 1	"t": 2404539	"P": 990.75	"F": 0}
{"v": 1	"t": 2404559	"P": 988.25	"F": 0}
{"v": 1	"t": 2404580	"P": 996.25	"F": 0}
{"v": 1	"t": 2404600	"P": 993.25	"F": 0}
{"v": 1	"t": 2404620	"P": 990.0	"F": 0}
{"v": 1	"t": 2404641	"P": 989.25	"F": 0}
{"v": 1	"t": 2404661	"P": 995.75	"F": 0}
{"v": 1	"t": 2404681	"P": 993.0	"F": 0}
{"v": 1	"t": 2404702	"P": 991.75	"F": 0}
{"v": 1	"t": 2404722	"P": 991.75	"F": 0}
{"v": 1	"t": 2404742	"P": 995.75	"F": 0}
{"v": 1	"t": 2404763	"P": 992.5	"F": 0}
{"v": 1	"t": 2404783	"P": 991.0	"F": 0}
{"v": 1	"t": 2404803	"P": 990.75	"F": 0}
{"v": 1	"t": 2404823	"P": 995.5	"F": 0}
{"v": 1	"t": 2404844	"P": 993.75	"F": 0}
{"v": 1	"t": 2404864	"P": 991.5	"F": 0}
{"v": 1	"t": 2404885	"P": 993.75	"F": 0}
{"v": 1	"t": 2404905	"P": 993.5	"F": 0}
{"v": 1	"t": 2404926	"P": 990.75	"F": 0}
{"v": 1	"t": 2404946	"P": 993.75	"F": 0}
{"v": 1	"t": 2404966	"P": 994.0	"F": 0}
{"v": 1	"t": 2404986	"P": 991.75	"F": 0}
{"v": 1	"t": 2405007	"P": 990.25	"F": 0}
{"v": 1	"t": 2405027	"P": 992.75	"F": 0}
{"v": 1	"t": 2405047	"P": 994.5	"F": 0	"C": 44.57	"D": 3144	"sn": 54091779688249	"file": "/data/device_log/data0000.out"}
{"v": 1	"t": 2405068	"P": 992.5	"F": 0}
{"v": 1	"t": 2405088	"P": 990.25	"F": 0}
{"v": 1	"t": 2405108	"P": 991.0	"F": 0}
{"v": 1	"t": 2405129	"P": 996.0	"F": 0}
{"v": 1	"t": 2405149	"P": 992.75	"F": 0}
{"v": 1	"t": 2405169	"P": 990.25	"F": 0}
{"v": 1	"t": 2405189	"P": 991.75	"F": 0}
{"v": 1	"t": 2405210	"P": 995.0	"F": 0}
{"v": 1	"t": 2405230	"P": 993.5	"F": 0}
{"v": 1	"t": 2405250	"P": 992.0	"F": 0}
{"v": 1	"t": 2405271	"P": 992.5	"F": 0}
{"v": 1	"t": 2405291	"P": 994.5	"F": 0}
{"v": 1	"t": 2405311	"P": 993.25	"F": 0}
{"v": 1	"t": 2405332	"P": 991.25	"F": 0}
{"v": 1	"t": 2405352	"P": 992.25	"F": 0}
{"v": 1	"t": 2405372	"P": 996.0	"F": 0}
{"v": 1	"t": 2405393	"P": 993.75	"F": 0}
{"v": 1	"t": 2405413	"P": 989.25	"F": 0}
{"v": 1	"t": 2405433	"P": 991.25	"F": 0}
{"v": 1	"t": 2405454	"P": 996.25	"F": 0}
{"v": 1	"t": 2405474	"P": 992.5	"F": 0}
{"v": 1	"t": 2405494	"P": 991.5	"F": 0}
{"v": 1	"t": 2405515	"P": 996.25	"F": 0}
{"v": 1	"t": 2405535	"P": 992.75	"F": 0}
{"v": 1	"t": 2405555	"P": 988.5	"F": 0}
{"v": 1	"t": 2405576	"P": 993.25	"F": 0}
{"v": 1	"t": 2405596	"P": 993.75	"F": 0}
{"v": 1	"t": 2405616	"P": 991.25	"F": 0}
{"v": 1	"t": 2405637	"P": 990.25	"F": 0}
{"v": 1	"t": 2405657	"P": 990.0	"F": 0}
{"v": 1	"t": 2405677	"P": 996.75	"F": 0}
{"v": 1	"t": 2405698	"P": 994.5	"F": 0}
{"v": 1	"t": 2405718	"P": 991.0	"F": 0}
{"v": 1	"t": 2405738	"P": 992.0	"F": 0}
{"v": 1	"t": 2405759	"P": 995.0	"F": 0}
{"v": 1	"t": 2405779	"P": 992.75	"F": 0}
{"v": 1	"t": 2405799	"P": 990.75	"F": 0}
{"v": 1	"t": 2405819	"P": 991.0	"F": 0}
{"v": 1	"t": 2405840	"P": 995.25	"F": 0}
{"v": 1	"t": 2405860	"P": 993.75	"F": 0}
{"v": 1	"t": 2405880	"P": 992.0	"F": 0}
{"v": 1	"t": 2405901	"P": 990.25	"F": 0}
{"v": 1	"t": 2405921	"P": 994.75	"F": 0}
{"v": 1	"t": 2405941	"P": 994.0	"F": 0}
{"v": 1	"t": 2405962	"P": 991.5	"F": 0}
{"v": 1	"t": 2405982	"P": 992.0	"F": 0}
{"v": 1	"t": 2406002	"P": 995.25	"F": 0}
{"v": 1	"t": 2406023	"P": 993.25	"F": 0}
{"v": 1	"t": 2406043	"P": 991.25	"F": 0}
{"v": 1	"t": 2406063	"P": 992.0	"F": 0	"C": 44.58	"D": 3144	"sn": 54091779688249	"file": "/data/device_log/data0000.out"}
{"v": 1	"t": 2406084	"P": 994.0	"F": 0}
{"v": 1	"t": 2406104	"P": 988.25	"F": 0}
{"v": 1	"t": 2406125	"P": 995.0	"F": 0}
{"v": 1	"t": 2406145	"P": 991.75	"F": 0}
{"v": 1	"t": 2406166	"P": 991.25	"F": 0}
{"v": 1	"t": 2406186	"P": 995.5	"F": 0}
{"v": 1	"t": 2406207	"P": 989.5	"F": 0}
{"v": 1	"t": 2406227	"P": 993.25	"F": 0}
{"v": 1	"t": 2406248	"P": 993.25	"F": 0}
{"v": 1	"t": 2406268	"P": 991.25	"F": 0}
{"v": 1	"t": 2406288	"P": 994.5	"F": 0}
{"v": 1	"t": 2406309	"P": 995.5	"F": 0}
{"v": 1	"t": 2406329	"P": 990.25	"F": 0}
{"v": 1	"t": 2406349	"P": 991.5	"F": 0}
{"v": 1	"t": 2406370	"P": 994.5	"F": 0}
{"v": 1	"t": 2406390	"P": 994.75	"F": 0}
{"v": 1	"t": 2406410	"P": 990.5	"F": 0}
{"v": 1	"t": 2406431	"P": 990.75	"F": 0}
{"v": 1	"t": 2406451	"P": 994.25	"F": 0}
{"v": 1	"t": 2406471	"P": 994.0	"F": 0}
{"v": 1	"t": 2406492	"P": 992.0	"F": 0}
{"v": 1	"t": 2406512	"P": 987.25	"F": 0}
{"v": 1	"t": 2406532	"P": 994.25	"F": 0}
{"v": 1	"t": 2406552	"P": 995.75	"F": 0}
{"v": 1	"t": 2406573	"P": 993.0	"F": 0}
{"v": 1	"t": 2406593	"P": 990.25	"F": 0}
{"v": 1	"t": 2406613	"P": 992.25	"F": 0}
{"v": 1	"t": 2406634	"P": 995.5	"F": 0}
{"v": 1	"t": 2406654	"P": 991.0	"F": 0}
{"v": 1	"t": 2406674	"P": 990.0	"F": 0}
{"v": 1	"t": 2406694	"P": 990.5	"F": 0}
{"v": 1	"t": 2406715	"P": 995.75	"F": 0}
{"v": 1	"t": 2406735	"P": 993.0	"F": 0}
{"v": 1	"t": 2406755	"P": 990.25	"F": 0}
{"v": 1	"t": 2406776	"P": 991.5	"F": 0}
{"v": 1	"t": 2406796	"P": 993.75	"F": 0}
{"v": 1	"t": 2406816	"P": 992.5	"F": 0}
{"v": 1	"t": 2406837	"P": 991.25	"F": 0}
{"v": 1	"t": 2406857	"P": 996.25	"F": 0}
{"v": 1	"t": 2406878	"P": 993.0	"F": 0}
{"v": 1	"t": 2406898	"P": 989.75	"F": 0}
{"v": 1	"t": 2406918	"P": 994.5	"F": 0}
{"v": 1	"t": 2406939	"P": 994.5	"F": 0}
{"v": 1	"t": 2406959	"P": 992.5	"F": 0}
{"v": 1	"t": 2406979	"P": 990.25	"F": 0}
{"v": 1	"t": 2407000	"P": 994.25	"F": 0}
{"v": 1	"t": 2407020	"P": 996.25	"F": 0}
{"v": 1	"t": 2407040	"P": 993.25	"F": 0}
{"v": 1	"t": 2407060	"P": 988.25	"F": 0}
{"v": 1	"t": 2407081	"P": 990.75	"F": 0	"C": 44.51	"D": 3144	"sn": 54091779688249	"file": "/data/device_log/data0000.out"}
{"v": 1	"t": 2407101	"P": 993.25	"F": 0}
{"v": 1	"t": 2407121	"P": 991.25	"F": 0}
{"v": 1	"t": 2407142	"P": 990.0	"F": 0}
{"v": 1	"t": 2407162	"P": 993.0	"F": 0}
{"v": 1	"t": 2407182	"P": 994.0	"F": 0}
{"v": 1	"t": 2407203	"P": 990.5	"F": 0}
{"v": 1	"t": 2407223	"P": 991.0	"F": 0}
{"v": 1	"t": 2407243	"P": 992.0	"F": 0}
{"v": 1	"t": 2407264	"P": 994.5	"F": 0}
{"v": 1	"t": 2407284	"P": 992.75	"F": 0}
{"v": 1	"t": 2407304	"P": 990.25	"F": -1}
{"v": 1	"t": 2407325	"P": 993.0	"F": 0}
{"v": 1	"t": 2407345	"P": 997.0	"F": 0}
{"v": 1	"t": 2407365	"P": 993.5	"F": 0}
{"v": 1	"t": 2407386	"P": 990.5	"F": 0}
{"v": 1	"t": 2407406	"P": 995.5	"F": 0}
{"v": 1	"t": 2407426	"P": 991.5	"F": 0}
{"v": 1	"t": 2407447	"P": 988.75	"F": 0}
{"v": 1	"t": 2407467	"P": 993.75	"F": 0}
{"v": 1	"t": 2407487	"P": 993.5	"F": 0}
{"v": 1	"t": 2407508	"P": 992.75	"F": 0}
{"v": 1	"t": 2407528	"P": 989.0	"F": 0}
{"v": 1	"t": 2407548	"P": 994.0	"F": 0}
{"v": 1	"t": 2407569	"P": 996.0	"F": 0}
{"v": 1	"t": 2407589	"P": 993.5	"F": 0}
{"v": 1	"t": 2407609	"P": 991.0	"F": 0}
{"v": 1	"t": 2407630	"P": 992.0	"F": 0}
{"v": 1	"t": 2407650	"P": 996.75	"F": 0}
{"v": 1	"t": 2407670	"P": 991.75	"F": 0}
{"v": 1	"t": 2407690	"P": 990.0	"F": 0}
{"v": 1	"t": 2407711	"P": 993.0	"F": 0}
{"v": 1	"t": 2407731	"P": 996.75	"F": 0}
{"v": 1	"t": 2407751	"P": 992.75	"F": 0}
{"v": 1	"t": 2407772	"P": 990.75	"F": 0}
{"v": 1	"t": 2407792	"P": 990.5	"F": 0}
{"v": 1	"t": 2407812	"P": 995.5	"F": 0}
{"v": 1	"t": 2407833	"P": 992.25	"F": 0}
{"v": 1	"t": 2407853	"P": 991.5	"F": 0}
{"v": 1	"t": 2407873	"P": 992.0	"F": 0}
{"v": 1	"t": 2407894	"P": 994.25	"F": 0}
{"v": 1	"t": 2407914	"P": 994.0	"F": 0}
{"v": 1	"t": 2407934	"P": 988.75	"F": 0}
{"v": 1	"t": 2407955	"P": 992.25	"F": 0}
{"v": 1	"t": 2407975	"P": 993.25	"F": 0}
{"v": 1	"t": 2407995	"P": 989.75	"F": 0}
{"v": 1	"t": 2408016	"P": 992.0	"F": 0}
{"v": 1	"t": 2408036	"P": 995.25	"F": 0}
{"v": 1	"t": 2408056	"P": 992.0	"F": 0}
{"v": 1	"t": 2408077	"P": 989.0	"F": 0}
{"v": 1	"t": 2408097	"P": 994.0	"F": 0	"C": 44.55	"D": 3144	"sn": 54091779688249	"file": "/data/device_log/data0000.out"}
{"v": 1	"t": 2408117	"P": 994.75	"F": 0}
{"v": 1	"t": 2408138	"P": 992.75	"F": 0}
{"v": 1	"t": 2408158	"P": 990.0	"F": 0}
{"v": 1	"t": 2408178	"P": 992.75	"F": 0}
{"v": 1	"t": 2408199	"P": 996.5	"F": 0}
{"v": 1	"t": 2408219	"P": 993.0	"F": 0}
{"v": 1	"t": 2408239	"P": 990.25	"F": 0}
{"v": 1	"t": 2408259	"P": 991.5	"F": 0}
{"v": 1	"t": 2408280	"P": 996.75	"F": 0}
{"v": 1	"t": 2408300	"P": 994.5	"F": 0}
{"v": 1	"t": 2408320	"P": 989.75	"F": 0}
{"v": 1	"t": 2408341	"P": 990.25	"F": 0}
{"v": 1	"t": 2408361	"P": 996.75	"F": 0}
{"v": 1	"t": 2408381	"P": 993.75	"F": 0}
{"v": 1	"t": 2408402	"P": 990.5	"F": 0}
{"v": 1	"t": 2408422	"P": 990.0	"F": 0}
{"v": 1	"t": 2408442	"P": 994.75	"F": 0}
{"v": 1	"t": 2408463	"P": 994.5	"F": 0}
{"v": 1	"t": 2408483	"P": 991.75	"F": 0}
{"v": 1	"t": 2408503	"P": 991.25	"F": 0}
{"v": 1	"t": 2408524	"P": 995.25	"F": 0}
{"v": 1	"t": 2408544	"P": 990.75	"F": 0}
{"v": 1	"t": 2408565	"P": 992.75	"F": 0}
{"v": 1	"t": 2408585	"P": 995.0	"F": 0}
{"v": 1	"t": 2408605	"P": 990.0	"F": 0}
{"v": 1	"t": 2408625	"P": 987.25	"F": 0}
{"v": 1	"t": 2408646	"P": 993.25	"F": 0}
{"v": 1	"t": 2408666	"P": 995.0	"F": 0}
{"v": 1	"t": 2408686	"P": 991.5	"F": 0}
{"v": 1	"t": 2408707	"P": 988.75	"F": 0}
{"v": 1	"t": 2408727	"P": 991.75	"F": 0}
{"v": 1	"t": 2408747	"P": 995.5	"F": 0}
{"v": 1	"t": 2408768	"P": 994.0	"F": 0}
{"v": 1	"t": 2408788	"P": 990.75	"F": 0}
{"v": 1	"t": 2408808	"P": 991.25	"F": 0}
{"v": 1	"t": 2408829	"P": 995.0	"F": 0}
{"v": 1	"t": 2408849	"P": 992.25	"F": 0}
{"v": 1	"t": 2408869	"P": 990.0	"F": 0}
{"v": 1	"t": 2408889	"P": 990.5	"F": 0}
{"v": 1	"t": 2408910	"P": 995.25	"F": 0}
{"v": 1	"t": 2408930	"P": 994.25	"F": 0}
{"v": 1	"t": 2408950	"P": 990.25	"F": 0}
{"v": 1	"t": 2408971	"P": 990.75	"F": 0}
{"v": 1	"t": 2408991	"P": 994.0	"F": 0}
{"v": 1	"t": 2409011	"P": 994.0	"F": 0}
{"v": 1	"t": 2409032	"P": 990.5	"F": 0}
{"v": 1	"t": 2409052	"P": 990.0	"F": 0}
{"v": 1	"t": 2409072	"P": 995.0	"F": 0}
{"v": 1	"t": 2409093	"P": 994.0	"F": 0}
{"v": 1	"t": 2409113	"P": 989.25	"F": 0	"C": 44.575	"D": 3144	"sn": 54091779688249	"file": "/data/device_log/data0000.out"}
{"v": 1	"t": 2409134	"P": 996.25	"F": 0}
{"v": 1	"t": 2409154	"P": 994.0	"F": 0}
{"v": 1	"t": 2409174	"P": 990.0	"F": 0}
{"v": 1	"t": 2409194	"P": 991.0	"F": 0}
{"v": 1	"t": 2409215	"P": 994.75	"F": 0}
{"v": 1	"t": 2409235	"P": 994.25	"F": 0}
{"v": 1	"t": 2409255	"P": 991.25	"F": 0}
{"v": 1	"t": 2409276	"P": 990.75	"F": 0}
{"v": 1	"t": 2409296	"P": 995.75	"F": 0}
{"v": 1	"t": 2409316	"P": 992.75	"F": 0}
{"v": 1	"t": 2409337	"P": 992.0	"F": 0}
{"v": 1	"t": 2409357	"P": 991.5	"F": 0}
{"v": 1	"t": 2409377	"P": 996.5	"F": 0}
{"v": 1	"t": 2409398	"P": 993.25	"F": 0}
{"v": 1	"t": 2409418	"P": 992.0	"F": 0}
{"v": 1	"t": 2409438	"P": 990.75	"F": 0}
{"v": 1	"t": 2409458	"P": 996.0	"F": 0}
{"v": 1	"t": 2409479	"P": 993.5	"F": 0}
{"v": 1	"t": 2409499	"P": 989.5	"F": 0}
{"v": 1	"t": 2409519	"P": 991.75	"F": 0}
{"v": 1	"t": 2409540	"P": 994.75	"F": 0}
{"v": 1	"t": 2409560	"P": 993.5	"F": 0}
{"v": 1	"t": 2409580	"P": 991.75	"F": 0}
{"v": 1	"t": 2409601	"P": 993.5	"F": 0}
{"v": 1	"t": 2409621	"P": 995.0	"F": 0}
{"v": 1	"t": 2409641	"P": 993.25	"F": 0}
{"v": 1	"t": 2409662	"P": 990.5	"F": 0}
{"v": 1	"t": 2409682	"P": 994.0	"F": 0}
{"v": 1	"t": 2409703	"P": 994.75	"F": 0}
{"v": 1	"t": 2409723	"P": 991.0	"F": 0}
{"v": 1	"t": 2409744	"P": 994.75	"F": 0}
{"v": 1	"t": 2409764	"P": 992.5	"F": 0}
{"v": 1	"t": 2409784	"P": 992.25	"F": 0}
{"v": 1	"t": 2409805	"P": 996.5	"F": 0}
{"v": 1	"t": 2409825	"P": 994.0	"F": 0}
{"v": 1	"t": 2409845	"P": 992.25	"F": 0}
{"v": 1	"t": 2409866	"P": 990.0	"F": 0}
{"v": 1	"t": 2409886	"P": 995.5	"F": 0}
{"v": 1	"t": 2409906	"P": 995.0	"F": 0}
{"v": 1	"t": 2409927	"P": 988.75	"F": 0}
{"v": 1	"t": 2409947	"P": 990.25	"F": 0}
{"v": 1	"t": 2409967	"P": 995.0	"F": 0}
{"v": 1	"t": 2409988	"P": 995.0	"F": 0}
{"v": 1	"t": 2410008	"P": 990.5	"F": 0}
{"v": 1	"t": 2410028	"P": 990.5	"F": 0}
{"v": 1	"t": 2410048	"P": 994.5	"F": 0}
{"v": 1	"t": 2410069	"P": 995.0	"F": 0}
{"v": 1	"t": 2410089	"P": 992.0	"F": 0}
{"v": 1	"t": 2410109	"P": 989.0	"F": 0}
{"v": 1	"t": 2410130	"P": 995.0	"F": 0	"C": 44.61	"D": 3144	"sn": 54091779688249	"file": "/data/device_log/data0000.out"}
{"v": 1	"t": 2410150	"P": 993.75	"F": 0}
{"v": 1	"t": 2410170	"P": 990.0	"F": 0}
{"v": 1	"t": 2410191	"P": 991.0	"F": 0}
{"v": 1	"t": 2410211	"P": 995.75	"F": 0}
{"v": 1	"t": 2410231	"P": 995.25	"F": 0}
{"v": 1	"t": 2410252	"P": 990.5	"F": 0}
{"v": 1	"t": 2410272	"P": 994.25	"F": 0}
{"v": 1	"t": 2410293	"P": 995.0	"F": 0}
{"v": 1	"t": 2410313	"P": 990.5	"F": 0}
{"v": 1	"t": 2410333	"P": 993.75	"F": 0}
{"v": 1	"t": 2410354	"P": 995.5	"F": 0}
{"v": 1	"t": 2410374	"P": 991.0	"F": 0}
{"v": 1	"t": 2410394	"P": 989.75	"F": 0}
{"v": 1	"t": 2410415	"P": 996.75	"F": 0}
{"v": 1	"t": 2410435	"P": 994.5	"F": 0}
{"v": 1	"t": 2410455	"P": 992.5	"F": 0}
{"v": 1	"t": 2410476	"P": 990.25	"F": 0}
{"v": 1	"t": 2410496	"P": 995.0	"F": 0}
{"v": 1	"t": 2410516	"P": 993.0	"F": 0}
{"v": 1	"t": 2410536	"P": 991.0	"F": 0}
{"v": 1	"t": 2410557	"P": 990.0	"F": 0}
{"v": 1	"t": 2410577	"P": 993.5	"F": 0}
{"v": 1	"t": 2410597	"P": 994.75	"F": 0}
{"v": 1	"t": 2410618	"P": 994.0	"F": 0}
{"v": 1	"t": 2410638	"P": 988.25	"F": 0}
{"v": 1	"t": 2410658	"P": 993.0	"F": 0}
{"v": 1	"t": 2410679	"P": 994.5	"F": 0}
{"v": 1	"t": 2410699	"P": 993.5	"F": 0}
{"v": 1	"t": 2410719	"P": 989.0	"F": 0}
{"v": 1	"t": 2410740	"P": 991.5	"F": 0}
{"v": 1	"t": 2410760	"P": 996.0	"F": 0}
{"v": 1	"t": 2410780	"P": 991.75	"F": 0}
{"v": 1	"t": 2410800	"P": 989.25	"F": 0}
{"v": 1	"t": 2410821	"P": 995.0	"F": 0}
{"v": 1	"t": 2410841	"P": 993.75	"F": 0}
{"v": 1	"t": 2410862	"P": 990.0	"F": 0}
{"v": 1	"t": 2410882	"P": 994.5	"F": 0}
{"v": 1	"t": 2410903	"P": 993.0	"F": 0}
{"v": 1	"t": 2410923	"P": 991.0	"F": 0}
{"v": 1	"t": 2410943	"P": 992.75	"F": 0}
{"v": 1	"t": 2410964	"P": 993.5	"F": 0}
{"v": 1	"t": 2410984	"P": 991.75	"F": 0}
{"v": 1	"t": 2411004	"P": 988.75	"F": 0}
{"v": 1	"t": 2411024	"P": 990.5	"F": 0}
{"v": 1	"t": 2411045	"P": 996.0	"F": 0}
{"v": 1	"t": 2411065	"P": 992.75	"F": 0}
{"v": 1	"t": 2411085	"P": 991.5	"F": 0}
{"v": 1	"t": 2411106	"P": 992.75	"F": 0}
{"v": 1	"t": 2411126	"P": 994.75	"F": 0}
{"v": 1	"t": 2411146	"P": 993.25	"F": 0	"C": 44.57	"D": 3144	"sn": 54091779688249	"file": "/data/device_log/data0000.out"}
{"v": 1	"t": 2411167	"P": 989.75	"F": 0}
{"v": 1	"t": 2411187	"P": 990.0	"F": 0}
{"v": 1	"t": 2411207	"P": 995.75	"F": 0}
{"v": 1	"t": 2411228	"P": 991.75	"F": 0}
{"v": 1	"t": 2411248	"P": 989.5	"F": 0}
{"v": 1	"t": 2411268	"P": 990.75	"F": 0}
{"v": 1	"t": 2411289	"P": 996.0	"F": 0}
{"v": 1	"t": 2411309	"P": 993.5	"F": 0}
{"v": 1	"t": 2411329	"P": 989.75	"F": 0}
{"v": 1	"t": 2411349	"P": 990.25	"F": 0}
{"v": 1	"t": 2411370	"P": 996.0	"F": 0}
{"v": 1	"t": 2411390	"P": 993.5	"F": 0}
{"v": 1	"t": 2411410	"P": 991.5	"F": 0}
{"v": 1	"t": 2411431	"P": 993.5	"F": 0}
{"v": 1	"t": 2411451	"P": 993.75	"F": 0}
{"v": 1	"t": 2411472	"P": 990.25	"F": 0}
{"v": 1	"t": 2411492	"P": 996.5	"F": 0}
{"v": 1	"t": 2411513	"P": 994.5	"F": 0}
{"v": 1	"t": 2411533	"P": 989.75	"F": 0}
{"v": 1	"t": 2411553	"P": 989.25	"F": 0}
{"v": 1	"t": 2411573	"P": 994.75	"F": 0}
{"v": 1	"t": 2411594	"P": 994.25	"F": 0}
{"v": 1	"t": 2411614	"P": 990.0	"F": 0}
{"v": 1	"t": 2411634	"P": 990.5	"F": 0}
{"v": 1	"t": 2411655	"P": 994.0	"F": 0}
{"v": 1	"t": 2411675	"P": 993.75	"F": 0}
{"v": 1	"t": 2411695	"P": 992.25	"F": 0}
{"v": 1	"t": 2411716	"P": 991.25	"F": 0}
{"v": 1	"t": 2411736	"P": 995.0	"F": 0}
{"v": 1	"t": 2411756	"P": 995.25	"F": 0}
{"v": 1	"t": 2411777	"P": 991.25	"F": 0}
{"v": 1	"t": 2411797	"P": 990.0	"F": 0}
{"v": 1	"t": 2411817	"P": 995.0	"F": 0}
{"v": 1	"t": 2411837	"P": 992.5	"F": 0}
{"v": 1	"t": 2411858	"P": 991.5	"F": 0}
{"v": 1	"t": 2411878	"P": 990.25	"F": 0}
{"v": 1	"t": 2411898	"P": 993.0	"F": 0}
{"v": 1	"t": 2411919	"P": 993.75	"F": 0}
{"v": 1	"t": 2411939	"P": 992.25	"F": 0}
{"v": 1	"t": 2411959	"P": 988.75	"F": 0}
{"v": 1	"t": 2411980	"P": 994.25	"F": 0}
{"v": 1	"t": 2412000	"P": 992.5	"F": 0}
{"v": 1	"t": 2412021	"P": 991.0	"F": 0}
{"v": 1	"t": 2412041	"P": 996.5	"F": 0}
{"v": 1	"t": 2412061	"P": 992.5	"F": 0}
{"v": 1	"t": 2412082	"P": 988.5	"F": 0}
{"v": 1	"t": 2412102	"P": 991.0	"F": 0}
{"v": 1	"t": 2412122	"P": 995.25	"F": 0}
{"v": 1	"t": 2412143	"P": 993.75	"F": 0}
{"v": 1	"t": 2412163	"P": 988.0	"F": 0	"C": 44.565	"D": 3144	"sn": 54091779688249	"file": "/data/device_log/data0000.out"}
{"v": 1	"t": 2412183	"P": 992.25	"F": 0}
{"v": 1	"t": 2412204	"P": 997.0	"F": 0}
{"v": 1	"t": 2412224	"P": 993.5	"F": 0}
{"v": 1	"t": 2412244	"P": 990.5	"F": 0}
{"v": 1	"t": 2412264	"P": 991.0	"F": 0}
{"v": 1	"t": 2412285	"P": 995.25	"F": 0}
{"v": 1	"t": 2412305	"P": 992.5	"F": 0}
{"v": 1	"t": 2412325	"P": 991.25	"F": 0}
{"v": 1	"t": 2412346	"P": 992.25	"F": 0}
{"v": 1	"t": 2412366	"P": 996.0	"F": 0}
{"v": 1	"t": 2412386	"P": 994.0	"F": 0}
{"v": 1	"t": 2412407	"P": 991.5	"F": 0}
{"v": 1	"t": 2412427	"P": 991.25	"F": 0}
{"v": 1	"t": 2412447	"P": 997.25	"F": 0}
{"v": 1	"t": 2412468	"P": 994.5	"F": 0}
{"v": 1	"t": 2412488	"P": 991.5	"F": 0}
{"v": 1	"t": 2412508	"P": 990.5	"F": 0}
{"v": 1	"t": 2412529	"P": 997.0	"F": 0}
{"v": 1	"t": 2412549	"P": 993.0	"F": 0}
{"v": 1	"t": 2412569	"P": 990.75	"F": 0}
{"v": 1	"t": 2412590	"P": 994.0	"F": 0}
{"v": 1	"t": 2412610	"P": 992.25	"F": 0}
{"v": 1	"t": 2412630	"P": 990.25	"F": 0}
{"v": 1	"t": 2412651	"P": 990.0	"F": 0}
{"v": 1	"t": 2412671	"P": 995.25	"F": 0}
{"v": 1	"t": 2412691	"P": 992.5	"F": 0}
{"v": 1	"t": 2412712	"P": 991.5	"F": 0}
{"v": 1	"t": 2412732	"P": 991.25	"F": 0}
{"v": 1	"t": 2412752	"P": 995.75	"F": 0}
{"v": 1	"t": 2412773	"P": 994.75	"F": 0}
{"v": 1	"t": 2412793	"P": 993.0	"F": 0}
{"v": 1	"t": 2412813	"P": 989.75	"F": 0}
{"v": 1	"t": 2412833	"P": 996.75	"F": 0}
{"v": 1	"t": 2412854	"P": 993.75	"F": 0}
{"v": 1	"t": 2412874	"P": 991.5	"F": 0}
{"v": 1	"t": 2412894	"P": 991.0	"F": 0}
{"v": 1	"t": 2412915	"P": 994.75	"F": 0}
{"v": 1	"t": 2412935	"P": 993.75	"F": 0}
{"v": 1	"t": 2412955	"P": 990.75	"F": 0}
{"v": 1	"t": 2412976	"P": 991.75	"F": 0}
{"v": 1	"t": 2412996	"P": 995.5	"F": 0}
{"v": 1	"t": 2413016	"P": 995.0	"F": 0}
{"v": 1	"t": 2413037	"P": 991.0	"F": 0}
{"v": 1	"t": 2413057	"P": 990.5	"F": 0}
{"v": 1	"t": 2413077	"P": 996.5	"F": 0}
{"v": 1	"t": 2413098	"P": 994.25	"F": 0}
{"v": 1	"t": 2413118	"P": 992.0	"F": 0}
{"v": 1	"t": 2413138	"P": 993.25	"F": 0}
{"v": 1	"t": 2413159	"P": 993.75	"F": 0}
{"v": 1	"t": 2413179	"P": 991.0	"F": 0	"C": 44.61	"D": 3144	"sn": 54091779688249	"file": "/data/device_log/data0000.out"}
{"v": 1	"t": 2413200	"P": 996.0	"F": 0}
{"v": 1	"t": 2413220	"P": 991.5	"F": 0}
{"v": 1	"t": 2413241	"P": 993.0	"F": 0}
{"v": 1	"t": 2413261	"P": 996.25	"F": 0}
{"v": 1	"t": 2413282	"P": 990.0	"F": 0}
{"v": 1	"t": 2413302	"P": 993.75	"F": 0}
{"v": 1	"t": 2413323	"P": 994.75	"F": 0}
{"v": 1	"t": 2413343	"P": 991.75	"F": 0}
{"v": 1	"t": 2413363	"P": 992.25	"F": 0}
{"v": 1	"t": 2413384	"P": 996.0	"F": 0}
{"v": 1	"t": 2413404	"P": 994.0	"F": 0}
{"v": 1	"t": 2413424	"P": 991.0	"F": 0}
{"v": 1	"t": 2413444	"P": 992.75	"F": 0}
{"v": 1	"t": 2413465	"P": 996.5	"F": 0}
{"v": 1	"t": 2413485	"P": 993.75	"F": 0}
{"v": 1	"t": 2413505	"P": 991.0	"F": 0}
{"v": 1	"t": 2413526	"P": 990.25	"F": 0}
{"v": 1	"t": 2413546	"P": 996.75	"F": 0}
{"v": 1	"t": 2413566	"P": 994.75	"F": 0}
{"v": 1	"t": 2413587	"P": 991.0	"F": 0}
{"v": 1	"t": 2413607	"P": 991.0	"F": 0}
{"v": 1	"t": 2413627	"P": 994.25	"F": 0}
{"v": 1	"t": 2413648	"P": 995.75	"F": 0}
{"v": 1	"t": 2413668	"P": 991.75	"F": 0}
{"v": 1	"t": 2413688	"P": 990.25	"F": 0}
{"v": 1	"t": 2413708	"P": 996.0	"F": 0}
{"v": 1	"t": 2413729	"P": 995.0	"F": 0}
{"v": 1	"t": 2413749	"P": 991.25	"F": 0}
{"v": 1	"t": 2413769	"P": 991.5	"F": 0}
{"v": 1	"t": 2413790	"P": 995.25	"F": 0}
{"v": 1	"t": 2413810	"P": 996.0	"F": 0}
{"v": 1	"t": 2413830	"P": 990.5	"F": 0}
{"v": 1	"t": 2413851	"P": 992.5	"F": 0}
{"v": 1	"t": 2413871	"P": 994.5	"F": 0}
{"v": 1	"t": 2413892	"P": 991.0	"F": 0}
{"v": 1	"t": 2413912	"P": 994.25	"F": 0}
{"v": 1	"t": 2413933	"P": 994.5	"F": 0}
{"v": 1	"t": 2413953	"P": 991.25	"F": 0}
{"v": 1	"t": 2413973	"P": 989.5	"F": 0}
{"v": 1	"t": 2413993	"P": 995.5	"F": 0}
{"v": 1	"t": 2414014	"P": 995.0	"F": 0}
{"v": 1	"t": 2414034	"P": 991.75	"F": 0}
{"v": 1	"t": 2414054	"P": 989.75	"F": 0}
{"v": 1	"t": 2414075	"P": 994.75	"F": 0}
{"v": 1	"t": 2414095	"P": 994.75	"F": 0}
{"v": 1	"t": 2414115	"P": 991.75	"F": 0}
{"v": 1	"t": 2414135	"P": 990.0	"F": 0}
{"v": 1	"t": 2414156	"P": 992.5	"F": 0}
{"v": 1	"t": 2414176	"P": 995.0	"F": 0}
{"v": 1	"t": 2414196	"P": 992.5	"F": 0	"C": 44.605	"D": 3144	"sn": 54091779688249	"file": "/data/device_log/data0000.out"}
{"v": 1	"t": 2414217	"P": 991.0	"F": 0}
{"v": 1	"t": 2414237	"P": 992.5	"F": 0}
{"v": 1	"t": 2414257	"P": 995.25	"F": 0}
{"v": 1	"t": 2414278	"P": 993.5	"F": 0}
{"v": 1	"t": 2414298	"P": 989.0	"F": 0}
{"v": 1	"t": 2414318	"P": 993.5	"F": 0}
{"v": 1	"t": 2414339	"P": 996.25	"F": 0}
{"v": 1	"t": 2414359	"P": 994.25	"F": 0}
{"v": 1	"t": 2414379	"P": 990.25	"F": 0}
{"v": 1	"t": 2414400	"P": 991.0	"F": 0}
{"v": 1	"t": 2414420	"P": 995.5	"F": 0}
{"v": 1	"t": 2414440	"P": 993.75	"F": 0}
{"v": 1	"t": 2414461	"P": 993.5	"F": 0}
{"v": 1	"t": 2414481	"P": 994.75	"F": 0}
{"v": 1	"t": 2414502	"P": 991.75	"F": 0}
{"v": 1	"t": 2414522	"P": 990.75	"F": 0}
{"v": 1	"t": 2414542	"P": 994.75	"F": 0}
{"v": 1	"t": 2414562	"P": 996.0	"F": 0}
{"v": 1	"t": 2414583	"P": 992.0	"F": 0}
{"v": 1	"t": 2414603	"P": 991.0	"F": 0}
{"v": 1	"t": 2414623	"P": 992.75	"F": 0}
{"v": 1	"t": 2414644	"P": 995.5	"F": 0}
{"v": 1	"t": 2414664	"P": 991.75	"F": 0}
{"v": 1	"t": 2414684	"P": 990.25	"F": 0}
{"v": 1	"t": 2414704	"P": 992.5	"F": 0}
{"v": 1	"t": 2414725	"P": 996.25	"F": 0}
{"v": 1	"t": 2414745	"P": 994.75	"F": 0}
{"v": 1	"t": 2414765	"P": 990.5	"F": 0}
{"v": 1	"t": 2414786	"P": 992.25	"F": 0}
{"v": 1	"t": 2414806	"P": 995.75	"F": 0}
{"v": 1	"t": 2414826	"P": 993.5	"F": 0}
{"v": 1	"t": 2414847	"P": 991.5	"F": 0}
{"v": 1	"t": 2414867	"P": 992.75	"F": 0}
{"v": 1	"t": 2414887	"P": 996.0	"F": 0}
{"v": 1	"t": 2414908	"P": 993.5	"F": 0}
{"v": 1	"t": 2414928	"P": 990.5	"F": 0}
{"v": 1	"t": 2414948	"P": 991.5	"F": 0}
{"v": 1	"t": 2414969	"P": 994.5	"F": 0}
{"v": 1	"t": 2414989	"P": 992.25	"F": 0}
{"v": 1	"t": 2415009	"P": 991.75	"F": 0}
{"v": 1	"t": 2415030	"P": 996.0	"F": 0}
{"v": 1	"t": 2415050	"P": 992.25	"F": 0}
{"v": 1	"t": 2415071	"P": 990.25	"F": 0}
{"v": 1	"t": 2415091	"P": 994.75	"F": 0}
{"v": 1	"t": 2415111	"P": 995.0	"F": 0}
{"v": 1	"t": 2415131	"P": 993.0	"F": 0}
{"v": 1	"t": 2415152	"P": 990.5	"F": 0}
{"v": 1	"t": 2415172	"P": 993.5	"F": 0}
{"v": 1	"t": 2415192	"P": 994.25	"F": 0}
{"v": 1	"t": 2415213	"P": 993.0	"F": 0	"C": 44.58	"D": 3144	"sn": 54091779688249	"file": "/data/device_log/data0000.out"}
{"v": 1	"t": 2415233	"P": 989.25	"F": 0}
{"v": 1	"t": 2415253	"P": 992.25	"F": 0}
{"v": 1	"t": 2415274	"P": 995.5	"F": 0}
{"v": 1	"t": 2415294	"P": 991.75	"F": 0}
{"v": 1	"t": 2415314	"P": 989.75	"F": 0}
{"v": 1	"t": 2415334	"P": 991.5	"F": 0}
{"v": 1	"t": 2415355	"P": 996.5	"F": 0}
{"v": 1	"t": 2415375	"P": 994.0	"F": 0}
{"v": 1	"t": 2415395	"P": 991.25	"F": 0}
{"v": 1	"t": 2415416	"P": 992.75	"F": 0}
{"v": 1	"t": 2415436	"P": 995.75	"F": 0}
{"v": 1	"t": 2415456	"P": 992.5	"F": 0}
{"v": 1	"t": 2415477	"P": 990.75	"F": 0}
{"v": 1	"t": 2415497	"P": 989.25	"F": 0}
{"v": 1	"t": 2415517	"P": 994.75	"F": 0}
{"v": 1	"t": 2415538	"P": 994.0	"F": 0}
{"v": 1	"t": 2415558	"P": 990.75	"F": 0}
{"v": 1	"t": 2415578	"P": 994.25	"F": 0}
{"v": 1	"t": 2415599	"P": 993.0	"F": 0}
{"v": 1	"t": 2415619	"P": 988.75	"F": 0}
{"v": 1	"t": 2415640	"P": 995.5	"F": 0}
{"v": 1	"t": 2415660	"P": 994.25	"F": 0}
{"v": 1	"t": 2415680	"P": 990.0	"F": 0}
{"v": 1	"t": 2415701	"P": 990.5	"F": 0}
{"v": 1	"t": 2415721	"P": 994.75	"F": 0}
{"v": 1	"t": 2415741	"P": 996.25	"F": 0}
{"v": 1	"t": 2415761	"P": 994.0	"F": 0}
{"v": 1	"t": 2415782	"P": 988.25	"F": 0}
{"v": 1	"t": 2415802	"P": 994.75	"F": 0}
{"v": 1	"t": 2415822	"P": 994.25	"F": 0}
{"v": 1	"t": 2415843	"P": 993.0	"F": 0}
{"v": 1	"t": 2415863	"P": 992.5	"F": 0}
{"v": 1	"t": 2415883	"P": 993.0	"F": 0}
{"v": 1	"t": 2415904	"P": 993.75	"F": 0}
{"v": 1	"t": 2415924	"P": 992.25	"F": 0}
{"v": 1	"t": 2415944	"P": 990.5	"F": 0}
{"v": 1	"t": 2415964	"P": 991.25	"F": 0}
{"v": 1	"t": 2415985	"P": 996.5	"F": 0}
{"v": 1	"t": 2416005	"P": 992.25	"F": 0}
{"v": 1	"t": 2416025	"P": 989.75	"F": 0}
{"v": 1	"t": 2416046	"P": 992.5	"F": 0}
{"v": 1	"t": 2416066	"P": 996.25	"F": 0}
{"v": 1	"t": 2416086	"P": 994.25	"F": 0}
{"v": 1	"t": 2416107	"P": 990.5	"F": 0}
{"v": 1	"t": 2416127	"P": 994.5	"F": 0}
{"v": 1	"t": 2416148	"P": 995.0	"F": 0}
{"v": 1	"t": 2416168	"P": 990.0	"F": 0}
{"v": 1	"t": 2416188	"P": 993.5	"F": 0}
{"v": 1	"t": 2416209	"P": 994.25	"F": 0}
{"v": 1	"t": 2416229	"P": 991.25	"F": 0	"C": 44.59	"D": 3144	"sn": 54091779688249	"file": "/data/device_log/data0000.out"}
{"v": 1	"t": 2416249	"P": 992.0	"F": 0}
{"v": 1	"t": 2416270	"P": 994.5	"F": 0}
{"v": 1	"t": 2416290	"P": 994.0	"F": 0}
{"v": 1	"t": 2416310	"P": 992.25	"F": 0}
{"v": 1	"t": 2416331	"P": 991.25	"F": 0}
{"v": 1	"t": 2416351	"P": 996.25	"F": 0}
{"v": 1	"t": 2416371	"P": 993.25	"F": 0}
{"v": 1	"t": 2416392	"P": 990.75	"F": 0}
{"v": 1	"t": 2416412	"P": 989.5	"F": 0}
{"v": 1	"t": 2416432	"P": 994.0	"F": 0}
{"v": 1	"t": 2416452	"P": 996.0	"F": 0}
{"v": 1	"t": 2416473	"P": 992.0	"F": 0}
{"v": 1	"t": 2416493	"P": 988.75	"F": 0}
{"v": 1	"t": 2416513	"P": 994.0	"F": 0}
{"v": 1	"t": 2416534	"P": 995.25	"F": 0}
{"v": 1	"t": 2416554	"P": 992.25	"F": 0}
{"v": 1	"t": 2416574	"P": 991.25	"F": 0}
{"v": 1	"t": 2416595	"P": 993.5	"F": 0}
{"v": 1	"t": 2416615	"P": 994.25	"F": 0}
{"v": 1	"t": 2416635	"P": 992.25	"F": 0}
{"v": 1	"t": 2416656	"P": 989.75	"F": 0}
{"v": 1	"t": 2416676	"P": 993.75	"F": 0}
{"v": 1	"t": 2416696	"P": 995.75	"F": 0}
{"v": 1	"t": 2416717	"P": 991.25	"F": 0}
{"v": 1	"t": 2416737	"P": 993.0	"F": 0}
{"v": 1	"t": 2416758	"P": 996.75	"F": 0}
{"v": 1	"t": 2416778	"P": 990.75	"F": 0}
{"v": 1	"t": 2416799	"P": 997.0	"F": 0}
{"v": 1	"t": 2416819	"P": 995.0	"F": 0}
{"v": 1	"t": 2416839	"P": 991.0	"F": 0}
{"v": 1	"t": 2416859	"P": 991.75	"F": 0}
{"v": 1	"t": 2416880	"P": 995.5	"F": 0}
{"v": 1	"t": 2416900	"P": 994.0	"F": 0}
{"v": 1	"t": 2416920	"P": 991.5	"F": 0}
{"v": 1	"t": 2416941	"P": 991.5	"F": 0}
{"v": 1	"t": 2416961	"P": 996.25	"F": 0}
{"v": 1	"t": 2416981	"P": 993.5	"F": 0}
{"v": 1	"t": 2417002	"P": 991.25	"F": 0}
{"v": 1	"t": 2417022	"P": 989.0	"F": 0}
{"v": 1	"t": 2417042	"P": 996.0	"F": 0}
{"v": 1	"t": 2417063	"P": 993.75	"F": 0}
{"v": 1	"t": 2417083	"P": 991.5	"F": 0}
{"v": 1	"t": 2417103	"P": 989.75	"F": 0}
{"v": 1	"t": 2417123	"P": 995.0	"F": 0}
{"v": 1	"t": 2417144	"P": 994.25	"F": 0}
{"v": 1	"t": 2417164	"P": 991.0	"F": 0}
{"v": 1	"t": 2417184	"P": 990.75	"F": 0}
{"v": 1	"t": 2417205	"P": 995.25	"F": 0}
{"v": 1	"t": 2417225	"P": 992.5	"F": 0}
{"v": 1	"t": 2417245	"P": 990.0	"F": 0	"C": 44.6	"D": 3144	"sn": 54091779688249	"file": "/data/device_log/data0000.out"}
{"v": 1	"t": 2417266	"P": 989.5	"F": 0}
{"v": 1	"t": 2417286	"P": 995.5	"F": 0}
{"v": 1	"t": 2417307	"P": 993.5	"F": 0}
{"v": 1	"t": 2417327	"P": 992.0	"F": 0}
{"v": 1	"t": 2417347	"P": 995.25	"F": 0}
{"v": 1	"t": 2417368	"P": 991.0	"F": 0}
{"v": 1	"t": 2417388	"P": 991.0	"F": 0}
{"v": 1	"t": 2417408	"P": 993.25	"F": 0}
{"v": 1	"t": 2417429	"P": 997.25	"F": 0}
{"v": 1	"t": 2417449	"P": 992.0	"F": 0}
{"v": 1	"t": 2417469	"P": 989.25	"F": 0}
{"v": 1	"t": 2417490	"P": 993.0	"F": 0}
{"v": 1	"t": 2417510	"P": 997.25	"F": 0}
{"v": 1	"t": 2417530	"P": 992.0	"F": 0}
{"v": 1	"t": 2417550	"P": 989.0	"F": 0}
{"v": 1	"t": 2417571	"P": 991.25	"F": 0}
{"v": 1	"t": 2417591	"P": 994.5	"F": 0}
{"v": 1	"t": 2417611	"P": 992.75	"F": 0}
{"v": 1	"t": 2417632	"P": 989.5	"F": 0}
{"v": 1	"t": 2417652	"P": 991.25	"F": 0}
{"v": 1	"t": 2417672	"P": 996.5	"F": 0}
{"v": 1	"t": 2417693	"P": 994.25	"F": 0}
{"v": 1	"t": 2417713	"P": 989.75	"F": 0}
{"v": 1	"t": 2417733	"P": 990.25	"F": 0}
{"v": 1	"t": 2417753	"P": 995.0	"F": 0}
{"v": 1	"t": 2417774	"P": 993.75	"F": 0}
{"v": 1	"t": 2417794	"P": 990.75	"F": 0}
{"v": 1	"t": 2417814	"P": 990.25	"F": 0}
{"v": 1	"t": 2417835	"P": 994.75	"F": 0}
{"v": 1	"t": 2417855	"P": 994.0	"F": 0}
{"v": 1	"t": 2417876	"P": 989.25	"F": 0}
{"v": 1	"t": 2417896	"P": 995.25	"F": 0}
{"v": 1	"t": 2417916	"P": 994.25	"F": 0}
{"v": 1	"t": 2417937	"P": 989.0	"F": 0}
{"v": 1	"t": 2417957	"P": 993.25	"F": 0}
{"v": 1	"t": 2417977	"P": 995.5	"F": 0}
{"v": 1	"t": 2417998	"P": 992.0	"F": 0}
{"v": 1	"t": 2418018	"P": 988.5	"F": 0}
{"v": 1	"t": 2418038	"P": 991.5	"F": 0}
{"v": 1	"t": 2418059	"P": 996.75	"F": 0}
{"v": 1	"t": 2418079	"P": 993.25	"F": 0}
{"v": 1	"t": 2418099	"P": 989.75	"F": 0}
{"v": 1	"t": 2418119	"P": 990.75	"F": 0}
{"v": 1	"t": 2418140	"P": 996.25	"F": 0}
{"v": 1	"t": 2418160	"P": 992.0	"F": 0}
{"v": 1	"t": 2418180	"P": 988.5	"F": 0}
{"v": 1	"t": 2418201	"P": 992.5	"F": 0}
{"v": 1	"t": 2418221	"P": 994.75	"F": 0}
{"v": 1	"t": 2418241	"P": 994.25	"F": 0}
{"v": 1	"t": 2418262	"P": 990.5	"F": 0	"C": 44.625	"D": 3144	"sn": 54091779688249	"file": "/data/device_log/data0000.out"}
{"v": 1	"t": 2418282	"P": 993.25	"F": 0}
{"v": 1	"t": 2418302	"P": 995.5	"F": 0}
{"v": 1	"t": 2418323	"P": 992.5	"F": 0}
{"v": 1	"t": 2418343	"P": 990.25	"F": 0}
{"v": 1	"t": 2418363	"P": 994.0	"F": 0}
{"v": 1	"t": 2418384	"P": 995.25	"F": 0}
{"v": 1	"t": 2418404	"P": 992.0	"F": 0}
{"v": 1	"t": 2418424	"P": 991.25	"F": 0}
{"v": 1	"t": 2418445	"P": 994.5	"F": 0}
{"v": 1	"t": 2418465	"P": 993.25	"F": 0}
{"v": 1	"t": 2418486	"P": 989.75	"F": 0}
{"v": 1	"t": 2418506	"P": 995.75	"F": 0}
{"v": 1	"t": 2418526	"P": 992.0	"F": 0}
{"v": 1	"t": 2418547	"P": 988.75	"F": 0}
{"v": 1	"t": 2418567	"P": 991.0	"F": 0}
{"v": 1	"t": 2418587	"P": 995.75	"F": 0}
{"v": 1	"t": 2418608	"P": 992.75	"F": 0}
{"v": 1	"t": 2418628	"P": 990.0	"F": 0}
{"v": 1	"t": 2418648	"P": 991.0	"F": 0}
{"v": 1	"t": 2418669	"P": 995.25	"F": 0}
{"v": 1	"t": 2418689	"P": 993.5	"F": 0}
{"v": 1	"t": 2418709	"P": 990.25	"F": 0}
{"v": 1	"t": 2418729	"P": 989.75	"F": 0}
{"v": 1	"t": 2418750	"P": 996.25	"F": 0}
{"v": 1	"t": 2418770	"P": 994.25	"F": 0}
{"v": 1	"t": 2418790	"P": 988.25	"F": 0}
{"v": 1	"t": 2418811	"P": 992.25	"F": 0}
{"v": 1	"t": 2418831	"P": 995.75	"F": 0}
{"v": 1	"t": 2418851	"P": 993.75	"F": 0}
{"v": 1	"t": 2418872	"P": 990.0	"F": 0}
{"v": 1	"t": 2418892	"P": 990.5	"F": 0}
{"v": 1	"t": 2418912	"P": 997.5	"F": 0}
{"v": 1	"t": 2418933	"P": 993.25	"F": 0}
{"v": 1	"t": 2418953	"P": 992.0	"F": 0}
{"v": 1	"t": 2418973	"P": 991.75	"F": 0}
{"v": 1	"t": 2418994	"P": 995.5	"F": 0}
{"v": 1	"t": 2419014	"P": 992.25	"F": 0}
{"v": 1	"t": 2419035	"P": 992.5	"F": 0}
{"v": 1	"t": 2419055	"P": 994.75	"F": 0}
{"v": 1	"t": 2419075	"P": 990.5	"F": 0}
{"v": 1	"t": 2419096	"P": 993.5	"F": 0}
{"v": 1	"t": 2419116	"P": 995.5	"F": 0}
{"v": 1	"t": 2419136	"P": 993.5	"F": 0}
{"v": 1	"t": 2419157	"P": 989.0	"F": 0}
{"v": 1	"t": 2419177	"P": 991.25	"F": 0}
{"v": 1	"t": 2419197	"P": 997.75	"F": 0}
{"v": 1	"t": 2419218	"P": 992.0	"F": 0}
{"v": 1	"t": 2419238	"P": 992.25	"F": 0}
{"v": 1	"t": 2419258	"P": 990.5	"F": 0}
{"v": 1	"t": 2419278	"P": 995.25	"F": 0	"C": 44.59	"D": 3144	"sn": 54091779688249	"file": "/data/device_log/data0000.out"}
{"v": 1	"t": 2419299	"P": 994.5	"F": 0}
{"v": 1	"t": 2419319	"P": 993.0	"F": 0}
{"v": 1	"t": 2419339	"P": 989.75	"F": 0}
{"v": 1	"t": 2419360	"P": 994.0	"F": 0}
{"v": 1	"t": 2419380	"P": 992.75	"F": 0}
{"v": 1	"t": 2419400	"P": 990.5	"F": 0}
{"v": 1	"t": 2419421	"P": 991.25	"F": 0}
{"v": 1	"t": 2419441	"P": 995.5	"F": 0}
{"v": 1	"t": 2419461	"P": 995.75	"F": 0}
{"v": 1	"t": 2419482	"P": 991.75	"F": 0}
{"v": 1	"t": 2419502	"P": 990.0	"F": 0}
{"v": 1	"t": 2419522	"P": 994.75	"F": 0}
{"v": 1	"t": 2419542	"P": 994.75	"F": 0}
{"v": 1	"t": 2419563	"P": 991.5	"F": 0}
{"v": 1	"t": 2419584	"P": 995.0	"F": 0}
{"v": 1	"t": 2419604	"P": 990.75	"F": 0}
{"v": 1	"t": 2419625	"P": 995.25	"F": 0}
{"v": 1	"t": 2419645	"P": 996.0	"F": 0}
{"v": 1	"t": 2419665	"P": 991.0	"F": 0}
{"v": 1	"t": 2419686	"P": 990.5	"F": 0}
{"v": 1	"t": 2419706	"P": 995.0	"F": 0}
{"v": 1	"t": 2419726	"P": 995.5	"F": 0}
{"v": 1	"t": 2419746	"P": 989.75	"F": 0}
{"v": 1	"t": 2419767	"P": 991.25	"F": 0}
{"v": 1	"t": 2419787	"P": 993.0	"F": 0}
{"v": 1	"t": 2419807	"P": 994.25	"F": 0}
{"v": 1	"t": 2419828	"P": 990.75	"F": 0}
{"v": 1	"t": 2419848	"P": 990.75	"F": 0}
{"v": 1	"t": 2419868	"P": 993.75	"F": 0}
{"v": 1	"t": 2419889	"P": 995.5	"F": 0}
{"v": 1	"t": 2419909	"P": 992.25	"F": 0}
{"v": 1	"t": 2419929	"P": 991.25	"F": 0}
{"v": 1	"t": 2419950	"P": 994.0	"F": 0}
{"v": 1	"t": 2419970	"P": 995.5	"F": 0}
{"v": 1	"t": 2419990	"P": 992.5	"F": 0}
{"v": 1	"t": 2420010	"P": 990.25	"F": 0}
{"v": 1	"t": 2420031	"P": 992.25	"F": 0}
{"v": 1	"t": 2420051	"P": 997.25	"F": 0}
{"v": 1	"t": 2420071	"P": 992.5	"F": 0}
{"v": 1	"t": 2420092	"P": 990.75	"F": 0}
{"v": 1	"t": 2420112	"P": 992.0	"F": 0}
{"v": 1	"t": 2420132	"P": 994.0	"F": 0}
{"v": 1	"t": 2420153	"P": 992.5	"F": 0}
{"v": 1	"t": 2420173	"P": 991.5	"F": 0}
{"v": 1	"t": 2420194	"P": 995.25	"F": 0}
{"v": 1	"t": 2420214	"P": 990.25	"F": 0}
{"v": 1	"t": 2420235	"P": 992.75	"F": 0}
{"v": 1	"t": 2420255	"P": 992.0	"F": 0}
{"v": 1	"t": 2420276	"P": 990.5	"F": 0}
{"v": 1	"t": 2420296	"P": 995.0	"F": 0	"C": 44.625	"D": 3144	"sn": 54091779688249	"file": "/data/device_log/data0000.out"}
{"v": 1	"t": 2420317	"P": 989.75	"F": 0}
{"v": 1	"t": 2420337	"P": 994.5	"F": 0}
{"v": 1	"t": 2420357	"P": 996.25	"F": 0}
{"v": 1	"t": 2420378	"P": 992.25	"F": 0}
{"v": 1	"t": 2420398	"P": 988.5	"F": 0}
{"v": 1	"t": 2420418	"P": 994.5	"F": 0}
{"v": 1	"t": 2420439	"P": 995.25	"F": 0}
{"v": 1	"t": 2420459	"P": 992.0	"F": 0}
{"v": 1	"t": 2420479	"P": 990.0	"F": 0}
{"v": 1	"t": 2420500	"P": 996.5	"F": 0}
{"v": 1	"t": 2420520	"P": 994.75	"F": 0}
{"v": 1	"t": 2420540	"P": 993.0	"F": 0}
{"v": 1	"t": 2420561	"P": 990.0	"F": 0}
{"v": 1	"t": 2420581	"P": 995.0	"F": 0}
{"v": 1	"t": 2420601	"P": 996.5	"F": 0}
{"v": 1	"t": 2420622	"P": 991.0	"F": 0}
{"v": 1	"t": 2420642	"P": 990.25	"F": 0}
{"v": 1	"t": 2420662	"P": 995.5	"F": 0}
{"v": 1	"t": 2420682	"P": 996.0	"F": 0}
{"v": 1	"t": 2420703	"P": 989.75	"F": 0}
{"v": 1	"t": 2420723	"P": 990.0	"F": 0}
{"v": 1	"t": 2420743	"P": 996.0	"F": 0}
{"v": 1	"t": 2420764	"P": 995.25	"F": 0}
{"v": 1	"t": 2420784	"P": 993.5	"F": 0}
{"v": 1	"t": 2420804	"P": 988.75	"F": 0}
{"v": 1	"t": 2420825	"P": 993.5	"F": 0}
{"v": 1	"t": 2420845	"P": 996.25	"F": 0}
{"v": 1	"t": 2420865	"P": 991.0	"F": 0}
{"v": 1	"t": 2420886	"P": 992.75	"F": 0}
{"v": 1	"t": 2420906	"P": 994.25	"F": 0}
{"v": 1	"t": 2420927	"P": 991.25	"F": 0}
{"v": 1	"t": 2420947	"P": 990.5	"F": 0}
{"v": 1	"t": 2420967	"P": 997.25	"F": 0}
{"v": 1	"t": 2420988	"P": 994.0	"F": 0}
{"v": 1	"t": 2421008	"P": 991.75	"F": 0}
{"v": 1	"t": 2421028	"P": 990.25	"F": 0}
{"v": 1	"t": 2421048	"P": 996.0	"F": 0}
{"v": 1	"t": 2421069	"P": 992.75	"F": 0}
{"v": 1	"t": 2421089	"P": 991.75	"F": 0}
{"v": 1	"t": 2421109	"P": 991.0	"F": 0}
{"v": 1	"t": 2421130	"P": 997.0	"F": 0}
{"v": 1	"t": 2421150	"P": 994.0	"F": 0}
{"v": 1	"t": 2421170	"P": 991.25	"F": 0}
{"v": 1	"t": 2421191	"P": 991.25	"F": 0}
{"v": 1	"t": 2421211	"P": 993.75	"F": 0}
{"v": 1	"t": 2421231	"P": 994.5	"F": 0}
{"v": 1	"t": 2421252	"P": 991.5	"F": 0}
{"v": 1	"t": 2421272	"P": 991.25	"F": 0}
{"v": 1	"t": 2421292	"P": 994.25	"F": 0}
{"v": 1	"t": 2421313	"P": 992.5	"F": 0	"C": 44.605	"D": 3144	"sn": 54091779688249	"file": "/data/device_log/data0000.out"}
{"v": 1	"t": 2421333	"P": 991.5	"F": 0}
{"v": 1	"t": 2421353	"P": 990.75	"F": 0}
{"v": 1	"t": 2421373	"P": 997.0	"F": 0}
{"v": 1	"t": 2421394	"P": 995.0	"F": 0}
{"v": 1	"t": 2421414	"P": 991.25	"F": 0}
{"v": 1	"t": 2421434	"P": 990.5	"F": 0}
{"v": 1	"t": 2421455	"P": 995.0	"F": 0}
{"v": 1	"t": 2421475	"P": 990.5	"F": 0}
{"v": 1	"t": 2421496	"P": 992.5	"F": 0}
{"v": 1	"t": 2421516	"P": 996.25	"F": 0}
{"v": 1	"t": 2421536	"P": 991.5	"F": 0}
{"v": 1	"t": 2421557	"P": 990.0	"F": -1}
{"v": 1	"t": 2421577	"P": 989.0	"F": 0}
{"v": 1	"t": 2421597	"P": 994.25	"F": 0}
{"v": 1	"t": 2421618	"P": 992.0	"F": 0}
{"v": 1	"t": 2421638	"P": 989.5	"F": 0}
{"v": 1	"t": 2421658	"P": 990.0	"F": 0}
{"v": 1	"t": 2421679	"P": 992.5	"F": 0}
{"v": 1	"t": 2421699	"P": 991.0	"F": 0}
{"v": 1	"t": 2421719	"P": 988.25	"F": 0}
{"v": 1	"t": 2421739	"P": 988.5	"F": 0}
{"v": 1	"t": 2421760	"P": 997.0	"F": 0}
{"v": 1	"t": 2421780	"P": 992.25	"F": 0}
{"v": 1	"t": 2421800	"P": 991.5	"F": 0}
{"v": 1	"t": 2421821	"P": 989.75	"F": 0}
{"v": 1	"t": 2421841	"P": 997.0	"F": 0}
{"v": 1	"t": 2421861	"P": 994.0	"F": 0}
{"v": 1	"t": 2421882	"P": 987.25	"F": -1}
{"v": 1	"t": 2421902	"P": 985.75	"F": 0}
{"v": 1	"t": 2421922	"P": 991.25	"F": -1}
{"v": 1	"t": 2421943	"P": 989.5	"F": 0}
{"v": 1	"t": 2421963	"P": 985.0	"F": 1}
{"v": 1	"t": 2421983	"P": 984.0	"F": -1}
{"v": 1	"t": 2422004	"P": 990.25	"F": 0}
{"v": 1	"t": 2422024	"P": 990.5	"F": 0}
{"v": 1	"t": 2422044	"P": 985.75	"F": 0}
{"v": 1	"t": 2422065	"P": 989.75	"F": 0}
{"v": 1	"t": 2422085	"P": 988.25	"F": -1}
{"v": 1	"t": 2422105	"P": 985.0	"F": 0}
{"v": 1	"t": 2422126	"P": 986.0	"F": 0}
{"v": 1	"t": 2422146	"P": 988.25	"F": 0}
{"v": 1	"t": 2422166	"P": 989.25	"F": 0}
{"v": 1	"t": 2422187	"P": 987.5	"F": -1}
{"v": 1	"t": 2422207	"P": 989.0	"F": 0}
{"v": 1	"t": 2422227	"P": 992.25	"F": 0}
{"v": 1	"t": 2422248	"P": 991.0	"F": -1}
{"v": 1	"t": 2422268	"P": 987.75	"F": 0}
{"v": 1	"t": 2422288	"P": 988.25	"F": 0}
{"v": 1	"t": 2422308	"P": 993.25	"F": -1}
{"v": 1	"t": 2422329	"P": 989.0	"F": 0	"C": 44.63	"D": 3144	"sn": 54091779688249	"file": "/data/device_log/data0000.out"}
{"v": 1	"t": 2422349	"P": 988.75	"F": -1}
{"v": 1	"t": 2422369	"P": 989.25	"F": 0}
{"v": 1	"t": 2422390	"P": 995.75	"F": 0}
{"v": 1	"t": 2422410	"P": 994.0	"F": 0}
{"v": 1	"t": 2422430	"P": 994.25	"F": 0}
{"v": 1	"t": 2422451	"P": 993.5	"F": 0}
{"v": 1	"t": 2422471	"P": 999.5	"F": -1}
{"v": 1	"t": 2422491	"P": 996.75	"F": 0}
{"v": 1	"t": 2422512	"P": 992.5	"F": 0}
{"v": 1	"t": 2422532	"P": 994.25	"F": 0}
{"v": 1	"t": 2422552	"P": 999.25	"F": 0}
{"v": 1	"t": 2422573	"P": 997.75	"F": 0}
{"v": 1	"t": 2422593	"P": 993.25	"F": 0}
{"v": 1	"t": 2422613	"P": 996.0	"F": 0}
{"v": 1	"t": 2422634	"P": 994.25	"F": 0}
{"v": 1	"t": 2422654	"P": 989.75	"F": 0}
{"v": 1	"t": 2422675	"P": 994.0	"F": -1}
{"v": 1	"t": 2422695	"P": 994.0	"F": 0}
{"v": 1	"t": 2422715	"P": 992.0	"F": 0}
{"v": 1	"t": 2422736	"P": 992.75	"F": 0}
{"v": 1	"t": 2422756	"P": 997.5	"F": 0}
{"v": 1	"t": 2422776	"P": 999.25	"F": 0}
{"v": 1	"t": 2422796	"P": 996.0	"F": 0}
{"v": 1	"t": 2422817	"P": 994.5	"F": -1}
{"v": 1	"t": 2422837	"P": 998.5	"F": 0}
{"v": 1	"t": 2422857	"P": 1000.25	"F": 0}
{"v": 1	"t": 2422878	"P": 1000.75	"F": 0}
{"v": 1	"t": 2422898	"P": 999.5	"F": 0}
{"v": 1	"t": 2422918	"P": 1000.0	"F": -1}
{"v": 1	"t": 2422939	"P": 1006.0	"F": -1}
{"v": 1	"t": 2422959	"P": 1004.5	"F": 0}
{"v": 1	"t": 2422979	"P": 1002.0	"F": -1}
{"v": 1	"t": 2422999	"P": 1003.25	"F": 0}
{"v": 1	"t": 2423020	"P": 1008.25	"F": 0}
{"v": 1	"t": 2423040	"P": 1006.25	"F": 0}
{"v": 1	"t": 2423060	"P": 1002.0	"F": 1}
{"v": 1	"t": 2423081	"P": 1003.75	"F": -1}
{"v": 1	"t": 2423101	"P": 1007.5	"F": 0}
{"v": 1	"t": 2423121	"P": 1003.0	"F": 1}
{"v": 1	"t": 2423142	"P": 995.25	"F": 0}
{"v": 1	"t": 2423162	"P": 989.0	"F": 0}
{"v": 1	"t": 2423182	"P": 988.5	"F": 0}
{"v": 1	"t": 2423203	"P": 982.0	"F": 0}
{"v": 1	"t": 2423223	"P": 982.25	"F": 0}
{"v": 1	"t": 2423244	"P": 985.25	"F": 0}
{"v": 1	"t": 2423264	"P": 979.5	"F": 0}
{"v": 1	"t": 2423284	"P": 977.75	"F": 0}
{"v": 1	"t": 2423305	"P": 983.25	"F": -1}
{"v": 1	"t": 2423325	"P": 986.75	"F": 0}
{"v": 1	"t": 2423345	"P": 983.25	"F": 0	"C": 44.62	"D": 3144	"sn": 54091779688249	"file": "/data/device_log/data0000.out"}
{"v": 1	"t": 2423365	"P": 986.25	"F": 0}
{"v": 1	"t": 2423386	"P": 993.0	"F": 0}
{"v": 1	"t": 2423406	"P": 996.25	"F": 0}
{"v": 1	"t": 2423426	"P": 996.25	"F": -1}
{"v": 1	"t": 2423447	"P": 997.25	"F": 0}
{"v": 1	"t": 2423467	"P": 999.75	"F": 1}
{"v": 1	"t": 2423487	"P": 1007.25	"F": -1}
{"v": 1	"t": 2423508	"P": 1003.5	"F": 0}
{"v": 1	"t": 2423528	"P": 1001.25	"F": 0}
{"v": 1	"t": 2423548	"P": 1004.75	"F": 0}
{"v": 1	"t": 2423569	"P": 1007.5	"F": 1}
{"v": 1	"t": 2423589	"P": 1003.0	"F": 0}
{"v": 1	"t": 2423609	"P": 998.25	"F": 0}
{"v": 1	"t": 2423629	"P": 995.5	"F": -1}
{"v": 1	"t": 2423650	"P": 997.5	"F": 0}
{"v": 1	"t": 2423670	"P": 995.5	"F": 0}
{"v": 1	"t": 2423690	"P": 992.0	"F": 0}
{"v": 1	"t": 2423711	"P": 990.75	"F": -1}
{"v": 1	"t": 2423731	"P": 998.75	"F": 0}
{"v": 1	"t": 2423752	"P": 998.0	"F": -1}
{"v": 1	"t": 2423772	"P": 997.0	"F": -1}
{"v": 1	"t": 2423793	"P": 1004.25	"F": 0}
{"v": 1	"t": 2423813	"P": 1001.25	"F": 0}
{"v": 1	"t": 2423833	"P": 1007.25	"F": 0}
{"v": 1	"t": 2423854	"P": 1003.25	"F": 0}
{"v": 1	"t": 2423874	"P": 999.0	"F": 0}
{"v": 1	"t": 2423894	"P": 997.75	"F": -1}
{"v": 1	"t": 2423915	"P": 1003.0	"F": 1}
{"v": 1	"t": 2423935	"P": 1002.25	"F": -1}
{"v": 1	"t": 2423955	"P": 1001.5	"F": 0}
{"v": 1	"t": 2423976	"P": 998.75	"F": 0}
{"v": 1	"t": 2423996	"P": 999.5	"F": 0}
{"v": 1	"t": 2424016	"P": 998.25	"F": 0}
{"v": 1	"t": 2424036	"P": 992.0	"F": 0}
{"v": 1	"t": 2424057	"P": 987.5	"F": -1}
{"v": 1	"t": 2424077	"P": 989.75	"F": 0}
{"v": 1	"t": 2424097	"P": 993.75	"F": 0}
{"v": 1	"t": 2424118	"P": 992.75	"F": 0}
{"v": 1	"t": 2424138	"P": 993.75	"F": 0}
{"v": 1	"t": 2424158	"P": 995.75	"F": 0}
{"v": 1	"t": 2424179	"P": 999.75	"F": 0}
{"v": 1	"t": 2424199	"P": 997.75	"F": 0}
{"v": 1	"t": 2424219	"P": 994.25	"F": 0}
{"v": 1	"t": 2424240	"P": 996.0	"F": -1}
{"v": 1	"t": 2424260	"P": 997.75	"F": 0}
{"v": 1	"t": 2424280	"P": 996.5	"F": -1}
{"v": 1	"t": 2424300	"P": 994.75	"F": 0}
{"v": 1	"t": 2424321	"P": 999.0	"F": 0}
{"v": 1	"t": 2424341	"P": 1000.25	"F": 0}
{"v": 1	"t": 2424362	"P": 991.75	"F": 0	"C": 44.62	"D": 3144	"sn": 54091779688249	"file": "/data/device_log/data0000.out"}
{"v": 1	"t": 2424382	"P": 995.75	"F": -1}
{"v": 1	"t": 2424402	"P": 995.5	"F": 0}
{"v": 1	"t": 2424423	"P": 995.5	"F": 0}
{"v": 1	"t": 2424443	"P": 996.0	"F": 0}
{"v": 1	"t": 2424463	"P": 999.5	"F": 1}
{"v": 1	"t": 2424484	"P": 997.75	"F": 0}
{"v": 1	"t": 2424504	"P": 991.25	"F": 0}
{"v": 1	"t": 2424524	"P": 985.5	"F": 0}
{"v": 1	"t": 2424545	"P": 989.5	"F": 0}
{"v": 1	"t": 2424565	"P": 991.5	"F": 1}
{"v": 1	"t": 2424585	"P": 990.75	"F": -1}
{"v": 1	"t": 2424605	"P": 991.5	"F": 0}
{"v": 1	"t": 2424626	"P": 994.25	"F": 0}
{"v": 1	"t": 2424646	"P": 999.0	"F": 0}
{"v": 1	"t": 2424666	"P": 996.0	"F": -1}
{"v": 1	"t": 2424687	"P": 993.75	"F": -1}
{"v": 1	"t": 2424707	"P": 994.75	"F": 0}
{"v": 1	"t": 2424727	"P": 999.75	"F": 0}
{"v": 1	"t": 2424748	"P": 997.0	"F": 0}
{"v": 1	"t": 2424768	"P": 994.25	"F": 0}
{"v": 1	"t": 2424788	"P": 996.0	"F": 0}
{"v": 1	"t": 2424809	"P": 1003.75	"F": 0}
{"v": 1	"t": 2424829	"P": 1000.5	"F": 0}
{"v": 1	"t": 2424849	"P": 1000.25	"F": 0}
{"v": 1	"t": 2424869	"P": 1001.75	"F": 0}
{"v": 1	"t": 2424890	"P": 1009.75	"F": 0}
{"v": 1	"t": 2424910	"P": 1001.0	"F": 0}
{"v": 1	"t": 2424931	"P": 1000.5	"F": 0}
{"v": 1	"t": 2424951	"P": 1002.75	"F": 0}
{"v": 1	"t": 2424972	"P": 998.0	"F": 0}
{"v": 1	"t": 2424992	"P": 997.5	"F": 0}
{"v": 1	"t": 2425012	"P": 1003.0	"F": 1}
{"v": 1	"t": 2425033	"P": 999.5	"F": 0}
{"v": 1	"t": 2425053	"P": 1001.25	"F": 0}
{"v": 1	"t": 2425073	"P": 1003.75	"F": 0}
{"v": 1	"t": 2425093	"P": 1006.0	"F": 0}
{"v": 1	"t": 2425114	"P": 1002.75	"F": 0}
{"v": 1	"t": 2425134	"P": 996.5	"F": -1}
{"v": 1	"t": 2425154	"P": 997.5	"F": 0}
{"v": 1	"t": 2425175	"P": 1002.5	"F": 0}
{"v": 1	"t": 2425195	"P": 1000.0	"F": 0}
{"v": 1	"t": 2425215	"P": 997.75	"F": 0}
{"v": 1	"t": 2425236	"P": 1000.5	"F": 0}
{"v": 1	"t": 2425256	"P": 1007.75	"F": -1}
{"v": 1	"t": 2425276	"P": 1010.0	"F": 0}
{"v": 1	"t": 2425297	"P": 1009.25	"F": -1}
{"v": 1	"t": 2425317	"P": 1008.75	"F": 0}
{"v": 1	"t": 2425337	"P": 1012.5	"F": 0}
{"v": 1	"t": 2425357	"P": 1009.5	"F": 0}
{"v": 1	"t": 2425378	"P": 1004.5	"F": 0	"C": 44.625	"D": 3144	"sn": 54091779688249	"file": "/data/device_log/data0000.out"}
{"v": 1	"t": 2425398	"P": 1002.5	"F": -1}
{"v": 1	"t": 2425418	"P": 1007.75	"F": 0}
{"v": 1	"t": 2425439	"P": 1009.0	"F": 0}
{"v": 1	"t": 2425459	"P": 1005.75	"F": 0}
{"v": 1	"t": 2425479	"P": 1005.75	"F": 0}
{"v": 1	"t": 2425500	"P": 1008.0	"F": 0}
{"v": 1	"t": 2425520	"P": 1002.0	"F": 0}
{"v": 1	"t": 2425541	"P": 998.25	"F": 0}
{"v": 1	"t": 2425561	"P": 1001.0	"F": 0}
{"v": 1	"t": 2425581	"P": 995.75	"F": 0}
{"v": 1	"t": 2425602	"P": 994.5	"F": 0}
{"v": 1	"t": 2425622	"P": 996.5	"F": 0}
{"v": 1	"t": 2425642	"P": 1005.25	"F": 0}
{"v": 1	"t": 2425663	"P": 1002.75	"F": 0}
{"v": 1	"t": 2425683	"P": 1000.5	"F": 0}
{"v": 1	"t": 2425703	"P": 999.75	"F": 0}
{"v": 1	"t": 2425723	"P": 1004.75	"F": 0}
{"v": 1	"t": 2425744	"P": 1002.75	"F": 0}
{"v": 1	"t": 2425764	"P": 1000.25	"F": 0}
{"v": 1	"t": 2425784	"P": 997.5	"F": -1}
{"v": 1	"t": 2425805	"P": 1003.5	"F": 0}
{"v": 1	"t": 2425825	"P": 1001.5	"F": 0}
{"v": 1	"t": 2425845	"P": 997.25	"F": 0}
{"v": 1	"t": 2425866	"P": 998.25	"F": 0}
{"v": 1	"t": 2425886	"P": 1006.25	"F": -1}
{"v": 1	"t": 2425906	"P": 1001.0	"F": 1}
{"v": 1	"t": 2425927	"P": 994.25	"F": -1}
{"v": 1	"t": 2425947	"P": 991.5	"F": 0}
{"v": 1	"t": 2425967	"P": 994.75	"F": 0}
{"v": 1	"t": 2425988	"P": 994.0	"F": 0}
{"v": 1	"t": 2426008	"P": 990.75	"F": 0}
{"v": 1	"t": 2426028	"P": 991.25	"F": 0}
{"v": 1	"t": 2426049	"P": 994.75	"F": 0}
{"v": 1	"t": 2426069	"P": 992.5	"F": -1}
{"v": 1	"t": 2426090	"P": 990.5	"F": 0}
{"v": 1	"t": 2426110	"P": 993.75	"F": 0}
{"v": 1	"t": 2426130	"P": 992.25	"F": 0}
{"v": 1	"t": 2426150	"P": 987.75	"F": 0}
{"v": 1	"t": 2426171	"P": 992.75	"F": 0}
{"v": 1	"t": 2426191	"P": 998.0	"F": 0}
{"v": 1	"t": 2426211	"P": 994.75	"F": 0}
{"v": 1	"t": 2426232	"P": 990.75	"F": 0}
{"v": 1	"t": 2426252	"P": 995.0	"F": 0}
{"v": 1	"t": 2426272	"P": 997.25	"F": 0}
{"v": 1	"t": 2426293	"P": 994.5	"F": 0}
{"v": 1	"t": 2426313	"P": 989.25	"F": 0}
{"v": 1	"t": 2426333	"P": 994.25	"F": 0}
{"v": 1	"t": 2426354	"P": 993.0	"F": 0}
{"v": 1	"t": 2426374	"P": 990.5	"F": 0}
{"v": 1	"t": 2426394	"P": 988.25	"F": 0	"C": 44.615	"D": 3144	"sn": 54091779688249	"file": "/data/device_log/data0000.out"}
{"v": 1	"t": 2426414	"P": 991.0	"F": 0}
{"v": 1	"t": 2426435	"P": 993.25	"F": 0}
{"v": 1	"t": 2426455	"P": 991.5	"F": 0}
{"v": 1	"t": 2426475	"P": 988.75	"F": 0}
{"v": 1	"t": 2426496	"P": 990.0	"F": 0}
{"v": 1	"t": 2426516	"P": 999.0	"F": 0}
{"v": 1	"t": 2426536	"P": 999.75	"F": 0}
{"v": 1	"t": 2426557	"P": 995.25	"F": 0}
{"v": 1	"t": 2426577	"P": 993.5	"F": -1}
{"v": 1	"t": 2426597	"P": 994.25	"F": 0}
{"v": 1	"t": 2426618	"P": 989.0	"F": 0}
{"v": 1	"t": 2426638	"P": 988.5	"F": 0}
{"v": 1	"t": 2426659	"P": 990.75	"F": -1}
{"v": 1	"t": 2426679	"P": 991.5	"F": 0}
{"v": 1	"t": 2426699	"P": 992.5	"F": 0}
{"v": 1	"t": 2426720	"P": 995.75	"F": -1}
{"v": 1	"t": 2426740	"P": 994.5	"F": 0}
{"v": 1	"t": 2426760	"P": 990.5	"F": 0}
{"v": 1	"t": 2426781	"P": 985.0	"F": 0}
{"v": 1	"t": 2426801	"P": 988.5	"F": 0}
{"v": 1	"t": 2426821	"P": 989.75	"F": 0}
{"v": 1	"t": 2426841	"P": 988.5	"F": 0}
{"v": 1	"t": 2426862	"P": 986.0	"F": 0}
{"v": 1	"t": 2426882	"P": 993.0	"F": 0}
{"v": 1	"t": 2426902	"P": 994.5	"F": 0}
{"v": 1	"t": 2426923	"P": 991.25	"F": 0}
{"v": 1	"t": 2426943	"P": 988.25	"F": 0}
{"v": 1	"t": 2426963	"P": 991.25	"F": 0}
{"v": 1	"t": 2426984	"P": 995.0	"F": 0}
{"v": 1	"t": 2427004	"P": 990.75	"F": 0}
{"v": 1	"t": 2427024	"P": 988.0	"F": 0}
{"v": 1	"t": 2427045	"P": 988.75	"F": 0}
{"v": 1	"t": 2427065	"P": 993.75	"F": 0}
{"v": 1	"t": 2427085	"P": 993.5	"F": 0}
{"v": 1	"t": 2427105	"P": 990.75	"F": 0}
{"v": 1	"t": 2427126	"P": 994.5	"F": 0}
{"v": 1	"t": 2427146	"P": 996.5	"F": 0}
{"v": 1	"t": 2427166	"P": 993.0	"F": 0}
{"v": 1	"t": 2427187	"P": 993.5	"F": 0}
{"v": 1	"t": 2427207	"P": 994.75	"F": 0}
{"v": 1	"t": 2427228	"P": 989.75	"F": 0}
{"v": 1	"t": 2427248	"P": 989.75	"F": 0}
{"v": 1	"t": 2427269	"P": 993.5	"F": 0}
{"v": 1	"t": 2427289	"P": 989.75	"F": 0}
{"v": 1	"t": 2427310	"P": 994.75	"F": 0}
{"v": 1	"t": 2427330	"P": 992.0	"F": 0}
{"v": 1	"t": 2427351	"P": 990.5	"F": 0}
{"v": 1	"t": 2427371	"P": 994.5	"F": 0}
{"v": 1	"t": 2427392	"P": 990.75	"F": 0}
{"v": 1	"t": 2427412	"P": 989.5	"F": 0	"C": 44.61	"D": 3144	"sn": 54091779688249	"file": "/data/device_log/data0000.out"}
{"v": 1	"t": 2427432	"P": 993.5	"F": 0}
{"v": 1	"t": 2427453	"P": 991.25	"F": 0}
{"v": 1	"t": 2427473	"P": 987.5	"F": 0}
{"v": 1	"t": 2427493	"P": 990.25	"F": 0}
{"v": 1	"t": 2427514	"P": 996.25	"F": 0}
{"v": 1	"t": 2427534	"P": 993.25	"F": 0}
{"v": 1	"t": 2427554	"P": 990.0	"F": 0}
{"v": 1	"t": 2427575	"P": 994.0	"F": 0}
{"v": 1	"t": 2427595	"P": 996.25	"F": 0}
{"v": 1	"t": 2427615	"P": 993.75	"F": 0}
{"v": 1	"t": 2427635	"P": 989.0	"F": 0}
{"v": 1	"t": 2427656	"P": 989.5	"F": 0}
{"v": 1	"t": 2427676	"P": 993.0	"F": 0}
{"v": 1	"t": 2427696	"P": 991.5	"F": 0}
{"v": 1	"t": 2427717	"P": 989.5	"F": 0}
{"v": 1	"t": 2427737	"P": 990.25	"F": 0}
{"v": 1	"t": 2427757	"P": 997.0	"F": 0}
{"v": 1	"t": 2427778	"P": 994.0	"F": 0}
{"v": 1	"t": 2427798	"P": 989.25	"F": 0}
{"v": 1	"t": 2427818	"P": 988.5	"F": 0}
{"v": 1	"t": 2427838	"P": 993.25	"F": 0}
{"v": 1	"t": 2427859	"P": 992.5	"F": 0}
{"v": 1	"t": 2427879	"P": 990.0	"F": 0}
{"v": 1	"t": 2427899	"P": 988.5	"F": 0}
{"v": 1	"t": 2427920	"P": 994.5	"F": 0}
{"v": 1	"t": 2427940	"P": 990.0	"F": 0}
{"v": 1	"t": 2427961	"P": 989.75	"F": 0}
{"v": 1	"t": 2427981	"P": 995.0	"F": 0}
{"v": 1	"t": 2428001	"P": 992.25	"F": 0}
{"v": 1	"t": 2428022	"P": 989.5	"F": 0}
{"v": 1	"t": 2428042	"P": 994.25	"F": 0}
{"v": 1	"t": 2428062	"P": 997.25	"F": 0}
{"v": 1	"t": 2428083	"P": 991.25	"F": 0}
{"v": 1	"t": 2428103	"P": 990.5	"F": 0}
{"v": 1	"t": 2428123	"P": 992.75	"F": 0}
{"v": 1	"t": 2428144	"P": 994.25	"F": 0}
{"v": 1	"t": 2428164	"P": 992.0	"F": 0}
{"v": 1	"t": 2428184	"P": 989.75	"F": 0}
{"v": 1	"t": 2428204	"P": 990.5	"F": 0}
{"v": 1	"t": 2428225	"P": 995.25	"F": 0}
{"v": 1	"t": 2428245	"P": 994.25	"F": 0}
{"v": 1	"t": 2428265	"P": 988.75	"F": 0}
{"v": 1	"t": 2428286	"P": 991.0	"F": 0}
{"v": 1	"t": 2428306	"P": 995.0	"F": 0}
{"v": 1	"t": 2428326	"P": 992.0	"F": 0}
{"v": 1	"t": 2428347	"P": 988.0	"F": 0}
{"v": 1	"t": 2428367	"P": 988.0	"F": 0}
{"v": 1	"t": 2428387	"P": 993.75	"F": 0}
{"v": 1	"t": 2428408	"P": 993.0	"F": 0}
{"v": 1	"t": 2428428	"P": 990.0	"F": 0	"C": 44.62	"D": 3144	"sn": 54091779688249	"file": "/data/device_log/data0000.out"}
{"v": 1	"t": 2428448	"P": 991.0	"F": 0}
{"v": 1	"t": 2428468	"P": 996.75	"F": 0}
{"v": 1	"t": 2428489	"P": 994.0	"F": 0}
{"v": 1	"t": 2428509	"P": 990.25	"F": 0}
{"v": 1	"t": 2428530	"P": 994.0	"F": 0}
{"v": 1	"t": 2428550	"P": 991.0	"F": 0}
{"v": 1	"t": 2428571	"P": 989.25	"F": 0}
{"v": 1	"t": 2428591	"P": 995.25	"F": 0}
{"v": 1	"t": 2428611	"P": 993.25	"F": 0}
{"v": 1	"t": 2428632	"P": 991.5	"F": 0}
{"v": 1	"t": 2428652	"P": 991.25	"F": 0}
{"v": 1	"t": 2428672	"P": 997.0	"F": 0}
{"v": 1	"t": 2428692	"P": 996.25	"F": 0}
{"v": 1	"t": 2428713	"P": 992.25	"F": 0}
{"v": 1	"t": 2428733	"P": 989.5	"F": 0}
{"v": 1	"t": 2428753	"P": 992.75	"F": 0}
{"v": 1	"t": 2428774	"P": 991.0	"F": 0}
{"v": 1	"t": 2428794	"P": 990.25	"F": 0}
{"v": 1	"t": 2428814	"P": 987.0	"F": 0}
{"v": 1	"t": 2428835	"P": 991.0	"F": 0}
{"v": 1	"t": 2428855	"P": 992.5	"F": 0}
{"v": 1	"t": 2428875	"P": 990.75	"F": 0}
{"v": 1	"t": 2428896	"P": 990.0	"F": 0}
{"v": 1	"t": 2428916	"P": 995.5	"F": 0}
{"v": 1	"t": 2428936	"P": 995.75	"F": 0}
{"v": 1	"t": 2428957	"P": 992.0	"F": 0}
{"v": 1	"t": 2428977	"P": 989.0	"F": 0}
{"v": 1	"t": 2428997	"P": 993.0	"F": 0}
{"v": 1	"t": 2429017	"P": 992.75	"F": 0}
{"v": 1	"t": 2429038	"P": 991.5	"F": 0}
{"v": 1	"t": 2429058	"P": 988.25	"F": 0}
{"v": 1	"t": 2429078	"P": 993.75	"F": 0}
{"v": 1	"t": 2429099	"P": 992.75	"F": 0}
{"v": 1	"t": 2429119	"P": 990.25	"F": 0}
{"v": 1	"t": 2429140	"P": 996.0	"F": 0}
{"v": 1	"t": 2429160	"P": 994.25	"F": 0}
{"v": 1	"t": 2429180	"P": 992.0	"F": 0}
{"v": 1	"t": 2429201	"P": 990.25	"F": 0}
{"v": 1	"t": 2429221	"P": 993.25	"F": 0}
{"v": 1	"t": 2429241	"P": 992.0	"F": 0}
{"v": 1	"t": 2429262	"P": 991.0	"F": 0}
{"v": 1	"t": 2429282	"P": 990.5	"F": 0}
{"v": 1	"t": 2429302	"P": 994.0	"F": 0}
{"v": 1	"t": 2429323	"P": 992.75	"F": 0}
{"v": 1	"t": 2429343	"P": 992.0	"F": 0}
{"v": 1	"t": 2429363	"P": 987.5	"F": 0}
{"v": 1	"t": 2429383	"P": 993.75	"F": 0}
{"v": 1	"t": 2429404	"P": 993.75	"F": 0}
{"v": 1	"t": 2429424	"P": 990.75	"F": 0}
{"v": 1	"t": 2429444	"P": 989.75	"F": 0	"C": 44.65	"D": 3144	"sn": 54091779688249	"file": "/data/device_log/data0000.out"}
{"v": 1	"t": 2429465	"P": 994.0	"F": 0}
{"v": 1	"t": 2429485	"P": 994.0	"F": 0}
{"v": 1	"t": 2429505	"P": 991.0	"F": 0}
{"v": 1	"t": 2429526	"P": 990.5	"F": 0}
{"v": 1	"t": 2429546	"P": 993.75	"F": 0}
{"v": 1	"t": 2429566	"P": 993.25	"F": 0}
{"v": 1	"t": 2429587	"P": 991.25	"F": 0}
{"v": 1	"t": 2429607	"P": 988.25	"F": 0}
{"v": 1	"t": 2429627	"P": 993.25	"F": 0}
{"v": 1	"t": 2429648	"P": 991.25	"F": 0}
{"v": 1	"t": 2429668	"P": 989.75	"F": 0}
{"v": 1	"t": 2429689	"P": 995.0	"F": 0}
{"v": 1	"t": 2429709	"P": 989.75	"F": 0}
{"v": 1	"t": 2429729	"P": 990.0	"F": 0}
{"v": 1	"t": 2429750	"P": 996.75	"F": 0}
{"v": 1	"t": 2429770	"P": 992.75	"F": 0}
{"v": 1	"t": 2429790	"P": 989.5	"F": 0}
{"v": 1	"t": 2429811	"P": 989.25	"F": 0}
{"v": 1	"t": 2429831	"P": 993.75	"F": 0}
{"v": 1	"t": 2429851	"P": 992.5	"F": 0}
{"v": 1	"t": 2429872	"P": 987.5	"F": 0}
{"v": 1	"t": 2429892	"P": 990.25	"F": 0}
{"v": 1	"t": 2429912	"P": 994.25	"F": 0}
{"v": 1	"t": 2429933	"P": 992.5	"F": 0}
{"v": 1	"t": 2429953	"P": 988.75	"F": 0}
{"v": 1	"t": 2429973	"P": 993.0	"F": 0}
{"v": 1	"t": 2429994	"P": 995.5	"F": 0}
{"v": 1	"t": 2430014	"P": 992.5	"F": 0}
{"v": 1	"t": 2430034	"P": 990.25	"F": 0}
{"v": 1	"t": 2430055	"P": 992.75	"F": 0}
{"v": 1	"t": 2430075	"P": 995.75	"F": 0}
{"v": 1	"t": 2430095	"P": 990.75	"F": 0}
{"v": 1	"t": 2430115	"P": 988.0	"F": 0}
{"v": 1	"t": 2430136	"P": 991.25	"F": 0}
{"v": 1	"t": 2430156	"P": 993.5	"F": 0}
{"v": 1	"t": 2430176	"P": 989.75	"F": 0}
{"v": 1	"t": 2430197	"P": 988.5	"F": 0}
{"v": 1	"t": 2430217	"P": 993.25	"F": 0}
{"v": 1	"t": 2430238	"P": 993.5	"F": 0}
{"v": 1	"t": 2430258	"P": 990.5	"F": 0}
{"v": 1	"t": 2430278	"P": 990.5	"F": 0}
{"v": 1	"t": 2430299	"P": 996.0	"F": 0}
{"v": 1	"t": 2430319	"P": 991.75	"F": 0}
{"v": 1	"t": 2430339	"P": 990.5	"F": 0}
{"v": 1	"t": 2430359	"P": 990.0	"F": 0}
{"v": 1	"t": 2430380	"P": 994.75	"F": 0}
{"v": 1	"t": 2430400	"P": 992.25	"F": 0}
{"v": 1	"t": 2430420	"P": 990.0	"F": 0}
{"v": 1	"t": 2430441	"P": 990.0	"F": 0}
{"v": 1	"t": 2430461	"P": 993.75	"F": 0	"C": 44.64	"D": 3144	"sn": 54091779688249	"file": "/data/device_log/data0000.out"}
{"v": 1	"t": 2430481	"P": 992.0	"F": 0}
{"v": 1	"t": 2430502	"P": 988.5	"F": 0}
{"v": 1	"t": 2430522	"P": 990.25	"F": 0}
{"v": 1	"t": 2430542	"P": 994.75	"F": 0}
{"v": 1	"t": 2430563	"P": 995.25	"F": 0}
{"v": 1	"t": 2430583	"P": 990.25	"F": 0}
{"v": 1	"t": 2430603	"P": 988.0	"F": 0}
{"v": 1	"t": 2430623	"P": 996.5	"F": 0}
{"v": 1	"t": 2430644	"P": 992.5	"F": 0}
{"v": 1	"t": 2430664	"P": 989.25	"F": 0}
{"v": 1	"t": 2430684	"P": 989.0	"F": 0}
{"v": 1	"t": 2430705	"P": 994.5	"F": 0}
{"v": 1	"t": 2430725	"P": 993.0	"F": 0}
{"v": 1	"t": 2430745	"P": 989.25	"F": 0}
{"v": 1	"t": 2430766	"P": 989.75	"F": -1}
{"v": 1	"t": 2430786	"P": 1001.25	"F": -1}
{"v": 1	"t": 2430807	"P": 1001.75	"F": -1}
{"v": 1	"t": 2430827	"P": 1003.75	"F": 0}
{"v": 1	"t": 2430848	"P": 1005.0	"F": 0}
{"v": 1	"t": 2430868	"P": 998.25	"F": -4}
{"v": 1	"t": 2430888	"P": 1005.25	"F": 6}
{"v": 1	"t": 2430909	"P": 1002.0	"F": -3}
{"v": 1	"t": 2430929	"P": 994.75	"F": 1}
{"v": 1	"t": 2430949	"P": 993.75	"F": 2}
{"v": 1	"t": 2430970	"P": 1000.25	"F": 0}
{"v": 1	"t": 2430990	"P": 990.5	"F": 0}
{"v": 1	"t": 2431010	"P": 985.0	"F": 0}
{"v": 1	"t": 2431031	"P": 987.0	"F": 1}
{"v": 1	"t": 2431051	"P": 993.75	"F": -1}
{"v": 1	"t": 2431071	"P": 991.75	"F": -1}
{"v": 1	"t": 2431092	"P": 992.0	"F": 0}
{"v": 1	"t": 2431112	"P": 990.5	"F": 0}
{"v": 1	"t": 2431132	"P": 989.75	"F": 0}
{"v": 1	"t": 2431152	"P": 990.5	"F": 0}
{"v": 1	"t": 2431173	"P": 990.25	"F": -1}
{"v": 1	"t": 2431193	"P": 990.5	"F": -1}
{"v": 1	"t": 2431213	"P": 995.5	"F": 1}
{"v": 1	"t": 2431234	"P": 997.0	"F": 0}
{"v": 1	"t": 2431254	"P": 996.75	"F": 0}
{"v": 1	"t": 2431274	"P": 991.25	"F": 0}
{"v": 1	"t": 2431295	"P": 995.5	"F": 0}
{"v": 1	"t": 2431315	"P": 992.5	"F": 0}
{"v": 1	"t": 2431335	"P": 982.75	"F": 3}
{"v": 1	"t": 2431356	"P": 975.25	"F": -4}
{"v": 1	"t": 2431376	"P": 978.5	"F": 1}
{"v": 1	"t": 2431397	"P": 977.75	"F": -1}
{"v": 1	"t": 2431417	"P": 980.0	"F": 0}
{"v": 1	"t": 2431437	"P": 987.25	"F": 1}
{"v": 1	"t": 2431458	"P": 985.25	"F": -2}
{"v": 1	"t": 2431478	"P": 989.25	"F": 1	"C": 44.655	"D": 3144	"sn": 54091779688249	"file": "/data/device_log/data0000.out"}
{"v": 1	"t": 2431498	"P": 990.25	"F": 1}
{"v": 1	"t": 2431519	"P": 984.25	"F": -2}
{"v": 1	"t": 2431539	"P": 978.75	"F": 0}
{"v": 1	"t": 2431559	"P": 977.75	"F": 0}
{"v": 1	"t": 2431580	"P": 985.0	"F": -1}
{"v": 1	"t": 2431600	"P": 989.25	"F": 1}
{"v": 1	"t": 2431620	"P": 987.0	"F": 0}
{"v": 1	"t": 2431640	"P": 989.0	"F": 0}
{"v": 1	"t": 2431661	"P": 991.25	"F": 0}
{"v": 1	"t": 2431681	"P": 993.75	"F": 0}
{"v": 1	"t": 2431701	"P": 986.25	"F": 0}
{"v": 1	"t": 2431722	"P": 982.5	"F": -1}
{"v": 1	"t": 2431742	"P": 982.25	"F": 1}
{"v": 1	"t": 2431762	"P": 984.25	"F": -1}
{"v": 1	"t": 2431783	"P": 983.0	"F": -1}
{"v": 1	"t": 2431803	"P": 980.0	"F": 1}
{"v": 1	"t": 2431823	"P": 984.75	"F": 0}
{"v": 1	"t": 2431844	"P": 989.5	"F": 0}
{"v": 1	"t": 2431864	"P": 987.75	"F": 0}
{"v": 1	"t": 2431884	"P": 981.75	"F": -1}
{"v": 1	"t": 2431904	"P": 985.5	"F": -1}
{"v": 1	"t": 2431925	"P": 983.5	"F": 0}
{"v": 1	"t": 2431945	"P": 976.75	"F": -1}
{"v": 1	"t": 2431966	"P": 971.5	"F": -1}
{"v": 1	"t": 2431986	"P": 972.0	"F": 1}
{"v": 1	"t": 2432006	"P": 967.5	"F": -1}
{"v": 1	"t": 2432027	"P": 962.0	"F": 0}
{"v": 1	"t": 2432047	"P": 967.0	"F": 0}
{"v": 1	"t": 2432067	"P": 966.5	"F": 0}
{"v": 1	"t": 2432088	"P": 959.5	"F": 1}
{"v": 1	"t": 2432108	"P": 949.25	"F": 0}
{"v": 1	"t": 2432128	"P": 951.25	"F": -2}
{"v": 1	"t": 2432149	"P": 958.0	"F": 0}
{"v": 1	"t": 2432169	"P": 956.25	"F": -1}
{"v": 1	"t": 2432189	"P": 959.25	"F": 0}
{"v": 1	"t": 2432210	"P": 966.5	"F": 0}
{"v": 1	"t": 2432230	"P": 974.0	"F": 0}
{"v": 1	"t": 2432250	"P": 975.25	"F": 0}
{"v": 1	"t": 2432270	"P": 977.0	"F": 1}
{"v": 1	"t": 2432291	"P": 983.25	"F": -1}
{"v": 1	"t": 2432311	"P": 987.25	"F": 1}
{"v": 1	"t": 2432331	"P": 979.75	"F": 1}
{"v": 1	"t": 2432352	"P": 973.0	"F": 0}
{"v": 1	"t": 2432372	"P": 966.5	"F": 1}
{"v": 1	"t": 2432392	"P": 970.5	"F": -2}
{"v": 1	"t": 2432413	"P": 975.0	"F": 1}
{"v": 1	"t": 2432433	"P": 973.0	"F": 0}
{"v": 1	"t": 2432453	"P": 978.5	"F": -1}
{"v": 1	"t": 2432474	"P": 984.25	"F": 0}
{"v": 1	"t": 2432494	"P": 984.0	"F": 1	"C": 44.695	"D": 3144	"sn": 54091779688249	"file": "/data/device_log/data0000.out"}
{"v": 1	"t": 2432514	"P": 980.5	"F": -1}
{"v": 1	"t": 2432535	"P": 983.25	"F": 0}
{"v": 1	"t": 2432555	"P": 986.75	"F": -1}
{"v": 1	"t": 2432576	"P": 993.25	"F": -1}
{"v": 1	"t": 2432596	"P": 1005.5	"F": 0}
{"v": 1	"t": 2432616	"P": 1004.5	"F": 2}
{"v": 1	"t": 2432637	"P": 1002.25	"F": -1}
{"v": 1	"t": 2432657	"P": 1000.75	"F": 1}
{"v": 1	"t": 2432677	"P": 1010.25	"F": -2}
{"v": 1	"t": 2432698	"P": 1010.75	"F": 0}
{"v": 1	"t": 2432718	"P": 1006.75	"F": 0}
{"v": 1	"t": 2432738	"P": 1009.0	"F": -1}
{"v": 1	"t": 2432758	"P": 1018.25	"F": 0}
{"v": 1	"t": 2432779	"P": 1014.75	"F": -1}
{"v": 1	"t": 2432799	"P": 1009.5	"F": 0}
{"v": 1	"t": 2432819	"P": 1010.0	"F": 0}
{"v": 1	"t": 2432840	"P": 1013.25	"F": 0}
{"v": 1	"t": 2432860	"P": 1009.25	"F": 0}
{"v": 1	"t": 2432880	"P": 1002.5	"F": 0}
{"v": 1	"t": 2432901	"P": 1001.5	"F": 0}
{"v": 1	"t": 2432921	"P": 1007.5	"F": 0}
{"v": 1	"t": 2432941	"P": 1003.25	"F": 0}
{"v": 1	"t": 2432962	"P": 999.75	"F": 0}
{"v": 1	"t": 2432982	"P": 995.5	"F": 0}
{"v": 1	"t": 2433002	"P": 999.5	"F": 0}
{"v": 1	"t": 2433022	"P": 994.5	"F": 0}
{"v": 1	"t": 2433043	"P": 993.0	"F": 0}
{"v": 1	"t": 2433063	"P": 992.5	"F": 0}
{"v": 1	"t": 2433083	"P": 996.5	"F": 0}
{"v": 1	"t": 2433104	"P": 996.5	"F": 0}
{"v": 1	"t": 2433124	"P": 991.75	"F": 0}
{"v": 1	"t": 2433145	"P": 999.75	"F": 0}
{"v": 1	"t": 2433165	"P": 997.25	"F": 0}
{"v": 1	"t": 2433185	"P": 994.0	"F": 0}
{"v": 1	"t": 2433206	"P": 994.75	"F": 0}
{"v": 1	"t": 2433226	"P": 1002.75	"F": -1}
{"v": 1	"t": 2433246	"P": 1001.25	"F": 0}
{"v": 1	"t": 2433267	"P": 999.25	"F": 0}
{"v": 1	"t": 2433287	"P": 998.0	"F": 0}
{"v": 1	"t": 2433307	"P": 1002.75	"F": 0}
{"v": 1	"t": 2433327	"P": 1002.0	"F": 0}
{"v": 1	"t": 2433348	"P": 999.75	"F": 0}
{"v": 1	"t": 2433368	"P": 986.5	"F": 0}
{"v": 1	"t": 2433388	"P": 1004.0	"F": 0}
{"v": 1	"t": 2433409	"P": 1002.75	"F": 0}
{"v": 1	"t": 2433429	"P": 998.25	"F": 0}
{"v": 1	"t": 2433449	"P": 993.25	"F": 0}
{"v": 1	"t": 2433470	"P": 997.0	"F": 0}
{"v": 1	"t": 2433490	"P": 994.5	"F": 0}
{"v": 1	"t": 2433510	"P": 990.75	"F": 0	"C": 44.67	"D": 3144	"sn": 54091779688249	"file": "/data/device_log/data0000.out"}
{"v": 1	"t": 2433531	"P": 991.25	"F": 0}
{"v": 1	"t": 2433551	"P": 998.25	"F": 0}
{"v": 1	"t": 2433571	"P": 995.25	"F": 0}
{"v": 1	"t": 2433592	"P": 990.25	"F": -1}
{"v": 1	"t": 2433612	"P": 992.0	"F": 0}
{"v": 1	"t": 2433632	"P": 996.5	"F": 0}
{"v": 1	"t": 2433652	"P": 994.5	"F": 0}
{"v": 1	"t": 2433673	"P": 989.0	"F": 0}
{"v": 1	"t": 2433693	"P": 992.5	"F": 0}
{"v": 1	"t": 2433714	"P": 994.5	"F": 0}
{"v": 1	"t": 2433734	"P": 992.5	"F": 0}
{"v": 1	"t": 2433754	"P": 996.0	"F": 0}
{"v": 1	"t": 2433775	"P": 1001.5	"F": 0}
{"v": 1	"t": 2433795	"P": 998.75	"F": 0}
{"v": 1	"t": 2433815	"P": 998.0	"F": 0}
{"v": 1	"t": 2433836	"P": 996.0	"F": 0}
{"v": 1	"t": 2433856	"P": 998.75	"F": 0}
{"v": 1	"t": 2433876	"P": 997.5	"F": 0}
{"v": 1	"t": 2433897	"P": 991.75	"F": 0}
{"v": 1	"t": 2433917	"P": 992.0	"F": 0}
{"v": 1	"t": 2433937	"P": 997.0	"F": 0}
{"v": 1	"t": 2433957	"P": 996.25	"F": 0}
{"v": 1	"t": 2433978	"P": 992.25	"F": 0}
{"v": 1	"t": 2433998	"P": 993.75	"F": 0}
{"v": 1	"t": 2434018	"P": 997.0	"F": 0}
{"v": 1	"t": 2434039	"P": 995.5	"F": 0}
{"v": 1	"t": 2434059	"P": 993.5	"F": 0}
{"v": 1	"t": 2434079	"P": 991.75	"F": 0}
{"v": 1	"t": 2434100	"P": 994.0	"F": 0}
{"v": 1	"t": 2434120	"P": 995.75	"F": 0}
{"v": 1	"t": 2434140	"P": 990.0	"F": 0}
{"v": 1	"t": 2434161	"P": 988.5	"F": 0}
{"v": 1	"t": 2434181	"P": 991.75	"F": 0}
{"v": 1	"t": 2434201	"P": 995.0	"F": 0}
{"v": 1	"t": 2434222	"P": 992.75	"F": 0}
{"v": 1	"t": 2434242	"P": 996.0	"F": 0}
{"v": 1	"t": 2434263	"P": 999.0	"F": 0}
{"v": 1	"t": 2434283	"P": 994.5	"F": 0}
{"v": 1	"t": 2434303	"P": 997.25	"F": 0}
{"v": 1	"t": 2434324	"P": 994.75	"F": 0}
{"v": 1	"t": 2434344	"P": 993.5	"F": 0}
{"v": 1	"t": 2434365	"P": 998.25	"F": 0}
{"v": 1	"t": 2434385	"P": 991.75	"F": 0}
{"v": 1	"t": 2434406	"P": 993.0	"F": 0}
{"v": 1	"t": 2434426	"P": 997.75	"F": 0}
{"v": 1	"t": 2434447	"P": 990.0	"F": 0}
{"v": 1	"t": 2434467	"P": 991.0	"F": 0}
{"v": 1	"t": 2434487	"P": 993.5	"F": 0}
{"v": 1	"t": 2434507	"P": 994.25	"F": 0}
{"v": 1	"t": 2434528	"P": 991.25	"F": 0	"C": 44.635	"D": 3144	"sn": 54091779688249	"file": "/data/device_log/data0000.out"}
{"v": 1	"t": 2434548	"P": 988.25	"F": 0}
{"v": 1	"t": 2434568	"P": 992.25	"F": 0}
{"v": 1	"t": 2434589	"P": 994.5	"F": 0}
{"v": 1	"t": 2434609	"P": 992.0	"F": 0}
{"v": 1	"t": 2434629	"P": 991.5	"F": 0}
{"v": 1	"t": 2434650	"P": 995.25	"F": 0}
{"v": 1	"t": 2434670	"P": 997.25	"F": 0}
{"v": 1	"t": 2434690	"P": 995.0	"F": 0}
{"v": 1	"t": 2434710	"P": 989.75	"F": 0}
{"v": 1	"t": 2434731	"P": 994.5	"F": 0}
{"v": 1	"t": 2434751	"P": 995.5	"F": 0}
{"v": 1	"t": 2434771	"P": 992.25	"F": 0}
{"v": 1	"t": 2434792	"P": 990.0	"F": 0}
{"v": 1	"t": 2434812	"P": 992.5	"F": 0}
{"v": 1	"t": 2434832	"P": 995.75	"F": 0}
{"v": 1	"t": 2434853	"P": 995.75	"F": 0}
{"v": 1	"t": 2434873	"P": 991.0	"F": 0}
{"v": 1	"t": 2434893	"P": 993.75	"F": 0}
{"v": 1	"t": 2434914	"P": 997.75	"F": 0}
{"v": 1	"t": 2434934	"P": 991.5	"F": 0}
{"v": 1	"t": 2434954	"P": 991.5	"F": 0}
{"v": 1	"t": 2434975	"P": 997.5	"F": 0}
{"v": 1	"t": 2434995	"P": 990.5	"F": 0}
{"v": 1	"t": 2435016	"P": 991.25	"F": 0}
{"v": 1	"t": 2435036	"P": 994.25	"F": 0}
{"v": 1	"t": 2435056	"P": 993.5	"F": 0}
{"v": 1	"t": 2435077	"P": 992.0	"F": 0}
{"v": 1	"t": 2435097	"P": 992.25	"F": 0}
{"v": 1	"t": 2435117	"P": 998.0	"F": 0}
{"v": 1	"t": 2435138	"P": 995.25	"F": 0}
{"v": 1	"t": 2435158	"P": 991.5	"F": 0}
{"v": 1	"t": 2435178	"P": 992.75	"F": 0}
{"v": 1	"t": 2435199	"P": 996.0	"F": 0}
{"v": 1	"t": 2435219	"P": 992.75	"F": 0}
{"v": 1	"t": 2435239	"P": 992.5	"F": 0}
{"v": 1	"t": 2435259	"P": 990.25	"F": 0}
{"v": 1	"t": 2435280	"P": 994.25	"F": 0}
{"v": 1	"t": 2435300	"P": 994.25	"F": 0}
{"v": 1	"t": 2435320	"P": 990.5	"F": 0}
{"v": 1	"t": 2435341	"P": 989.0	"F": 0}
{"v": 1	"t": 2435361	"P": 997.0	"F": 0}
{"v": 1	"t": 2435381	"P": 994.25	"F": 0}
{"v": 1	"t": 2435402	"P": 992.75	"F": 0}
{"v": 1	"t": 2435422	"P": 991.5	"F": 0}
{"v": 1	"t": 2435442	"P": 998.0	"F": 0}
{"v": 1	"t": 2435463	"P": 996.25	"F": 0}
{"v": 1	"t": 2435483	"P": 992.5	"F": 0}
{"v": 1	"t": 2435503	"P": 990.0	"F": 0}
{"v": 1	"t": 2435523	"P": 992.75	"F": 0}
{"v": 1	"t": 2435544	"P": 993.75	"F": 0	"C": 44.66	"D": 3144	"sn": 54091779688249	"file": "/data/device_log/data0000.out"}
{"v": 1	"t": 2435564	"P": 990.0	"F": 0}
{"v": 1	"t": 2435585	"P": 996.75	"F": 0}
{"v": 1	"t": 2435605	"P": 993.75	"F": 0}
{"v": 1	"t": 2435625	"P": 989.5	"F": 0}
{"v": 1	"t": 2435646	"P": 990.0	"F": 0}
{"v": 1	"t": 2435666	"P": 996.25	"F": 0}
{"v": 1	"t": 2435686	"P": 994.25	"F": 0}
{"v": 1	"t": 2435707	"P": 991.75	"F": 0}
{"v": 1	"t": 2435727	"P": 991.25	"F": 0}
{"v": 1	"t": 2435747	"P": 995.75	"F": 0}
{"v": 1	"t": 2435768	"P": 994.5	"F": 0}
{"v": 1	"t": 2435788	"P": 993.5	"F": 0}
{"v": 1	"t": 2435808	"P": 990.0	"F": 0}
{"v": 1	"t": 2435828	"P": 996.25	"F": 0}
{"v": 1	"t": 2435849	"P": 993.25	"F": 0}
{"v": 1	"t": 2435869	"P": 990.5	"F": 0}
{"v": 1	"t": 2435889	"P": 991.0	"F": 0}
{"v": 1	"t": 2435910	"P": 995.75	"F": 0}
{"v": 1	"t": 2435930	"P": 992.75	"F": 0}
{"v": 1	"t": 2435950	"P": 992.0	"F": 0}
{"v": 1	"t": 2435971	"P": 990.25	"F": 0}
{"v": 1	"t": 2435991	"P": 998.0	"F": 0}
{"v": 1	"t": 2436011	"P": 993.5	"F": 0}
{"v": 1	"t": 2436032	"P": 992.25	"F": 0}
{"v": 1	"t": 2436052	"P": 989.5	"F": 0}
{"v": 1	"t": 2436072	"P": 995.75	"F": 0}
{"v": 1	"t": 2436093	"P": 995.25	"F": 0}
{"v": 1	"t": 2436113	"P": 990.25	"F": 0}
{"v": 1	"t": 2436134	"P": 994.0	"F": 0}
{"v": 1	"t": 2436154	"P": 993.5	"F": 0}
{"v": 1	"t": 2436174	"P": 988.5	"F": 0}
{"v": 1	"t": 2436195	"P": 992.75	"F": 0}
{"v": 1	"t": 2436215	"P": 995.75	"F": 0}
{"v": 1	"t": 2436235	"P": 992.0	"F": 0}
{"v": 1	"t": 2436255	"P": 991.75	"F": 0}
{"v": 1	"t": 2436276	"P": 993.0	"F": 0}
{"v": 1	"t": 2436296	"P": 996.5	"F": 0}
{"v": 1	"t": 2436316	"P": 993.5	"F": 0}
{"v": 1	"t": 2436337	"P": 990.0	"F": 0}
{"v": 1	"t": 2436357	"P": 994.5	"F": 0}
{"v": 1	"t": 2436377	"P": 997.5	"F": 0}
{"v": 1	"t": 2436398	"P": 993.75	"F": 0}
{"v": 1	"t": 2436418	"P": 991.5	"F": 0}
{"v": 1	"t": 2436438	"P": 992.0	"F": 0}
{"v": 1	"t": 2436459	"P": 996.25	"F": 0}
{"v": 1	"t": 2436479	"P": 993.0	"F": 0}
{"v": 1	"t": 2436499	"P": 991.25	"F": 0}
{"v": 1	"t": 2436519	"P": 991.5	"F": 0}
{"v": 1	"t": 2436540	"P": 996.5	"F": 0}
{"v": 1	"t": 2436560	"P": 994.25	"F": 0	"C": 44.67	"D": 3144	"sn": 54091779688249	"file": "/data/device_log/data0000.out"}
{"v": 1	"t": 2436580	"P": 990.5	"F": 0}
{"v": 1	"t": 2436601	"P": 990.5	"F": 0}
{"v": 1	"t": 2436621	"P": 996.5	"F": 0}
{"v": 1	"t": 2436641	"P": 994.0	"F": 0}
{"v": 1	"t": 2436662	"P": 991.75	"F": 0}
{"v": 1	"t": 2436682	"P": 993.5	"F": 0}
{"v": 1	"t": 2436703	"P": 993.25	"F": 0}
{"v": 1	"t": 2436723	"P": 989.75	"F": 0}
{"v": 1	"t": 2436743	"P": 993.0	"F": 0}
{"v": 1	"t": 2436764	"P": 995.25	"F": 0}
{"v": 1	"t": 2436784	"P": 992.0	"F": 0}
{"v": 1	"t": 2436804	"P": 990.5	"F": 0}
{"v": 1	"t": 2436825	"P": 994.75	"F": 0}
{"v": 1	"t": 2436845	"P": 994.75	"F": 0}
{"v": 1	"t": 2436865	"P": 992.0	"F": 0}
{"v": 1	"t": 2436886	"P": 990.75	"F": 0}
{"v": 1	"t": 2436906	"P": 994.0	"F": 0}
{"v": 1	"t": 2436926	"P": 994.75	"F": 0}
{"v": 1	"t": 2436946	"P": 992.5	"F": 0}
{"v": 1	"t": 2436967	"P": 990.75	"F": 0}
{"v": 1	"t": 2436987	"P": 992.5	"F": 0}
{"v": 1	"t": 2437007	"P": 995.25	"F": 0}
{"v": 1	"t": 2437028	"P": 993.75	"F": 0}
{"v": 1	"t": 2437048	"P": 990.25	"F": 0}
{"v": 1	"t": 2437068	"P": 991.25	"F": 0}
{"v": 1	"t": 2437089	"P": 995.75	"F": 0}
{"v": 1	"t": 2437109	"P": 993.75	"F": 0}
{"v": 1	"t": 2437129	"P": 990.75	"F": 0}
{"v": 1	"t": 2437149	"P": 991.75	"F": 0}
{"v": 1	"t": 2437170	"P": 995.0	"F": 0}
{"v": 1	"t": 2437190	"P": 992.5	"F": 0}
{"v": 1	"t": 2437210	"P": 989.5	"F": 0}
{"v": 1	"t": 2437231	"P": 994.25	"F": 0}
{"v": 1	"t": 2437251	"P": 993.5	"F": 0}
{"v": 1	"t": 2437272	"P": 991.5	"F": 0}
{"v": 1	"t": 2437292	"P": 993.0	"F": 0}
{"v": 1	"t": 2437312	"P": 993.0	"F": 0}
{"v": 1	"t": 2437333	"P": 991.5	"F": 0}
{"v": 1	"t": 2437353	"P": 991.5	"F": 0}
{"v": 1	"t": 2437373	"P": 994.75	"F": 0}
{"v": 1	"t": 2437394	"P": 996.75	"F": 0}
{"v": 1	"t": 2437414	"P": 992.75	"F": 0}
{"v": 1	"t": 2437434	"P": 991.0	"F": 0}
{"v": 1	"t": 2437455	"P": 994.25	"F": 0}
{"v": 1	"t": 2437475	"P": 995.25	"F": 0}
{"v": 1	"t": 2437495	"P": 991.5	"F": 0}
{"v": 1	"t": 2437516	"P": 991.0	"F": 0}
{"v": 1	"t": 2437536	"P": 994.25	"F": 0}
{"v": 1	"t": 2437556	"P": 993.25	"F": 0}
{"v": 1	"t": 2437576	"P": 992.0	"F": 0	"C": 44.65	"D": 3144	"sn": 54091779688249	"file": "/data/device_log/data0000.out"}
{"v": 1	"t": 2437597	"P": 989.75	"F": 0}
{"v": 1	"t": 2437617	"P": 991.75	"F": 0}
{"v": 1	"t": 2437637	"P": 995.25	"F": 0}
{"v": 1	"t": 2437658	"P": 991.5	"F": 0}
{"v": 1	"t": 2437678	"P": 989.5	"F": 0}
{"v": 1	"t": 2437698	"P": 992.5	"F": 0}
{"v": 1	"t": 2437719	"P": 997.25	"F": 0}
{"v": 1	"t": 2437739	"P": 994.0	"F": 0}
{"v": 1	"t": 2437759	"P": 988.5	"F": 0}
{"v": 1	"t": 2437779	"P": 991.5	"F": 0}
{"v": 1	"t": 2437800	"P": 996.25	"F": 0}
{"v": 1	"t": 2437820	"P": 990.0	"F": 0}
{"v": 1	"t": 2437841	"P": 994.0	"F": 0}
{"v": 1	"t": 2437861	"P": 996.0	"F": 0}
{"v": 1	"t": 2437882	"P": 991.75	"F": 0}
{"v": 1	"t": 2437902	"P": 994.75	"F": 0}
{"v": 1	"t": 2437923	"P": 993.0	"F": 0}
{"v": 1	"t": 2437943	"P": 990.0	"F": 0}
{"v": 1	"t": 2437963	"P": 996.5	"F": 0}
{"v": 1	"t": 2437984	"P": 996.0	"F": 0}
{"v": 1	"t": 2438004	"P": 993.25	"F": 0}
{"v": 1	"t": 2438024	"P": 991.75	"F": 0}
{"v": 1	"t": 2438045	"P": 996.5	"F": 0}
{"v": 1	"t": 2438065	"P": 996.0	"F": 0}
{"v": 1	"t": 2438085	"P": 991.25	"F": 0}
{"v": 1	"t": 2438106	"P": 989.5	"F": 0}
{"v": 1	"t": 2438126	"P": 995.0	"F": 0}
{"v": 1	"t": 2438146	"P": 993.5	"F": 0}
{"v": 1	"t": 2438166	"P": 993.0	"F": 0}
{"v": 1	"t": 2438187	"P": 991.5	"F": 0}
{"v": 1	"t": 2438207	"P": 991.5	"F": 0}
{"v": 1	"t": 2438227	"P": 995.5	"F": 0}
{"v": 1	"t": 2438248	"P": 993.5	"F": -1}
{"v": 1	"t": 2438268	"P": 989.25	"F": 0}
{"v": 1	"t": 2438288	"P": 994.25	"F": 0}
{"v": 1	"t": 2438309	"P": 995.0	"F": 0}
{"v": 1	"t": 2438329	"P": 993.25	"F": 0}
{"v": 1	"t": 2438349	"P": 990.25	"F": 0}
{"v": 1	"t": 2438370	"P": 993.75	"F": 0}
{"v": 1	"t": 2438390	"P": 996.5	"F": 0}
{"v": 1	"t": 2438410	"P": 994.0	"F": 0}
{"v": 1	"t": 2438431	"P": 991.0	"F": 0}
{"v": 1	"t": 2438451	"P": 997.5	"F": 0}
{"v": 1	"t": 2438472	"P": 992.0	"F": 0}
{"v": 1	"t": 2438492	"P": 991.0	"F": 0}
{"v": 1	"t": 2438512	"P": 996.75	"F": 0}
{"v": 1	"t": 2438533	"P": 992.0	"F": 0}
{"v": 1	"t": 2438553	"P": 990.25	"F": 0}
{"v": 1	"t": 2438573	"P": 994.25	"F": 0}
{"v": 1	"t": 2438594	"P": 994.25	"F": 0	"C": 44.69	"D": 3144	"sn": 54091779688249	"file": "/data/device_log/data0000.out"}
{"v": 1	"t": 2438614	"P": 992.75	"F": 0}
{"v": 1	"t": 2438634	"P": 989.25	"F": 0}
{"v": 1	"t": 2438655	"P": 991.75	"F": 0}
{"v": 1	"t": 2438675	"P": 996.25	"F": 0}
{"v": 1	"t": 2438695	"P": 991.25	"F": 0}
{"v": 1	"t": 2438715	"P": 990.0	"F": 0}
{"v": 1	"t": 2438736	"P": 993.0	"F": 0}
{"v": 1	"t": 2438756	"P": 997.0	"F": 0}
{"v": 1	"t": 2438776	"P": 992.25	"F": 0}
{"v": 1	"t": 2438797	"P": 990.0	"F": 0}
{"v": 1	"t": 2438817	"P": 990.75	"F": 0}
{"v": 1	"t": 2438837	"P": 996.5	"F": 0}
{"v": 1	"t": 2438858	"P": 992.0	"F": 0}
{"v": 1	"t": 2438878	"P": 991.75	"F": 0}
{"v": 1	"t": 2438898	"P": 992.0	"F": 0}
{"v": 1	"t": 2438919	"P": 996.25	"F": 0}
{"v": 1	"t": 2438939	"P": 992.25	"F": 0}
{"v": 1	"t": 2438959	"P": 990.25	"F": 0}
{"v": 1	"t": 2438979	"P": 992.25	"F": 0}
{"v": 1	"t": 2439000	"P": 996.25	"F": 0}
{"v": 1	"t": 2439020	"P": 994.0	"F": 0}
{"v": 1	"t": 2439041	"P": 989.75	"F": 0}
{"v": 1	"t": 2439061	"P": 994.25	"F": 0}
{"v": 1	"t": 2439082	"P": 992.5	"F": 0}
{"v": 1	"t": 2439102	"P": 990.25	"F": 0}
{"v": 1	"t": 2439122	"P": 990.25	"F": 0}
{"v": 1	"t": 2439143	"P": 993.75	"F": 0}
{"v": 1	"t": 2439163	"P": 990.5	"F": 0}
{"v": 1	"t": 2439183	"P": 988.25	"F": 0}
{"v": 1	"t": 2439203	"P": 996.5	"F": 0}
{"v": 1	"t": 2439224	"P": 993.5	"F": 0}
{"v": 1	"t": 2439244	"P": 989.5	"F": 0}
{"v": 1	"t": 2439264	"P": 991.75	"F": 0}
{"v": 1	"t": 2439285	"P": 994.5	"F": 0}
{"v": 1	"t": 2439305	"P": 993.0	"F": 0}
{"v": 1	"t": 2439325	"P": 992.5	"F": 0}
{"v": 1	"t": 2439346	"P": 991.25	"F": 0}
{"v": 1	"t": 2439366	"P": 995.5	"F": 0}
{"v": 1	"t": 2439386	"P": 994.5	"F": 0}
{"v": 1	"t": 2439407	"P": 991.5	"F": 0}
{"v": 1	"t": 2439427	"P": 990.75	"F": 0}
{"v": 1	"t": 2439447	"P": 995.25	"F": 0}
{"v": 1	"t": 2439467	"P": 993.25	"F": 0}
{"v": 1	"t": 2439488	"P": 992.0	"F": 0}
{"v": 1	"t": 2439508	"P": 990.75	"F": 0}
{"v": 1	"t": 2439528	"P": 990.75	"F": 0}
{"v": 1	"t": 2439549	"P": 994.5	"F": 0}
{"v": 1	"t": 2439569	"P": 992.0	"F": 0}
{"v": 1	"t": 2439589	"P": 990.0	"F": 0}
{"v": 1	"t": 2439610	"P": 995.5	"F": 0	"C": 44.665	"D": 3144	"sn": 54091779688249	"file": "/data/device_log/data0000.out"}
{"v": 1	"t": 2439630	"P": 992.5	"F": 0}
{"v": 1	"t": 2439651	"P": 991.25	"F": 0}
{"v": 1	"t": 2439671	"P": 995.25	"F": 0}
{"v": 1	"t": 2439692	"P": 991.5	"F": 0}
{"v": 1	"t": 2439712	"P": 992.25	"F": 0}
{"v": 1	"t": 2439732	"P": 994.0	"F": 0}
{"v": 1	"t": 2439752	"P": 993.75	"F": 0}
{"v": 1	"t": 2439773	"P": 991.25	"F": 0}
{"v": 1	"t": 2439793	"P": 988.5	"F": 0}
{"v": 1	"t": 2439813	"P": 993.0	"F": 0}
{"v": 1	"t": 2439834	"P": 993.25	"F": 0}
{"v": 1	"t": 2439854	"P": 992.0	"F": 0}
{"v": 1	"t": 2439874	"P": 988.5	"F": 0}
{"v": 1	"t": 2439895	"P": 992.25	"F": 0}
{"v": 1	"t": 2439915	"P": 995.75	"F": 0}
{"v": 1	"t": 2439935	"P": 991.25	"F": 0}
{"v": 1	"t": 2439956	"P": 989.0	"F": 0}
{"v": 1	"t": 2439976	"P": 993.0	"F": 0}
{"v": 1	"t": 2439996	"P": 994.0	"F": 0}
{"v": 1	"t": 2440016	"P": 992.0	"F": 0}
{"v": 1	"t": 2440037	"P": 988.5	"F": 0}
{"v": 1	"t": 2440057	"P": 994.0	"F": 0}
{"v": 1	"t": 2440077	"P": 995.25	"F": 0}
{"v": 1	"t": 2440098	"P": 992.25	"F": 0}
{"v": 1	"t": 2440118	"P": 989.25	"F": 0}
{"v": 1	"t": 2440138	"P": 992.25	"F": 0}
{"v": 1	"t": 2440159	"P": 997.5	"F": 0}
{"v": 1	"t": 2440179	"P": 992.25	"F": 0}
{"v": 1	"t": 2440199	"P": 991.0	"F": 0}
{"v": 1	"t": 2440220	"P": 994.5	"F": 0}
{"v": 1	"t": 2440240	"P": 991.25	"F": 0}
{"v": 1	"t": 2440261	"P": 989.0	"F": 0}
{"v": 1	"t": 2440281	"P": 994.75	"F": 0}
{"v": 1	"t": 2440301	"P": 993.75	"F": 0}
{"v": 1	"t": 2440322	"P": 990.75	"F": 0}
{"v": 1	"t": 2440342	"P": 990.5	"F": 0}
{"v": 1	"t": 2440362	"P": 994.75	"F": 0}
{"v": 1	"t": 2440382	"P": 994.25	"F": 0}
{"v": 1	"t": 2440403	"P": 990.25	"F": 0}
{"v": 1	"t": 2440423	"P": 990.5	"F": 0}
{"v": 1	"t": 2440443	"P": 993.5	"F": 0}
{"v": 1	"t": 2440464	"P": 995.5	"F": 0}
{"v": 1	"t": 2440484	"P": 993.25	"F": 0}
{"v": 1	"t": 2440504	"P": 990.75	"F": 0}
{"v": 1	"t": 2440525	"P": 994.75	"F": 0}
{"v": 1	"t": 2440545	"P": 993.75	"F": 0}
{"v": 1	"t": 2440565	"P": 991.75	"F": 0}
{"v": 1	"t": 2440586	"P": 987.75	"F": 0}
{"v": 1	"t": 2440606	"P": 993.75	"F": 0}
{"v": 1	"t": 2440626	"P": 994.25	"F": 0	"C": 44.73	"D": 3144	"sn": 54091779688249	"file": "/data/device_log/data0000.out"}
{"v": 1	"t": 2440646	"P": 990.75	"F": 0}
{"v": 1	"t": 2440667	"P": 990.5	"F": 0}
{"v": 1	"t": 2440687	"P": 992.75	"F": 0}
{"v": 1	"t": 2440707	"P": 995.5	"F": 0}
{"v": 1	"t": 2440728	"P": 992.75	"F": 0}
{"v": 1	"t": 2440748	"P": 989.25	"F": 0}
{"v": 1	"t": 2440769	"P": 994.0	"F": 0}
{"v": 1	"t": 2440789	"P": 992.25	"F": 0}
{"v": 1	"t": 2440809	"P": 991.5	"F": 0}
{"v": 1	"t": 2440830	"P": 994.0	"F": 0}
{"v": 1	"t": 2440850	"P": 992.0	"F": 0}
{"v": 1	"t": 2440870	"P": 990.75	"F": 0}
{"v": 1	"t": 2440891	"P": 991.75	"F": 0}
{"v": 1	"t": 2440911	"P": 996.5	"F": 0}
{"v": 1	"t": 2440931	"P": 992.5	"F": 0}
{"v": 1	"t": 2440952	"P": 991.75	"F": 0}
{"v": 1	"t": 2440972	"P": 991.0	"F": 0}
{"v": 1	"t": 2440992	"P": 995.5	"F": 0}
{"v": 1	"t": 2441013	"P": 994.5	"F": 0}
{"v": 1	"t": 2441033	"P": 990.0	"F": 0}
{"v": 1	"t": 2441053	"P": 990.5	"F": 0}
{"v": 1	"t": 2441074	"P": 997.25	"F": 0}
{"v": 1	"t": 2441094	"P": 994.5	"F": 0}
{"v": 1	"t": 2441114	"P": 989.5	"F": 0}
{"v": 1	"t": 2441134	"P": 991.75	"F": 0}
{"v": 1	"t": 2441155	"P": 996.75	"F": 0}
{"v": 1	"t": 2441175	"P": 993.0	"F": 0}
{"v": 1	"t": 2441195	"P": 991.25	"F": 0}
{"v": 1	"t": 2441216	"P": 992.5	"F": 0}
{"v": 1	"t": 2441236	"P": 996.5	"F": 0}
{"v": 1	"t": 2441256	"P": 993.75	"F": 0}
{"v": 1	"t": 2441277	"P": 989.5	"F": 0}
{"v": 1	"t": 2441297	"P": 991.25	"F": 0}
{"v": 1	"t": 2441317	"P": 996.5	"F": 0}
{"v": 1	"t": 2441338	"P": 993.5	"F": 0}
{"v": 1	"t": 2441358	"P": 991.25	"F": 0}
{"v": 1	"t": 2441379	"P": 996.0	"F": 0}
{"v": 1	"t": 2441399	"P": 991.25	"F": 0}
{"v": 1	"t": 2441420	"P": 994.75	"F": -1}
{"v": 1	"t": 2441440	"P": 994.5	"F": 0}
{"v": 1	"t": 2441461	"P": 990.25	"F": 0}
{"v": 1	"t": 2441481	"P": 994.0	"F": 0}
{"v": 1	"t": 2441501	"P": 993.25	"F": 0}
{"v": 1	"t": 2441522	"P": 991.25	"F": 0}
{"v": 1	"t": 2441542	"P": 995.75	"F": 0}
{"v": 1	"t": 2441563	"P": 991.25	"F": 0}
{"v": 1	"t": 2441583	"P": 989.5	"F": 0}
{"v": 1	"t": 2441603	"P": 997.25	"F": 0}
{"v": 1	"t": 2441624	"P": 994.0	"F": 0}
{"v": 1	"t": 2441644	"P": 992.25	"F": 0	"C": 44.7	"D": 3144	"sn": 54091779688249	"file": "/data/device_log/data0000.out"}
{"v": 1	"t": 2441664	"P": 992.5	"F": 0}
{"v": 1	"t": 2441685	"P": 994.25	"F": 0}
{"v": 1	"t": 2441705	"P": 994.75	"F": 0}
{"v": 1	"t": 2441725	"P": 992.0	"F": 0}
{"v": 1	"t": 2441746	"P": 989.25	"F": 0}
{"v": 1	"t": 2441766	"P": 996.0	"F": 0}
{"v": 1	"t": 2441786	"P": 993.75	"F": 0}
{"v": 1	"t": 2441806	"P": 991.25	"F": 0}
{"v": 1	"t": 2441827	"P": 992.5	"F": 0}
{"v": 1	"t": 2441847	"P": 993.0	"F": 0}
{"v": 1	"t": 2441867	"P": 995.0	"F": 0}
{"v": 1	"t": 2441888	"P": 992.5	"F": 0}
{"v": 1	"t": 2441908	"P": 990.0	"F": 0}
{"v": 1	"t": 2441928	"P": 994.25	"F": 0}
{"v": 1	"t": 2441949	"P": 994.75	"F": 0}
{"v": 1	"t": 2441969	"P": 992.75	"F": 0}
{"v": 1	"t": 2441989	"P": 990.0	"F": 0}
{"v": 1	"t": 2442010	"P": 994.5	"F": 0}
{"v": 1	"t": 2442030	"P": 996.75	"F": 0}
{"v": 1	"t": 2442050	"P": 992.5	"F": 0}
{"v": 1	"t": 2442070	"P": 991.0	"F": 0}
{"v": 1	"t": 2442091	"P": 993.25	"F": 0}
{"v": 1	"t": 2442111	"P": 994.0	"F": 0}
{"v": 1	"t": 2442132	"P": 991.25	"F": -1}
{"v": 1	"t": 2442152	"P": 994.5	"F": 0}
{"v": 1	"t": 2442173	"P": 994.0	"F": 0}
{"v": 1	"t": 2442193	"P": 990.75	"F": 0}
{"v": 1	"t": 2442213	"P": 993.0	"F": 0}
{"v": 1	"t": 2442234	"P": 997.25	"F": 0}
{"v": 1	"t": 2442254	"P": 993.5	"F": 0}
{"v": 1	"t": 2442274	"P": 990.75	"F": 0}
{"v": 1	"t": 2442294	"P": 991.5	"F": 0}
{"v": 1	"t": 2442315	"P": 995.75	"F": 0}
{"v": 1	"t": 2442335	"P": 995.5	"F": 0}
{"v": 1	"t": 2442355	"P": 992.0	"F": 0}
{"v": 1	"t": 2442376	"P": 991.25	"F": 0}
{"v": 1	"t": 2442396	"P": 996.25	"F": 0}
{"v": 1	"t": 2442416	"P": 992.25	"F": 0}
{"v": 1	"t": 2442437	"P": 992.0	"F": 0}
{"v": 1	"t": 2442457	"P": 989.75	"F": 0}
{"v": 1	"t": 2442477	"P": 996.5	"F": 0}
{"v": 1	"t": 2442498	"P": 994.5	"F": 0}
{"v": 1	"t": 2442518	"P": 990.75	"F": 0}
{"v": 1	"t": 2442538	"P": 990.5	"F": 0}
{"v": 1	"t": 2442558	"P": 995.25	"F": 0}
{"v": 1	"t": 2442579	"P": 992.75	"F": 0}
{"v": 1	"t": 2442599	"P": 993.0	"F": 0}
{"v": 1	"t": 2442619	"P": 990.75	"F": 0}
{"v": 1	"t": 2442640	"P": 995.75	"F": 0}
{"v": 1	"t": 2442660	"P": 993.5	"F": 0	"C": 44.745	"D": 3144	"sn": 54091779688249	"file": "/data/device_log/data0000.out"}
{"v": 1	"t": 2442680	"P": 989.25	"F": 0}
{"v": 1	"t": 2442701	"P": 995.5	"F": 0}
{"v": 1	"t": 2442721	"P": 994.5	"F": 0}
{"v": 1	"t": 2442742	"P": 989.25	"F": 0}
{"v": 1	"t": 2442762	"P": 994.5	"F": 0}
{"v": 1	"t": 2442782	"P": 996.0	"F": 0}
{"v": 1	"t": 2442803	"P": 992.75	"F": 0}
{"v": 1	"t": 2442823	"P": 991.0	"F": 0}
{"v": 1	"t": 2442843	"P": 992.75	"F": 0}
{"v": 1	"t": 2442864	"P": 997.0	"F": 0}
{"v": 1	"t": 2442884	"P": 992.5	"F": 0}
{"v": 1	"t": 2442904	"P": 991.25	"F": 0}
{"v": 1	"t": 2442925	"P": 993.5	"F": 0}
{"v": 1	"t": 2442945	"P": 995.5	"F": 0}
{"v": 1	"t": 2442965	"P": 993.75	"F": 0}
{"v": 1	"t": 2442985	"P": 990.5	"F": 0}
{"v": 1	"t": 2443006	"P": 991.0	"F": 0}
{"v": 1	"t": 2443026	"P": 994.5	"F": 0}
{"v": 1	"t": 2443046	"P": 994.75	"F": 0}
{"v": 1	"t": 2443067	"P": 989.75	"F": 0}
{"v": 1	"t": 2443087	"P": 990.25	"F": 0}
{"v": 1	"t": 2443107	"P": 997.75	"F": 0}
{"v": 1	"t": 2443128	"P": 993.25	"F": 0}
{"v": 1	"t": 2443148	"P": 991.25	"F": 0}
{"v": 1	"t": 2443168	"P": 991.0	"F": 0}
{"v": 1	"t": 2443188	"P": 997.25	"F": 0}
{"v": 1	"t": 2443209	"P": 994.75	"F": 0}
{"v": 1	"t": 2443229	"P": 991.75	"F": 0}
{"v": 1	"t": 2443249	"P": 991.25	"F": 0}
{"v": 1	"t": 2443270	"P": 994.0	"F": 0}
{"v": 1	"t": 2443290	"P": 990.5	"F": 0}
{"v": 1	"t": 2443311	"P": 991.25	"F": 0}
{"v": 1	"t": 2443331	"P": 996.25	"F": 0}
{"v": 1	"t": 2443351	"P": 991.75	"F": 0}
{"v": 1	"t": 2443372	"P": 991.0	"F": 0}
{"v": 1	"t": 2443392	"P": 993.0	"F": 0}
{"v": 1	"t": 2443412	"P": 995.25	"F": 0}
{"v": 1	"t": 2443433	"P": 993.0	"F": 0}
{"v": 1	"t": 2443453	"P": 991.25	"F": 0}
{"v": 1	"t": 2443473	"P": 991.75	"F": 0}
{"v": 1	"t": 2443494	"P": 995.25	"F": 0}
{"v": 1	"t": 2443514	"P": 993.5	"F": 0}
{"v": 1	"t": 2443534	"P": 990.5	"F": 0}
{"v": 1	"t": 2443554	"P": 991.75	"F": 0}
{"v": 1	"t": 2443575	"P": 996.0	"F": 0}
{"v": 1	"t": 2443595	"P": 993.5	"F": 0}
{"v": 1	"t": 2443615	"P": 990.25	"F": 0}
{"v": 1	"t": 2443636	"P": 991.75	"F": 0}
{"v": 1	"t": 2443656	"P": 995.75	"F": 0}
{"v": 1	"t": 2443676	"P": 992.5	"F": 0	"C": 44.695	"D": 3144	"sn": 54091779688249	"file": "/data/device_log/data0000.out"}
{"v": 1	"t": 2443697	"P": 990.5	"F": 0}
{"v": 1	"t": 2443717	"P": 990.25	"F": 0}
{"v": 1	"t": 2443737	"P": 995.75	"F": 0}
{"v": 1	"t": 2443758	"P": 993.75	"F": 0}
{"v": 1	"t": 2443778	"P": 990.75	"F": 0}
{"v": 1	"t": 2443798	"P": 991.0	"F": 0}
{"v": 1	"t": 2443819	"P": 995.25	"F": 0}
{"v": 1	"t": 2443839	"P": 991.75	"F": 0}
{"v": 1	"t": 2443860	"P": 990.75	"F": 0}
{"v": 1	"t": 2443880	"P": 995.75	"F": 0}
{"v": 1	"t": 2443900	"P": 992.25	"F": 0}
{"v": 1	"t": 2443921	"P": 989.75	"F": 0}
{"v": 1	"t": 2443941	"P": 994.25	"F": 0}
{"v": 1	"t": 2443961	"P": 994.0	"F": 0}
{"v": 1	"t": 2443981	"P": 992.0	"F": 0}
{"v": 1	"t": 2444002	"P": 989.75	"F": 0}
{"v": 1	"t": 2444022	"P": 994.25	"F": 0}
{"v": 1	"t": 2444042	"P": 992.75	"F": 0}
{"v": 1	"t": 2444063	"P": 992.25	"F": 0}
{"v": 1	"t": 2444083	"P": 988.5	"F": 0}
{"v": 1	"t": 2444103	"P": 994.25	"F": 0}
{"v": 1	"t": 2444124	"P": 995.25	"F": 0}
{"v": 1	"t": 2444144	"P": 993.25	"F": 0}
{"v": 1	"t": 2444164	"P": 989.75	"F": 0}
{"v": 1	"t": 2444185	"P": 992.0	"F": 0}
{"v": 1	"t": 2444205	"P": 994.75	"F": 0}
{"v": 1	"t": 2444225	"P": 992.75	"F": 0}
{"v": 1	"t": 2444245	"P": 991.25	"F": 0}
{"v": 1	"t": 2444266	"P": 992.25	"F": 0}
{"v": 1	"t": 2444286	"P": 997.0	"F": 0}
{"v": 1	"t": 2444306	"P": 993.5	"F": 0}
{"v": 1	"t": 2444327	"P": 991.25	"F": 0}
{"v": 1	"t": 2444347	"P": 991.25	"F": 0}
{"v": 1	"t": 2444367	"P": 997.0	"F": 0}
{"v": 1	"t": 2444388	"P": 992.0	"F": 0}
{"v": 1	"t": 2444408	"P": 989.75	"F": 0}
{"v": 1	"t": 2444429	"P": 996.5	"F": 0}
{"v": 1	"t": 2444449	"P": 992.5	"F": 0}
{"v": 1	"t": 2444469	"P": 991.5	"F": 0}
{"v": 1	"t": 2444490	"P": 994.5	"F": 0}
{"v": 1	"t": 2444510	"P": 993.75	"F": 0}
{"v": 1	"t": 2444530	"P": 993.25	"F": 0}
{"v": 1	"t": 2444551	"P": 989.75	"F": 0}
{"v": 1	"t": 2444571	"P": 996.5	"F": 0}
{"v": 1	"t": 2444591	"P": 995.0	"F": 0}
{"v": 1	"t": 2444611	"P": 991.0	"F": 0}
{"v": 1	"t": 2444632	"P": 989.5	"F": 0}
{"v": 1	"t": 2444652	"P": 994.75	"F": 0}
{"v": 1	"t": 2444672	"P": 993.75	"F": 0}
{"v": 1	"t": 2444693	"P": 992.0	"F": 0	"C": 44.74	"D": 3144	"sn": 54091779688249	"file": "/data/device_log/data0000.out"}
{"v": 1	"t": 2444713	"P": 989.5	"F": 0}
{"v": 1	"t": 2444733	"P": 992.25	"F": 0}
{"v": 1	"t": 2444754	"P": 994.5	"F": 0}
{"v": 1	"t": 2444774	"P": 992.25	"F": 0}
{"v": 1	"t": 2444794	"P": 989.25	"F": 0}
{"v": 1	"t": 2444815	"P": 992.5	"F": 0}
{"v": 1	"t": 2444835	"P": 996.25	"F": 0}
{"v": 1	"t": 2444855	"P": 992.25	"F": 0}
{"v": 1	"t": 2444875	"P": 989.5	"F": 0}
{"v": 1	"t": 2444896	"P": 992.25	"F": 0}
{"v": 1	"t": 2444916	"P": 994.5	"F": 0}
{"v": 1	"t": 2444936	"P": 992.75	"F": 0}
{"v": 1	"t": 2444957	"P": 988.75	"F": 0}
{"v": 1	"t": 2444977	"P": 992.5	"F": 0}
{"v": 1	"t": 2444998	"P": 992.75	"F": 0}
{"v": 1	"t": 2445018	"P": 990.5	"F": 0}
{"v": 1	"t": 2445038	"P": 994.25	"F": 0}
{"v": 1	"t": 2445059	"P": 991.75	"F": 0}
{"v": 1	"t": 2445080	"P": 992.75	"F": 0}
{"v": 1	"t": 2445100	"P": 996.0	"F": 0}
{"v": 1	"t": 2445120	"P": 990.5	"F": 0}
{"v": 1	"t": 2445141	"P": 994.0	"F": 0}
{"v": 1	"t": 2445161	"P": 993.5	"F": 0}
{"v": 1	"t": 2445182	"P": 988.5	"F": 0}
{"v": 1	"t": 2445202	"P": 994.5	"F": 0}
{"v": 1	"t": 2445223	"P": 993.25	"F": 0}
{"v": 1	"t": 2445243	"P": 991.5	"F": 0}
{"v": 1	"t": 2445263	"P": 992.25	"F": 0}
{"v": 1	"t": 2445283	"P": 998.0	"F": 0}
{"v": 1	"t": 2445304	"P": 993.0	"F": 0}
{"v": 1	"t": 2445324	"P": 991.0	"F": 0}
{"v": 1	"t": 2445344	"P": 990.5	"F": 0}
{"v": 1	"t": 2445365	"P": 996.5	"F": 0}
{"v": 1	"t": 2445385	"P": 995.0	"F": 0}
{"v": 1	"t": 2445405	"P": 991.75	"F": 0}
{"v": 1	"t": 2445426	"P": 991.0	"F": 0}
{"v": 1	"t": 2445446	"P": 992.25	"F": 0}
{"v": 1	"t": 2445466	"P": 994.0	"F": 0}
{"v": 1	"t": 2445487	"P": 990.5	"F": 0}
{"v": 1	"t": 2445507	"P": 990.0	"F": 0}
{"v": 1	"t": 2445527	"P": 994.75	"F": 0}
{"v": 1	"t": 2445547	"P": 996.25	"F": 0}
{"v": 1	"t": 2445568	"P": 992.25	"F": 0}
{"v": 1	"t": 2445588	"P": 989.75	"F": 0}
{"v": 1	"t": 2445608	"P": 992.25	"F": 0}
{"v": 1	"t": 2445629	"P": 994.5	"F": 0}
{"v": 1	"t": 2445649	"P": 993.25	"F": 0}
{"v": 1	"t": 2445669	"P": 989.25	"F": 0}
{"v": 1	"t": 2445690	"P": 992.5	"F": 0}
{"v": 1	"t": 2445710	"P": 994.5	"F": 0	"C": 44.735	"D": 3144	"sn": 54091779688249	"file": "/data/device_log/data0000.out"}
{"v": 1	"t": 2445731	"P": 990.5	"F": 0}
{"v": 1	"t": 2445751	"P": 994.0	"F": 0}
{"v": 1	"t": 2445771	"P": 993.5	"F": 0}
{"v": 1	"t": 2445792	"P": 991.5	"F": 0}
{"v": 1	"t": 2445812	"P": 992.0	"F": 0}
{"v": 1	"t": 2445832	"P": 995.75	"F": 0}
{"v": 1	"t": 2445853	"P": 993.75	"F": 0}
{"v": 1	"t": 2445873	"P": 991.25	"F": 0}
{"v": 1	"t": 2445893	"P": 990.75	"F": 0}
{"v": 1	"t": 2445914	"P": 995.0	"F": 0}
{"v": 1	"t": 2445934	"P": 993.5	"F": 0}
{"v": 1	"t": 2445954	"P": 990.25	"F": 0}
{"v": 1	"t": 2445974	"P": 991.0	"F": 0}
{"v": 1	"t": 2445995	"P": 994.75	"F": 0}
{"v": 1	"t": 2446015	"P": 993.5	"F": 0}
{"v": 1	"t": 2446035	"P": 990.25	"F": 0}
{"v": 1	"t": 2446056	"P": 990.25	"F": 0}
{"v": 1	"t": 2446076	"P": 996.25	"F": 0}
{"v": 1	"t": 2446096	"P": 996.0	"F": 0}
{"v": 1	"t": 2446117	"P": 991.75	"F": 0}
{"v": 1	"t": 2446137	"P": 987.75	"F": 0}
{"v": 1	"t": 2446157	"P": 996.25	"F": 0}
{"v": 1	"t": 2446177	"P": 995.25	"F": 0}
{"v": 1	"t": 2446198	"P": 990.75	"F": 0}
{"v": 1	"t": 2446218	"P": 988.5	"F": 0}
{"v": 1	"t": 2446238	"P": 993.25	"F": 0}
{"v": 1	"t": 2446259	"P": 994.0	"F": 0}
{"v": 1	"t": 2446279	"P": 990.5	"F": 0}
{"v": 1	"t": 2446300	"P": 994.5	"F": 0}
{"v": 1	"t": 2446320	"P": 992.75	"F": 0}
{"v": 1	"t": 2446341	"P": 990.0	"F": 0}
{"v": 1	"t": 2446361	"P": 994.25	"F": 0}
{"v": 1	"t": 2446381	"P": 994.75	"F": 0}
{"v": 1	"t": 2446401	"P": 991.0	"F": 0}
{"v": 1	"t": 2446422	"P": 989.0	"F": 0}
{"v": 1	"t": 2446442	"P": 994.5	"F": 0}
{"v": 1	"t": 2446462	"P": 995.25	"F": 0}
{"v": 1	"t": 2446483	"P": 990.75	"F": 0}
{"v": 1	"t": 2446503	"P": 991.0	"F": 0}
{"v": 1	"t": 2446523	"P": 993.25	"F": 0}
{"v": 1	"t": 2446544	"P": 996.0	"F": 0}
{"v": 1	"t": 2446564	"P": 992.25	"F": 0}
{"v": 1	"t": 2446584	"P": 989.0	"F": 0}
{"v": 1	"t": 2446604	"P": 992.0	"F": 0}
{"v": 1	"t": 2446625	"P": 996.75	"F": 0}
{"v": 1	"t": 2446645	"P": 994.0	"F": 0}
{"v": 1	"t": 2446665	"P": 990.25	"F": 0}
{"v": 1	"t": 2446686	"P": 991.75	"F": 0}
{"v": 1	"t": 2446706	"P": 995.75	"F": 0}
{"v": 1	"t": 2446726	"P": 993.0	"F": 0	"C": 44.75	"D": 3144	"sn": 54091779688249	"file": "/data/device_log/data0000.out"}
{"v": 1	"t": 2446747	"P": 988.75	"F": 0}
{"v": 1	"t": 2446767	"P": 990.75	"F": 0}
{"v": 1	"t": 2446787	"P": 996.25	"F": 0}
{"v": 1	"t": 2446808	"P": 995.0	"F": 0}
{"v": 1	"t": 2446828	"P": 989.75	"F": 0}
{"v": 1	"t": 2446848	"P": 991.25	"F": 0}
{"v": 1	"t": 2446869	"P": 993.5	"F": 0}
{"v": 1	"t": 2446889	"P": 991.0	"F": 0}
{"v": 1	"t": 2446910	"P": 992.0	"F": 0}
{"v": 1	"t": 2446930	"P": 994.0	"F": 0}
{"v": 1	"t": 2446950	"P": 991.5	"F": 0}
{"v": 1	"t": 2446970	"P": 988.5	"F": 0}
{"v": 1	"t": 2446991	"P": 992.75	"F": 0}
{"v": 1	"t": 2447011	"P": 996.25	"F": 0}
{"v": 1	"t": 2447031	"P": 994.0	"F": 0}
{"v": 1	"t": 2447052	"P": 988.5	"F": 0}
{"v": 1	"t": 2447072	"P": 993.5	"F": 0}
{"v": 1	"t": 2447092	"P": 995.5	"F": 0}
{"v": 1	"t": 2447113	"P": 993.5	"F": 0}
{"v": 1	"t": 2447133	"P": 989.0	"F": 0}
{"v": 1	"t": 2447153	"P": 993.0	"F": 0}
{"v": 1	"t": 2447174	"P": 995.5	"F": 0}
{"v": 1	"t": 2447194	"P": 992.25	"F": 0}
{"v": 1	"t": 2447214	"P": 990.0	"F": 0}
{"v": 1	"t": 2447234	"P": 992.0	"F": 0}
{"v": 1	"t": 2447255	"P": 995.5	"F": 0}
{"v": 1	"t": 2447275	"P": 993.5	"F": 0}
{"v": 1	"t": 2447295	"P": 991.5	"F": 0}
{"v": 1	"t": 2447316	"P": 991.25	"F": 0}
{"v": 1	"t": 2447336	"P": 996.5	"F": 0}
{"v": 1	"t": 2447356	"P": 993.25	"F": 0}
{"v": 1	"t": 2447377	"P": 989.25	"F": 0}
{"v": 1	"t": 2447397	"P": 991.0	"F": 0}
{"v": 1	"t": 2447417	"P": 995.5	"F": 0}
{"v": 1	"t": 2447438	"P": 991.25	"F": 0}
{"v": 1	"t": 2447458	"P": 991.25	"F": 0}
{"v": 1	"t": 2447479	"P": 995.5	"F": 0}
{"v": 1	"t": 2447499	"P": 990.75	"F": 0}
{"v": 1	"t": 2447519	"P": 988.75	"F": 0}
{"v": 1	"t": 2447540	"P": 992.25	"F": 0}
{"v": 1	"t": 2447560	"P": 995.0	"F": 0}
{"v": 1	"t": 2447580	"P": 992.0	"F": 0}
{"v": 1	"t": 2447600	"P": 990.25	"F": 0}
{"v": 1	"t": 2447621	"P": 991.5	"F": 0}
{"v": 1	"t": 2447641	"P": 995.75	"F": 0}
{"v": 1	"t": 2447661	"P": 994.25	"F": 0}
{"v": 1	"t": 2447682	"P": 989.25	"F": 0}
{"v": 1	"t": 2447702	"P": 992.0	"F": 0}
{"v": 1	"t": 2447722	"P": 995.25	"F": 0}
{"v": 1	"t": 2447743	"P": 992.75	"F": 0	"C": 44.73	"D": 3144	"sn": 54091779688249	"file": "/data/device_log/data0000.out"}
{"v": 1	"t": 2447763	"P": 992.5	"F": 0}
{"v": 1	"t": 2447783	"P": 992.0	"F": 0}
{"v": 1	"t": 2447804	"P": 995.0	"F": 0}
{"v": 1	"t": 2447824	"P": 993.0	"F": 0}
{"v": 1	"t": 2447844	"P": 992.5	"F": 0}
{"v": 1	"t": 2447864	"P": 991.0	"F": 0}
{"v": 1	"t": 2447885	"P": 997.5	"F": 0}
{"v": 1	"t": 2447905	"P": 994.5	"F": 0}
{"v": 1	"t": 2447925	"P": 988.75	"F": 0}
{"v": 1	"t": 2447946	"P": 991.0	"F": 0}
{"v": 1	"t": 2447966	"P": 996.0	"F": 0}
{"v": 1	"t": 2447986	"P": 993.0	"F": 0}
{"v": 1	"t": 2448007	"P": 990.75	"F": 0}
{"v": 1	"t": 2448027	"P": 996.75	"F": 0}
{"v": 1	"t": 2448048	"P": 993.0	"F": 0}
{"v": 1	"t": 2448068	"P": 989.25	"F": 0}
{"v": 1	"t": 2448088	"P": 990.5	"F": 0}
{"v": 1	"t": 2448109	"P": 995.5	"F": 0}
{"v": 1	"t": 2448129	"P": 993.25	"F": 0}
{"v": 1	"t": 2448149	"P": 989.75	"F": 0}
{"v": 1	"t": 2448169	"P": 991.5	"F": 0}
{"v": 1	"t": 2448190	"P": 995.5	"F": 0}
{"v": 1	"t": 2448210	"P": 994.5	"F": 0}
{"v": 1	"t": 2448230	"P": 989.5	"F": 0}
{"v": 1	"t": 2448251	"P": 990.5	"F": 0}
{"v": 1	"t": 2448271	"P": 994.25	"F": 0}
{"v": 1	"t": 2448291	"P": 993.25	"F": 0}
{"v": 1	"t": 2448312	"P": 990.25	"F": 0}
{"v": 1	"t": 2448332	"P": 989.5	"F": 0}
{"v": 1	"t": 2448352	"P": 995.5	"F": 0}
{"v": 1	"t": 2448372	"P": 992.75	"F": 0}
{"v": 1	"t": 2448393	"P": 991.75	"F": 0}
{"v": 1	"t": 2448413	"P": 989.5	"F": 0}
{"v": 1	"t": 2448433	"P": 994.25	"F": 0}
{"v": 1	"t": 2448454	"P": 994.0	"F": 0}
{"v": 1	"t": 2448474	"P": 991.25	"F": 0}
{"v": 1	"t": 2448494	"P": 990.25	"F": 0}
{"v": 1	"t": 2448515	"P": 994.0	"F": 0}
{"v": 1	"t": 2448535	"P": 994.0	"F": 0}
{"v": 1	"t": 2448555	"P": 989.25	"F": 0}
{"v": 1	"t": 2448576	"P": 997.25	"F": 0}
{"v": 1	"t": 2448596	"P": 993.75	"F": 0}
{"v": 1	"t": 2448617	"P": 990.5	"F": 0}
{"v": 1	"t": 2448637	"P": 994.25	"F": 0}
{"v": 1	"t": 2448658	"P": 990.75	"F": 0}
{"v": 1	"t": 2448678	"P": 995.75	"F": 0}
{"v": 1	"t": 2448699	"P": 995.5	"F": 0}
{"v": 1	"t": 2448719	"P": 989.5	"F": 0}
{"v": 1	"t": 2448740	"P": 995.75	"F": 0}
{"v": 1	"t": 2448760	"P": 993.75	"F": 0	"C": 44.7	"D": 3144	"sn": 54091779688249	"file": "/data/device_log/data0000.out"}
{"v": 1	"t": 2448780	"P": 991.25	"F": 0}
{"v": 1	"t": 2448801	"P": 991.0	"F": 0}
{"v": 1	"t": 2448821	"P": 996.0	"F": 0}
{"v": 1	"t": 2448841	"P": 994.0	"F": 0}
{"v": 1	"t": 2448862	"P": 991.5	"F": 0}
{"v": 1	"t": 2448882	"P": 991.0	"F": 0}
{"v": 1	"t": 2448902	"P": 994.0	"F": 0}
{"v": 1	"t": 2448922	"P": 995.25	"F": 0}
{"v": 1	"t": 2448943	"P": 992.5	"F": 0}
{"v": 1	"t": 2448963	"P": 989.5	"F": 0}
{"v": 1	"t": 2448983	"P": 992.0	"F": 0}
{"v": 1	"t": 2449004	"P": 996.0	"F": 0}
{"v": 1	"t": 2449024	"P": 992.5	"F": 0}
{"v": 1	"t": 2449044	"P": 990.5	"F": 0}
{"v": 1	"t": 2449064	"P": 990.75	"F": 0}
{"v": 1	"t": 2449085	"P": 996.0	"F": 0}
{"v": 1	"t": 2449105	"P": 994.0	"F": 0}
{"v": 1	"t": 2449125	"P": 992.5	"F": 0}
{"v": 1	"t": 2449146	"P": 989.0	"F": 0}
{"v": 1	"t": 2449166	"P": 992.75	"F": 0}
{"v": 1	"t": 2449186	"P": 995.0	"F": 0}
{"v": 1	"t": 2449206	"P": 991.5	"F": 0}
{"v": 1	"t": 2449227	"P": 990.25	"F": 0}
{"v": 1	"t": 2449247	"P": 991.75	"F": 0}
{"v": 1	"t": 2449267	"P": 996.0	"F": 0}
{"v": 1	"t": 2449288	"P": 989.5	"F": 0}
{"v": 1	"t": 2449308	"P": 992.0	"F": 0}
{"v": 1	"t": 2449329	"P": 994.5	"F": 0}
{"v": 1	"t": 2449349	"P": 992.0	"F": 0}
{"v": 1	"t": 2449369	"P": 990.25	"F": 0}
{"v": 1	"t": 2449390	"P": 994.5	"F": 0}
{"v": 1	"t": 2449410	"P": 995.0	"F": 0}
{"v": 1	"t": 2449430	"P": 991.25	"F": 0}
{"v": 1	"t": 2449451	"P": 987.75	"F": 0}
{"v": 1	"t": 2449471	"P": 994.5	"F": 0}
{"v": 1	"t": 2449491	"P": 993.75	"F": 0}
{"v": 1	"t": 2449512	"P": 990.25	"F": 0}
{"v": 1	"t": 2449532	"P": 991.75	"F": 0}
{"v": 1	"t": 2449552	"P": 996.25	"F": 0}
{"v": 1	"t": 2449573	"P": 993.0	"F": 0}
{"v": 1	"t": 2449593	"P": 992.0	"F": 0}
{"v": 1	"t": 2449613	"P": 989.5	"F": 0}
{"v": 1	"t": 2449633	"P": 996.0	"F": 0}
{"v": 1	"t": 2449654	"P": 995.25	"F": 0}
{"v": 1	"t": 2449674	"P": 990.0	"F": 0}
{"v": 1	"t": 2449694	"P": 989.25	"F": 0}
{"v": 1	"t": 2449715	"P": 993.25	"F": 0}
{"v": 1	"t": 2449735	"P": 996.25	"F": 0}
{"v": 1	"t": 2449755	"P": 992.5	"F": 0}
{"v": 1	"t": 2449775	"P": 988.75	"F": 0	"C": 44.745	"D": 3144	"sn": 54091779688249	"file": "/data/device_log/data0000.out"}
{"v": 1	"t": 2449796	"P": 991.5	"F": 0}
{"v": 1	"t": 2449816	"P": 995.75	"F": 0}
{"v": 1	"t": 2449836	"P": 993.5	"F": 0}
{"v": 1	"t": 2449857	"P": 991.25	"F": 0}
{"v": 1	"t": 2449877	"P": 994.5	"F": 0}
{"v": 1	"t": 2449898	"P": 993.0	"F": 0}
{"v": 1	"t": 2449918	"P": 990.75	"F": 0}
{"v": 1	"t": 2449938	"P": 994.0	"F": 0}
{"v": 1	"t": 2449959	"P": 995.5	"F": 0}
{"v": 1	"t": 2449979	"P": 991.25	"F": 0}
{"v": 1	"t": 2449999	"P": 990.5	"F": 0}
{"v": 1	"t": 2450020	"P": 996.0	"F": 0}
{"v": 1	"t": 2450040	"P": 993.75	"F": 0}
{"v": 1	"t": 2450061	"P": 991.5	"F": 0}
{"v": 1	"t": 2450081	"P": 995.0	"F": 0}
{"v": 1	"t": 2450101	"P": 995.0	"F": 0}
{"v": 1	"t": 2450122	"P": 991.25	"F": 0}
{"v": 1	"t": 2450142	"P": 991.0	"F": 0}
{"v": 1	"t": 2450162	"P": 995.5	"F": 0}
{"v": 1	"t": 2450183	"P": 992.75	"F": 0}
{"v": 1	"t": 2450203	"P": 991.75	"F": 0}
{"v": 1	"t": 2450223	"P": 997.0	"F": 0}
{"v": 1	"t": 2450244	"P": 995.25	"F": 0}
{"v": 1	"t": 2450264	"P": 990.75	"F": 0}
{"v": 1	"t": 2450285	"P": 993.75	"F": 0}
{"v": 1	"t": 2450305	"P": 994.75	"F": 0}
{"v": 1	"t": 2450325	"P": 993.75	"F": 0}
{"v": 1	"t": 2450346	"P": 990.75	"F": 0}
{"v": 1	"t": 2450366	"P": 994.5	"F": 0}
{"v": 1	"t": 2450386	"P": 992.75	"F": 0}
{"v": 1	"t": 2450407	"P": 991.0	"F": 0}
{"v": 1	"t": 2450427	"P": 994.5	"F": 0}
{"v": 1	"t": 2450448	"P": 993.75	"F": 0}
{"v": 1	"t": 2450468	"P": 990.5	"F": 0}
{"v": 1	"t": 2450488	"P": 994.25	"F": 0}
{"v": 1	"t": 2450509	"P": 994.5	"F": 0}
{"v": 1	"t": 2450529	"P": 990.0	"F": 0}
{"v": 1	"t": 2450550	"P": 992.75	"F": 0}
{"v": 1	"t": 2450570	"P": 995.75	"F": 0}
{"v": 1	"t": 2450590	"P": 993.0	"F": 0}
{"v": 1	"t": 2450611	"P": 992.0	"F": 0}
{"v": 1	"t": 2450631	"P": 995.5	"F": 0}
{"v": 1	"t": 2450651	"P": 992.5	"F": 0}
{"v": 1	"t": 2450672	"P": 990.0	"F": 0}
{"v": 1	"t": 2450692	"P": 994.5	"F": 0}
{"v": 1	"t": 2450712	"P": 996.0	"F": 0}
{"v": 1	"t": 2450733	"P": 991.25	"F": 0}
{"v": 1	"t": 2450753	"P": 992.0	"F": 0}
{"v": 1	"t": 2450774	"P": 996.0	"F": 0}
{"v": 1	"t": 2450794	"P": 994.25	"F": 0	"C": 44.73	"D": 3144	"sn": 54091779688249	"file": "/data/device_log/data0000.out"}
{"v": 1	"t": 2450814	"P": 991.25	"F": 0}
{"v": 1	"t": 2450835	"P": 995.25	"F": 0}
{"v": 1	"t": 2450855	"P": 996.0	"F": 0}
{"v": 1	"t": 2450875	"P": 991.0	"F": 0}
{"v": 1	"t": 2450896	"P": 992.75	"F": 0}
{"v": 1	"t": 2450916	"P": 995.75	"F": 0}
{"v": 1	"t": 2450937	"P": 992.75	"F": 0}
{"v": 1	"t": 2450957	"P": 990.75	"F": 0}
{"v": 1	"t": 2450977	"P": 995.75	"F": 0}
{"v": 1	"t": 2450998	"P": 992.0	"F": 0}
{"v": 1	"t": 2451018	"P": 989.5	"F": 0}
{"v": 1	"t": 2451038	"P": 995.75	"F": 0}
{"v": 1	"t": 2451059	"P": 992.0	"F": 0}
{"v": 1	"t": 2451079	"P": 989.5	"F": 0}
{"v": 1	"t": 2451100	"P": 993.25	"F": 0}
{"v": 1	"t": 2451120	"P": 994.0	"F": 0}
{"v": 1	"t": 2451140	"P": 991.5	"F": 0}
{"v": 1	"t": 2451161	"P": 990.75	"F": 0}
{"v": 1	"t": 2451181	"P": 997.5	"F": 0}
{"v": 1	"t": 2451201	"P": 992.5	"F": 0}
{"v": 1	"t": 2451222	"P": 990.75	"F": 0}
{"v": 1	"t": 2451242	"P": 994.5	"F": 0}
{"v": 1	"t": 2451263	"P": 993.25	"F": 0}
{"v": 1	"t": 2451283	"P": 991.75	"F": 0}
{"v": 1	"t": 2451303	"P": 991.75	"F": 0}
{"v": 1	"t": 2451324	"P": 993.75	"F": 0}
{"v": 1	"t": 2451344	"P": 990.5	"F": 0}
{"v": 1	"t": 2451364	"P": 990.25	"F": 0}
{"v": 1	"t": 2451385	"P": 995.75	"F": 0}
{"v": 1	"t": 2451405	"P": 992.75	"F": 0}
{"v": 1	"t": 2451426	"P": 989.5	"F": 0}
{"v": 1	"t": 2451446	"P": 996.25	"F": 0}
{"v": 1	"t": 2451466	"P": 994.75	"F": 0}
{"v": 1	"t": 2451487	"P": 990.5	"F": 0}
{"v": 1	"t": 2451507	"P": 993.0	"F": 0}
{"v": 1	"t": 2451527	"P": 995.0	"F": 0}
{"v": 1	"t": 2451548	"P": 991.75	"F": 0}
{"v": 1	"t": 2451568	"P": 988.75	"F": 0}
{"v": 1	"t": 2451589	"P": 996.5	"F": 0}
{"v": 1	"t": 2451609	"P": 993.5	"F": 0}
{"v": 1	"t": 2451629	"P": 990.5	"F": 0}
{"v": 1	"t": 2451650	"P": 994.25	"F": 0}
{"v": 1	"t": 2451670	"P": 993.75	"F": 0}
{"v": 1	"t": 2451690	"P": 989.75	"F": 0}
{"v": 1	"t": 2451711	"P": 995.25	"F": 0}
{"v": 1	"t": 2451731	"P": 993.75	"F": 0}
{"v": 1	"t": 2451752	"P": 991.25	"F": 0}
{"v": 1	"t": 2451772	"P": 991.5	"F": 0}
{"v": 1	"t": 2451792	"P": 995.75	"F": 0}
{"v": 1	"t": 2451813	"P": 993.5	"F": 0	"C": 44.76	"D": 3144	"sn": 54091779688249	"file": "/data/device_log/data0000.out"}
{"v": 1	"t": 2451833	"P": 990.0	"F": 0}
{"v": 1	"t": 2451853	"P": 993.5	"F": 0}
{"v": 1	"t": 2451874	"P": 994.5	"F": 0}
{"v": 1	"t": 2451894	"P": 991.25	"F": 0}
{"v": 1	"t": 2451915	"P": 991.75	"F": 0}
{"v": 1	"t": 2451935	"P": 997.75	"F": 0}
{"v": 1	"t": 2451955	"P": 993.5	"F": 0}
{"v": 1	"t": 2451976	"P": 990.25	"F": 0}
{"v": 1	"t": 2451996	"P": 996.0	"F": 0}
{"v": 1	"t": 2452016	"P": 994.0	"F": 0}
{"v": 1	"t": 2452037	"P": 991.0	"F": 0}
{"v": 1	"t": 2452057	"P": 992.25	"F": 0}
{"v": 1	"t": 2452077	"P": 996.75	"F": 0}
{"v": 1	"t": 2452098	"P": 993.25	"F": 0}
{"v": 1	"t": 2452118	"P": 990.25	"F": 0}
{"v": 1	"t": 2452138	"P": 996.25	"F": 0}
{"v": 1	"t": 2452159	"P": 992.75	"F": 0}
{"v": 1	"t": 2452179	"P": 991.0	"F": 0}
{"v": 1	"t": 2452200	"P": 994.0	"F": 0}
{"v": 1	"t": 2452220	"P": 995.25	"F": 0}
{"v": 1	"t": 2452240	"P": 991.25	"F": 0}
{"v": 1	"t": 2452261	"P": 991.25	"F": 0}
{"v": 1	"t": 2452281	"P": 995.75	"F": 0}
{"v": 1	"t": 2452301	"P": 992.75	"F": 0}
{"v": 1	"t": 2452322	"P": 990.75	"F": 0}
{"v": 1	"t": 2452342	"P": 992.5	"F": 0}
{"v": 1	"t": 2452362	"P": 995.75	"F": 0}
{"v": 1	"t": 2452383	"P": 993.25	"F": 0}
{"v": 1	"t": 2452403	"P": 988.5	"F": 0}
{"v": 1	"t": 2452423	"P": 990.75	"F": 0}
{"v": 1	"t": 2452443	"P": 996.25	"F": 0}
{"v": 1	"t": 2452464	"P": 993.75	"F": 0}
{"v": 1	"t": 2452484	"P": 993.0	"F": 0}
{"v": 1	"t": 2452504	"P": 992.0	"F": 0}
{"v": 1	"t": 2452525	"P": 995.75	"F": 0}
{"v": 1	"t": 2452545	"P": 993.0	"F": 0}
{"v": 1	"t": 2452566	"P": 990.25	"F": 0}
{"v": 1	"t": 2452586	"P": 996.25	"F": 0}
{"v": 1	"t": 2452606	"P": 994.25	"F": 0}
{"v": 1	"t": 2452627	"P": 991.0	"F": 0}
{"v": 1	"t": 2452647	"P": 990.0	"F": 0}
{"v": 1	"t": 2452667	"P": 994.75	"F": 0}
{"v": 1	"t": 2452688	"P": 993.0	"F": 0}
{"v": 1	"t": 2452708	"P": 989.5	"F": 0}
{"v": 1	"t": 2452728	"P": 995.0	"F": 0}
{"v": 1	"t": 2452749	"P": 995.5	"F": 0}
{"v": 1	"t": 2452769	"P": 993.0	"F": 0}
{"v": 1	"t": 2452789	"P": 990.75	"F": 0}
{"v": 1	"t": 2452809	"P": 992.5	"F": 0}
{"v": 1	"t": 2452830	"P": 997.5	"F": 0	"C": 44.75	"D": 3144	"sn": 54091779688249	"file": "/data/device_log/data0000.out"}
{"v": 1	"t": 2452850	"P": 992.75	"F": 0}
{"v": 1	"t": 2452870	"P": 990.25	"F": 0}
{"v": 1	"t": 2452891	"P": 990.0	"F": 0}
{"v": 1	"t": 2452911	"P": 995.75	"F": 0}
{"v": 1	"t": 2452931	"P": 994.0	"F": 0}
{"v": 1	"t": 2452952	"P": 989.75	"F": 0}
{"v": 1	"t": 2452972	"P": 993.0	"F": 0}
{"v": 1	"t": 2452992	"P": 996.0	"F": 0}
{"v": 1	"t": 2453013	"P": 993.5	"F": 0}
{"v": 1	"t": 2453033	"P": 989.5	"F": 0}
{"v": 1	"t": 2453053	"P": 991.25	"F": 0}
{"v": 1	"t": 2453073	"P": 995.0	"F": 0}
{"v": 1	"t": 2453094	"P": 994.0	"F": 0}
{"v": 1	"t": 2453114	"P": 992.0	"F": 0}
{"v": 1	"t": 2453134	"P": 988.75	"F": 0}
{"v": 1	"t": 2453155	"P": 994.0	"F": 0}
{"v": 1	"t": 2453175	"P": 994.75	"F": 0}
{"v": 1	"t": 2453195	"P": 992.75	"F": 0}
{"v": 1	"t": 2453215	"P": 990.0	"F": 0}
{"v": 1	"t": 2453236	"P": 993.0	"F": 0}
{"v": 1	"t": 2453256	"P": 996.25	"F": 0}
{"v": 1	"t": 2453276	"P": 994.0	"F": 0}
{"v": 1	"t": 2453297	"P": 990.75	"F": 0}
{"v": 1	"t": 2453317	"P": 990.75	"F": 0}
{"v": 1	"t": 2453337	"P": 998.0	"F": -1}
{"v": 1	"t": 2453358	"P": 995.5	"F": 0}
{"v": 1	"t": 2453378	"P": 990.0	"F": 0}
{"v": 1	"t": 2453398	"P": 990.75	"F": 0}
{"v": 1	"t": 2453418	"P": 995.25	"F": 0}
{"v": 1	"t": 2453439	"P": 994.75	"F": 0}
{"v": 1	"t": 2453459	"P": 992.25	"F": 0}
{"v": 1	"t": 2453479	"P": 990.75	"F": 0}
{"v": 1	"t": 2453500	"P": 993.25	"F": 0}
{"v": 1	"t": 2453520	"P": 994.25	"F": 0}
{"v": 1	"t": 2453540	"P": 992.0	"F": 0}
{"v": 1	"t": 2453561	"P": 991.0	"F": 0}
{"v": 1	"t": 2453581	"P": 996.5	"F": 0}
{"v": 1	"t": 2453601	"P": 992.5	"F": 0}
{"v": 1	"t": 2453622	"P": 991.75	"F": 0}
{"v": 1	"t": 2453642	"P": 992.0	"F": 0}
{"v": 1	"t": 2453662	"P": 994.0	"F": 0}
{"v": 1	"t": 2453683	"P": 994.0	"F": 0}
{"v": 1	"t": 2453703	"P": 991.75	"F": 0}
{"v": 1	"t": 2453723	"P": 989.75	"F": 0}
{"v": 1	"t": 2453743	"P": 994.75	"F": 0}
{"v": 1	"t": 2453764	"P": 995.0	"F": 0}
{"v": 1	"t": 2453784	"P": 991.25	"F": 0}
{"v": 1	"t": 2453804	"P": 989.75	"F": 0}
{"v": 1	"t": 2453825	"P": 996.0	"F": 0}
{"v": 1	"t": 2453845	"P": 993.75	"F": 0	"C": 44.73	"D": 3144	"sn": 54091779688249	"file": "/data/device_log/data0000.out"}
{"v": 1	"t": 2453865	"P": 992.25	"F": 0}
{"v": 1	"t": 2453886	"P": 990.0	"F": 0}
{"v": 1	"t": 2453906	"P": 996.0	"F": 0}
{"v": 1	"t": 2453926	"P": 995.0	"F": 0}
{"v": 1	"t": 2453946	"P": 991.25	"F": 0}
{"v": 1	"t": 2453967	"P": 990.0	"F": 0}
{"v": 1	"t": 2453987	"P": 993.5	"F": 0}
{"v": 1	"t": 2454007	"P": 995.0	"F": 0}
{"v": 1	"t": 2454028	"P": 994.0	"F": 0}
{"v": 1	"t": 2454048	"P": 991.25	"F": 0}
{"v": 1	"t": 2454068	"P": 991.25	"F": 0}
{"v": 1	"t": 2454088	"P": 995.75	"F": 0}
{"v": 1	"t": 2454109	"P": 992.0	"F": 0}
{"v": 1	"t": 2454129	"P": 991.0	"F": 0}
{"v": 1	"t": 2454149	"P": 989.75	"F": 0}
{"v": 1	"t": 2454170	"P": 994.5	"F": 0}
{"v": 1	"t": 2454190	"P": 994.5	"F": 0}
{"v": 1	"t": 2454210	"P": 991.5	"F": 0}
{"v": 1	"t": 2454231	"P": 991.5	"F": 0}
{"v": 1	"t": 2454251	"P": 993.25	"F": 0}
{"v": 1	"t": 2454271	"P": 993.0	"F": 0}
{"v": 1	"t": 2454292	"P": 992.75	"F": 0}
{"v": 1	"t": 2454312	"P": 989.75	"F": 0}
{"v": 1	"t": 2454332	"P": 996.25	"F": 0}
{"v": 1	"t": 2454352	"P": 993.0	"F": 0}
{"v": 1	"t": 2454373	"P": 990.0	"F": 0}
{"v": 1	"t": 2454393	"P": 990.25	"F": 0}
{"v": 1	"t": 2454413	"P": 995.5	"F": 0}
{"v": 1	"t": 2454434	"P": 996.5	"F": 0}
{"v": 1	"t": 2454454	"P": 990.0	"F": 0}
{"v": 1	"t": 2454474	"P": 991.25	"F": 0}
{"v": 1	"t": 2454495	"P": 993.5	"F": 0}
{"v": 1	"t": 2454515	"P": 995.75	"F": 0}
{"v": 1	"t": 2454535	"P": 991.75	"F": 0}
{"v": 1	"t": 2454555	"P": 990.5	"F": 0}
{"v": 1	"t": 2454576	"P": 992.0	"F": 0}
{"v": 1	"t": 2454596	"P": 996.75	"F": 0}
{"v": 1	"t": 2454616	"P": 993.25	"F": 0}
{"v": 1	"t": 2454637	"P": 992.0	"F": 0}
{"v": 1	"t": 2454657	"P": 989.5	"F": 0}
{"v": 1	"t": 2454677	"P": 996.75	"F": 0}
{"v": 1	"t": 2454697	"P": 993.5	"F": 0}
{"v": 1	"t": 2454718	"P": 991.25	"F": 0}
{"v": 1	"t": 2454738	"P": 991.25	"F": 0}
{"v": 1	"t": 2454758	"P": 994.5	"F": 0}
{"v": 1	"t": 2454779	"P": 995.75	"F": 0}
{"v": 1	"t": 2454799	"P": 994.25	"F": 0}
{"v": 1	"t": 2454819	"P": 989.5	"F": 0}
{"v": 1	"t": 2454840	"P": 992.75	"F": 0}
{"v": 1	"t": 2454860	"P": 998.5	"F": 0	"C": 44.765	"D": 3144	"sn": 54091779688249	"file": "/data/device_log/data0000.out"}
{"v": 1	"t": 2454880	"P": 993.5	"F": 0}
{"v": 1	"t": 2454900	"P": 989.25	"F": 0}
{"v": 1	"t": 2454921	"P": 992.5	"F": 0}
{"v": 1	"t": 2454941	"P": 995.75	"F": 0}
{"v": 1	"t": 2454961	"P": 992.5	"F": 0}
{"v": 1	"t": 2454982	"P": 990.0	"F": 0}
{"v": 1	"t": 2455002	"P": 993.0	"F": 0}
{"v": 1	"t": 2455022	"P": 995.75	"F": 0}
{"v": 1	"t": 2455043	"P": 993.0	"F": 0}
{"v": 1	"t": 2455063	"P": 990.5	"F": 0}
{"v": 1	"t": 2455083	"P": 991.75	"F": 0}
{"v": 1	"t": 2455104	"P": 996.75	"F": 0}
{"v": 1	"t": 2455124	"P": 993.25	"F": 0}
{"v": 1	"t": 2455144	"P": 991.0	"F": 0}
{"v": 1	"t": 2455164	"P": 992.0	"F": 0}
{"v": 1	"t": 2455185	"P": 996.5	"F": 0}
{"v": 1	"t": 2455205	"P": 994.25	"F": 0}
{"v": 1	"t": 2455225	"P": 990.75	"F": 0}
{"v": 1	"t": 2455246	"P": 990.5	"F": 0}
{"v": 1	"t": 2455266	"P": 994.75	"F": 0}
{"v": 1	"t": 2455286	"P": 994.75	"F": 0}
{"v": 1	"t": 2455306	"P": 991.75	"F": 0}
{"v": 1	"t": 2455327	"P": 989.25	"F": 0}
{"v": 1	"t": 2455347	"P": 992.5	"F": 0}
{"v": 1	"t": 2455367	"P": 996.25	"F": 0}
{"v": 1	"t": 2455388	"P": 993.0	"F": 0}
{"v": 1	"t": 2455408	"P": 989.0	"F": 0}
{"v": 1	"t": 2455428	"P": 991.0	"F": 0}
{"v": 1	"t": 2455449	"P": 997.0	"F": 0}
{"v": 1	"t": 2455469	"P": 993.0	"F": 0}
{"v": 1	"t": 2455489	"P": 990.75	"F": 0}
{"v": 1	"t": 2455509	"P": 991.0	"F": 0}
{"v": 1	"t": 2455530	"P": 996.25	"F": 0}
{"v": 1	"t": 2455550	"P": 994.5	"F": 0}
{"v": 1	"t": 2455570	"P": 991.75	"F": 0}
{"v": 1	"t": 2455591	"P": 990.0	"F": 0}
{"v": 1	"t": 2455611	"P": 994.25	"F": 0}
{"v": 1	"t": 2455631	"P": 993.0	"F": 0}
{"v": 1	"t": 2455652	"P": 989.25	"F": 0}
{"v": 1	"t": 2455672	"P": 988.75	"F": 0}
{"v": 1	"t": 2455692	"P": 995.0	"F": 0}
{"v": 1	"t": 2455713	"P": 994.25	"F": 0}
{"v": 1	"t": 2455733	"P": 990.0	"F": 0}
{"v": 1	"t": 2455753	"P": 991.0	"F": 0}
{"v": 1	"t": 2455773	"P": 995.25	"F": 0}
{"v": 1	"t": 2455794	"P": 993.25	"F": 0}
{"v": 1	"t": 2455814	"P": 991.25	"F": 0}
{"v": 1	"t": 2455834	"P": 990.0	"F": 0}
{"v": 1	"t": 2455855	"P": 994.75	"F": 0}
{"v": 1	"t": 2455875	"P": 995.5	"F": 0	"C": 44.755	"D": 3144	"sn": 54091779688249	"file": "/data/device_log/data0000.out"}
{"v": 1	"t": 2455895	"P": 992.0	"F": 0}
{"v": 1	"t": 2455915	"P": 990.0	"F": 0}
{"v": 1	"t": 2455936	"P": 993.5	"F": 0}
{"v": 1	"t": 2455956	"P": 995.5	"F": 0}
{"v": 1	"t": 2455976	"P": 991.5	"F": 0}
{"v": 1	"t": 2455997	"P": 990.25	"F": 0}
{"v": 1	"t": 2456017	"P": 992.0	"F": 0}
{"v": 1	"t": 2456037	"P": 997.25	"F": 0}
{"v": 1	"t": 2456058	"P": 995.0	"F": 0}
{"v": 1	"t": 2456078	"P": 990.5	"F": 0}
{"v": 1	"t": 2456098	"P": 990.25	"F": 0}
{"v": 1	"t": 2456118	"P": 996.0	"F": 0}
{"v": 1	"t": 2456139	"P": 994.0	"F": 0}
{"v": 1	"t": 2456159	"P": 991.75	"F": 0}
{"v": 1	"t": 2456179	"P": 991.0	"F": 0}
{"v": 1	"t": 2456200	"P": 993.75	"F": 0}
{"v": 1	"t": 2456220	"P": 997.0	"F": 0}
{"v": 1	"t": 2456240	"P": 992.0	"F": 0}
{"v": 1	"t": 2456261	"P": 990.25	"F": 0}
{"v": 1	"t": 2456281	"P": 996.75	"F": 0}
{"v": 1	"t": 2456301	"P": 993.75	"F": 0}
{"v": 1	"t": 2456322	"P": 990.75	"F": 0}
{"v": 1	"t": 2456342	"P": 990.5	"F": 0}
{"v": 1	"t": 2456362	"P": 995.75	"F": 0}
{"v": 1	"t": 2456382	"P": 994.75	"F": 0}
{"v": 1	"t": 2456403	"P": 991.25	"F": 0}
{"v": 1	"t": 2456423	"P": 991.0	"F": 0}
{"v": 1	"t": 2456444	"P": 997.0	"F": 0}
{"v": 1	"t": 2456464	"P": 992.5	"F": 0}
{"v": 1	"t": 2456484	"P": 990.75	"F": 0}
{"v": 1	"t": 2456505	"P": 995.75	"F": 0}
{"v": 1	"t": 2456525	"P": 995.25	"F": 0}
{"v": 1	"t": 2456545	"P": 993.25	"F": 0}
{"v": 1	"t": 2456565	"P": 990.25	"F": 0}
{"v": 1	"t": 2456586	"P": 993.0	"F": 0}
{"v": 1	"t": 2456606	"P": 996.0	"F": 0}
{"v": 1	"t": 2456626	"P": 993.75	"F": 0}
{"v": 1	"t": 2456647	"P": 990.5	"F": 0}
{"v": 1	"t": 2456667	"P": 995.0	"F": 0}
{"v": 1	"t": 2456687	"P": 994.25	"F": 0}
{"v": 1	"t": 2456708	"P": 990.75	"F": 0}
{"v": 1	"t": 2456728	"P": 989.25	"F": 0}
{"v": 1	"t": 2456748	"P": 996.0	"F": 0}
{"v": 1	"t": 2456769	"P": 994.25	"F": 0}
{"v": 1	"t": 2456789	"P": 992.25	"F": 0}
{"v": 1	"t": 2456809	"P": 989.0	"F": 0}
{"v": 1	"t": 2456830	"P": 992.75	"F": 0}
{"v": 1	"t": 2456850	"P": 994.25	"F": 0}
{"v": 1	"t": 2456870	"P": 990.25	"F": 0}
{"v": 1	"t": 2456891	"P": 988.5	"F": 0	"C": 44.745	"D": 3144	"sn": 54091779688249	"file": "/data/device_log/data0000.out"}
{"v": 1	"t": 2456911	"P": 994.75	"F": 0}
{"v": 1	"t": 2456931	"P": 995.25	"F": 0}
{"v": 1	"t": 2456951	"P": 990.75	"F": 0}
{"v": 1	"t": 2456972	"P": 989.0	"F": 0}
{"v": 1	"t": 2456992	"P": 993.5	"F": 0}
{"v": 1	"t": 2457012	"P": 996.75	"F": 0}
{"v": 1	"t": 2457033	"P": 992.0	"F": 0}
{"v": 1	"t": 2457053	"P": 989.75	"F": 0}
{"v": 1	"t": 2457073	"P": 992.25	"F": 0}
{"v": 1	"t": 2457094	"P": 994.25	"F": 0}
{"v": 1	"t": 2457114	"P": 993.75	"F": 0}
{"v": 1	"t": 2457134	"P": 988.75	"F": 0}
{"v": 1	"t": 2457154	"P": 990.5	"F": 0}
{"v": 1	"t": 2457175	"P": 996.25	"F": 0}
{"v": 1	"t": 2457195	"P": 992.25	"F": 0}
{"v": 1	"t": 2457215	"P": 992.0	"F": 0}
{"v": 1	"t": 2457236	"P": 992.0	"F": 0}
{"v": 1	"t": 2457256	"P": 996.0	"F": 0}
{"v": 1	"t": 2457276	"P": 993.5	"F": 0}
{"v": 1	"t": 2457296	"P": 991.5	"F": 0}
{"v": 1	"t": 2457317	"P": 989.5	"F": 0}
{"v": 1	"t": 2457337	"P": 993.25	"F": 0}
{"v": 1	"t": 2457357	"P": 996.25	"F": 0}
{"v": 1	"t": 2457378	"P": 994.25	"F": 0}
{"v": 1	"t": 2457398	"P": 990.75	"F": 0}
{"v": 1	"t": 2457418	"P": 991.5	"F": 0}
{"v": 1	"t": 2457439	"P": 996.25	"F": 0}
{"v": 1	"t": 2457459	"P": 993.75	"F": 0}
{"v": 1	"t": 2457479	"P": 991.0	"F": 0}
{"v": 1	"t": 2457499	"P": 991.0	"F": 0}
{"v": 1	"t": 2457520	"P": 995.75	"F": 0}
{"v": 1	"t": 2457540	"P": 993.75	"F": 0}
{"v": 1	"t": 2457560	"P": 989.5	"F": 0}
{"v": 1	"t": 2457581	"P": 990.0	"F": 0}
{"v": 1	"t": 2457601	"P": 997.75	"F": 0}
{"v": 1	"t": 2457621	"P": 993.25	"F": 0}
{"v": 1	"t": 2457642	"P": 990.75	"F": 0}
{"v": 1	"t": 2457662	"P": 992.25	"F": 0}
{"v": 1	"t": 2457682	"P": 995.0	"F": 0}
{"v": 1	"t": 2457702	"P": 995.75	"F": 0}
{"v": 1	"t": 2457723	"P": 991.75	"F": 0}
{"v": 1	"t": 2457743	"P": 989.75	"F": 0}
{"v": 1	"t": 2457763	"P": 994.0	"F": 0}
{"v": 1	"t": 2457784	"P": 995.0	"F": 0}
{"v": 1	"t": 2457804	"P": 991.0	"F": 0}
{"v": 1	"t": 2457824	"P": 988.25	"F": 0}
{"v": 1	"t": 2457845	"P": 992.0	"F": 0}
{"v": 1	"t": 2457865	"P": 995.25	"F": 0}
{"v": 1	"t": 2457885	"P": 991.75	"F": 0}
{"v": 1	"t": 2457905	"P": 989.5	"F": 0	"C": 44.79	"D": 3144	"sn": 54091779688249	"file": "/data/device_log/data0000.out"}
{"v": 1	"t": 2457926	"P": 992.25	"F": 0}
{"v": 1	"t": 2457946	"P": 994.5	"F": 0}
{"v": 1	"t": 2457966	"P": 992.25	"F": 0}
{"v": 1	"t": 2457987	"P": 987.75	"F": 0}
{"v": 1	"t": 2458007	"P": 992.5	"F": 0}
{"v": 1	"t": 2458027	"P": 996.25	"F": 0}
{"v": 1	"t": 2458048	"P": 994.5	"F": 0}
{"v": 1	"t": 2458068	"P": 990.25	"F": 0}
{"v": 1	"t": 2458088	"P": 989.5	"F": 0}
{"v": 1	"t": 2458108	"P": 994.25	"F": 0}
{"v": 1	"t": 2458129	"P": 994.75	"F": 0}
{"v": 1	"t": 2458149	"P": 991.75	"F": 0}
{"v": 1	"t": 2458169	"P": 990.25	"F": 0}
{"v": 1	"t": 2458190	"P": 995.5	"F": 0}
{"v": 1	"t": 2458210	"P": 994.25	"F": 0}
{"v": 1	"t": 2458230	"P": 989.5	"F": 0}
{"v": 1	"t": 2458251	"P": 990.25	"F": 0}
{"v": 1	"t": 2458271	"P": 994.25	"F": 0}
{"v": 1	"t": 2458291	"P": 994.75	"F": 0}
{"v": 1	"t": 2458312	"P": 991.25	"F": 0}
{"v": 1	"t": 2458332	"P": 989.5	"F": 0}
{"v": 1	"t": 2458352	"P": 994.75	"F": 0}
{"v": 1	"t": 2458372	"P": 994.75	"F": 0}
{"v": 1	"t": 2458393	"P": 992.75	"F": 0}
{"v": 1	"t": 2458413	"P": 989.75	"F": 0}
{"v": 1	"t": 2458433	"P": 993.75	"F": 0}
{"v": 1	"t": 2458454	"P": 995.25	"F": 0}
{"v": 1	"t": 2458474	"P": 990.75	"F": 0}
{"v": 1	"t": 2458494	"P": 987.5	"F": 0}
{"v": 1	"t": 2458515	"P": 992.25	"F": 0}
{"v": 1	"t": 2458535	"P": 996.0	"F": 0}
{"v": 1	"t": 2458555	"P": 993.0	"F": 0}
{"v": 1	"t": 2458575	"P": 989.25	"F": 0}
{"v": 1	"t": 2458596	"P": 993.0	"F": 0}
{"v": 1	"t": 2458616	"P": 991.75	"F": 0}
{"v": 1	"t": 2458636	"P": 993.5	"F": 0}
{"v": 1	"t": 2458657	"P": 990.5	"F": 0}
{"v": 1	"t": 2458677	"P": 990.5	"F": 0}
{"v": 1	"t": 2458697	"P": 996.0	"F": 0}
{"v": 1	"t": 2458718	"P": 992.5	"F": 0}
{"v": 1	"t": 2458738	"P": 992.0	"F": 0}
{"v": 1	"t": 2458758	"P": 989.75	"F": 0}
{"v": 1	"t": 2458778	"P": 997.0	"F": 0}
{"v": 1	"t": 2458799	"P": 993.75	"F": 0}
{"v": 1	"t": 2458819	"P": 993.75	"F": 0}
{"v": 1	"t": 2458839	"P": 989.5	"F": 0}
{"v": 1	"t": 2458860	"P": 994.25	"F": 0}
{"v": 1	"t": 2458880	"P": 995.0	"F": 0}
{"v": 1	"t": 2458900	"P": 992.5	"F": 0}
{"v": 1	"t": 2458920	"P": 989.0	"F": 0	"C": 44.785	"D": 3144	"sn": 54091779688249	"file": "/data/device_log/data0000.out"}
{"v": 1	"t": 2458941	"P": 993.0	"F": 0}
{"v": 1	"t": 2458961	"P": 994.5	"F": 0}
{"v": 1	"t": 2458981	"P": 990.75	"F": 0}
{"v": 1	"t": 2459002	"P": 989.5	"F": 0}
{"v": 1	"t": 2459022	"P": 993.5	"F": 0}
{"v": 1	"t": 2459042	"P": 995.0	"F": 0}
{"v": 1	"t": 2459063	"P": 992.0	"F": 0}
{"v": 1	"t": 2459083	"P": 990.0	"F": 0}
{"v": 1	"t": 2459103	"P": 993.25	"F": 0}
{"v": 1	"t": 2459124	"P": 997.25	"F": 0}
{"v": 1	"t": 2459144	"P": 991.25	"F": 0}
{"v": 1	"t": 2459164	"P": 991.25	"F": 0}
{"v": 1	"t": 2459184	"P": 992.75	"F": 0}
{"v": 1	"t": 2459205	"P": 996.25	"F": 0}
{"v": 1	"t": 2459225	"P": 993.0	"F": 0}
{"v": 1	"t": 2459245	"P": 992.0	"F": 0}
{"v": 1	"t": 2459266	"P": 988.25	"F": 0}
{"v": 1	"t": 2459286	"P": 994.0	"F": 0}
{"v": 1	"t": 2459306	"P": 995.0	"F": 0}
{"v": 1	"t": 2459326	"P": 992.5	"F": 0}
{"v": 1	"t": 2459347	"P": 988.25	"F": 0}
{"v": 1	"t": 2459367	"P": 992.75	"F": 0}
{"v": 1	"t": 2459387	"P": 995.75	"F": 0}
{"v": 1	"t": 2459408	"P": 991.75	"F": 0}
{"v": 1	"t": 2459428	"P": 991.0	"F": 0}
{"v": 1	"t": 2459448	"P": 992.0	"F": 0}
{"v": 1	"t": 2459469	"P": 997.0	"F": 0}
{"v": 1	"t": 2459489	"P": 994.75	"F": 0}
{"v": 1	"t": 2459509	"P": 990.25	"F": 0}
{"v": 1	"t": 2459529	"P": 990.75	"F": 0}
{"v": 1	"t": 2459550	"P": 996.5	"F": 0}
{"v": 1	"t": 2459570	"P": 994.0	"F": 0}
{"v": 1	"t": 2459590	"P": 991.0	"F": 0}
{"v": 1	"t": 2459611	"P": 991.0	"F": 0}
{"v": 1	"t": 2459631	"P": 994.5	"F": 0}
{"v": 1	"t": 2459651	"P": 993.0	"F": 0}
{"v": 1	"t": 2459672	"P": 990.0	"F": 0}
{"v": 1	"t": 2459692	"P": 991.0	"F": 0}
{"v": 1	"t": 2459712	"P": 995.25	"F": 0}
{"v": 1	"t": 2459732	"P": 993.75	"F": 0}
{"v": 1	"t": 2459753	"P": 991.0	"F": 0}
{"v": 1	"t": 2459773	"P": 989.5	"F": 0}
{"v": 1	"t": 2459793	"P": 995.75	"F": 0}
{"v": 1	"t": 2459814	"P": 995.0	"F": 0}
{"v": 1	"t": 2459834	"P": 990.5	"F": 0}
{"v": 1	"t": 2459854	"P": 988.75	"F": 0}
{"v": 1	"t": 2459875	"P": 992.25	"F": 0}
{"v": 1	"t": 2459895	"P": 996.0	"F": 0}
{"v": 1	"t": 2459915	"P": 991.5	"F": 0}
{"v": 1	"t": 2459935	"P": 990.25	"F": 0	"C": 44.765	"D": 3144	"sn": 54091779688249	"file": "/data/device_log/data0000.out"}
{"v": 1	"t": 2459956	"P": 991.25	"F": 0}
{"v": 1	"t": 2459976	"P": 996.5	"F": 0}
{"v": 1	"t": 2459996	"P": 993.5	"F": 0}
{"v": 1	"t": 2460017	"P": 992.75	"F": 0}
{"v": 1	"t": 2460037	"P": 992.25	"F": 0}
{"v": 1	"t": 2460057	"P": 995.75	"F": 0}
{"v": 1	"t": 2460078	"P": 994.0	"F": 0}
{"v": 1	"t": 2460098	"P": 991.0	"F": 0}
{"v": 1	"t": 2460118	"P": 991.5	"F": 0}
{"v": 1	"t": 2460138	"P": 995.0	"F": 0}
{"v": 1	"t": 2460159	"P": 994.0	"F": 0}
{"v": 1	"t": 2460179	"P": 991.5	"F": 0}
{"v": 1	"t": 2460199	"P": 991.5	"F": 0}
{"v": 1	"t": 2460220	"P": 993.5	"F": 0}
{"v": 1	"t": 2460240	"P": 994.75	"F": 0}
{"v": 1	"t": 2460260	"P": 990.5	"F": 0}
{"v": 1	"t": 2460281	"P": 990.0	"F": 0}
{"v": 1	"t": 2460301	"P": 995.25	"F": 0}
{"v": 1	"t": 2460321	"P": 995.0	"F": 0}
{"v": 1	"t": 2460342	"P": 990.5	"F": 0}
{"v": 1	"t": 2460362	"P": 989.5	"F": 0}
{"v": 1	"t": 2460382	"P": 995.25	"F": 0}
{"v": 1	"t": 2460402	"P": 993.0	"F": 0}
{"v": 1	"t": 2460423	"P": 991.25	"F": 0}
{"v": 1	"t": 2460443	"P": 990.0	"F": 0}
{"v": 1	"t": 2460463	"P": 994.0	"F": 0}
{"v": 1	"t": 2460484	"P": 993.25	"F": 0}
{"v": 1	"t": 2460504	"P": 989.75	"F": 0}
{"v": 1	"t": 2460525	"P": 995.75	"F": 0}
{"v": 1	"t": 2460545	"P": 993.5	"F": 0}
{"v": 1	"t": 2460565	"P": 993.5	"F": 0}
{"v": 1	"t": 2460585	"P": 990.25	"F": 0}
{"v": 1	"t": 2460606	"P": 994.5	"F": 0}
{"v": 1	"t": 2460626	"P": 996.5	"F": 0}
{"v": 1	"t": 2460647	"P": 991.0	"F": 0}
{"v": 1	"t": 2460667	"P": 991.0	"F": 0}
{"v": 1	"t": 2460687	"P": 994.75	"F": 0}
{"v": 1	"t": 2460708	"P": 993.25	"F": 0}
{"v": 1	"t": 2460728	"P": 991.25	"F": 0}
{"v": 1	"t": 2460748	"P": 989.75	"F": 0}
{"v": 1	"t": 2460768	"P": 993.75	"F": 0}
{"v": 1	"t": 2460789	"P": 994.25	"F": 0}
{"v": 1	"t": 2460809	"P": 991.25	"F": 0}
{"v": 1	"t": 2460829	"P": 988.75	"F": 0}
{"v": 1	"t": 2460850	"P": 995.25	"F": 0}
{"v": 1	"t": 2460870	"P": 996.5	"F": 0}
{"v": 1	"t": 2460890	"P": 991.5	"F": 0}
{"v": 1	"t": 2460911	"P": 990.25	"F": 0}
{"v": 1	"t": 2460931	"P": 994.25	"F": 0}
{"v": 1	"t": 2460951	"P": 994.75	"F": 0	"C": 44.8	"D": 3144	"sn": 54091779688249	"file": "/data/device_log/data0000.out"}
{"v": 1	"t": 2460972	"P": 990.5	"F": 0}
{"v": 1	"t": 2460992	"P": 989.0	"F": 0}
{"v": 1	"t": 2461012	"P": 994.75	"F": 0}
{"v": 1	"t": 2461032	"P": 996.0	"F": 0}
{"v": 1	"t": 2461053	"P": 992.0	"F": 0}
{"v": 1	"t": 2461073	"P": 989.0	"F": 0}
{"v": 1	"t": 2461093	"P": 992.5	"F": 0}
{"v": 1	"t": 2461114	"P": 996.25	"F": 0}
{"v": 1	"t": 2461134	"P": 993.5	"F": 0}
{"v": 1	"t": 2461154	"P": 990.25	"F": 0}
{"v": 1	"t": 2461174	"P": 992.5	"F": 0}
{"v": 1	"t": 2461195	"P": 998.5	"F": 0}
{"v": 1	"t": 2461215	"P": 993.25	"F": 0}
{"v": 1	"t": 2461235	"P": 993.25	"F": 0}
{"v": 1	"t": 2461256	"P": 991.75	"F": 0}
{"v": 1	"t": 2461276	"P": 995.0	"F": 0}
{"v": 1	"t": 2461296	"P": 993.5	"F": 0}
{"v": 1	"t": 2461317	"P": 991.25	"F": 0}
{"v": 1	"t": 2461337	"P": 990.5	"F": 0}
{"v": 1	"t": 2461357	"P": 995.25	"F": 0}
{"v": 1	"t": 2461377	"P": 994.5	"F": 0}
{"v": 1	"t": 2461398	"P": 993.25	"F": 0}
{"v": 1	"t": 2461418	"P": 989.25	"F": 0}
{"v": 1	"t": 2461438	"P": 993.5	"F": 0}
{"v": 1	"t": 2461459	"P": 995.75	"F": 0}
{"v": 1	"t": 2461479	"P": 992.5	"F": 0}
{"v": 1	"t": 2461499	"P": 990.25	"F": 0}
{"v": 1	"t": 2461519	"P": 991.75	"F": 0}
{"v": 1	"t": 2461540	"P": 996.0	"F": 0}
{"v": 1	"t": 2461560	"P": 993.25	"F": 0}
{"v": 1	"t": 2461580	"P": 988.5	"F": 0}
{"v": 1	"t": 2461601	"P": 991.75	"F": 0}
{"v": 1	"t": 2461621	"P": 996.25	"F": 0}
{"v": 1	"t": 2461641	"P": 993.0	"F": 0}
{"v": 1	"t": 2461662	"P": 990.25	"F": 0}
{"v": 1	"t": 2461682	"P": 990.5	"F": 0}
{"v": 1	"t": 2461702	"P": 994.0	"F": 0}
{"v": 1	"t": 2461723	"P": 992.5	"F": 0}
{"v": 1	"t": 2461743	"P": 989.25	"F": 0}
{"v": 1	"t": 2461763	"P": 991.0	"F": 0}
{"v": 1	"t": 2461783	"P": 996.5	"F": 0}
{"v": 1	"t": 2461804	"P": 995.0	"F": 0}
{"v": 1	"t": 2461824	"P": 991.25	"F": 0}
{"v": 1	"t": 2461844	"P": 989.75	"F": 0}
{"v": 1	"t": 2461865	"P": 994.75	"F": 0}
{"v": 1	"t": 2461885	"P": 994.0	"F": 0}
{"v": 1	"t": 2461905	"P": 991.0	"F": 0}
{"v": 1	"t": 2461926	"P": 989.0	"F": 0}
{"v": 1	"t": 2461946	"P": 991.5	"F": 0}
{"v": 1	"t": 2461966	"P": 995.0	"F": 0	"C": 44.78	"D": 3144	"sn": 54091779688249	"file": "/data/device_log/data0000.out"}
{"v": 1	"t": 2461986	"P": 990.75	"F": 0}
{"v": 1	"t": 2462007	"P": 989.25	"F": 0}
{"v": 1	"t": 2462027	"P": 992.75	"F": 0}
{"v": 1	"t": 2462047	"P": 996.25	"F": 0}
{"v": 1	"t": 2462068	"P": 993.75	"F": 0}
{"v": 1	"t": 2462088	"P": 991.0	"F": 0}
{"v": 1	"t": 2462108	"P": 991.5	"F": 0}
{"v": 1	"t": 2462128	"P": 994.25	"F": 0}
{"v": 1	"t": 2462149	"P": 993.75	"F": 0}
{"v": 1	"t": 2462169	"P": 988.5	"F": 0}
{"v": 1	"t": 2462189	"P": 991.0	"F": 0}
{"v": 1	"t": 2462210	"P": 995.75	"F": 0}
{"v": 1	"t": 2462230	"P": 994.0	"F": 0}
{"v": 1	"t": 2462250	"P": 991.5	"F": 0}
{"v": 1	"t": 2462271	"P": 989.5	"F": 0}
{"v": 1	"t": 2462291	"P": 997.5	"F": 0}
{"v": 1	"t": 2462311	"P": 993.25	"F": 0}
{"v": 1	"t": 2462332	"P": 992.0	"F": 0}
{"v": 1	"t": 2462352	"P": 989.5	"F": 0}
{"v": 1	"t": 2462372	"P": 995.5	"F": 0}
{"v": 1	"t": 2462392	"P": 995.25	"F": 0}
{"v": 1	"t": 2462413	"P": 992.0	"F": 0}
{"v": 1	"t": 2462433	"P": 990.5	"F": 0}
{"v": 1	"t": 2462453	"P": 992.75	"F": 0}
{"v": 1	"t": 2462474	"P": 994.25	"F": 0}
{"v": 1	"t": 2462494	"P": 991.75	"F": 0}
{"v": 1	"t": 2462514	"P": 990.75	"F": 0}
{"v": 1	"t": 2462535	"P": 993.25	"F": 0}
{"v": 1	"t": 2462555	"P": 995.5	"F": 0}
{"v": 1	"t": 2462575	"P": 993.0	"F": -1}
{"v": 1	"t": 2462595	"P": 988.25	"F": 0}
{"v": 1	"t": 2462616	"P": 992.0	"F": 0}
{"v": 1	"t": 2462636	"P": 996.0	"F": 0}
{"v": 1	"t": 2462656	"P": 993.25	"F": 0}
{"v": 1	"t": 2462677	"P": 989.5	"F": 0}
{"v": 1	"t": 2462697	"P": 989.25	"F": 0}
{"v": 1	"t": 2462717	"P": 994.75	"F": 0}
{"v": 1	"t": 2462737	"P": 994.0	"F": 0}
{"v": 1	"t": 2462758	"P": 990.75	"F": 0}
{"v": 1	"t": 2462778	"P": 989.5	"F": 0}
{"v": 1	"t": 2462798	"P": 993.75	"F": 0}
{"v": 1	"t": 2462819	"P": 996.25	"F": 0}
{"v": 1	"t": 2462839	"P": 991.25	"F": 0}
{"v": 1	"t": 2462859	"P": 988.75	"F": 0}
{"v": 1	"t": 2462880	"P": 990.75	"F": 0}
{"v": 1	"t": 2462900	"P": 994.5	"F": 0}
{"v": 1	"t": 2462920	"P": 991.75	"F": 0}
{"v": 1	"t": 2462941	"P": 989.25	"F": 0}
{"v": 1	"t": 2462961	"P": 995.0	"F": 0}
{"v": 1	"t": 2462981	"P": 996.25	"F": 0	"C": 44.79	"D": 3144	"sn": 54091779688249	"file": "/data/device_log/data0000.out"}
{"v": 1	"t": 2463002	"P": 991.25	"F": 0}
{"v": 1	"t": 2463022	"P": 990.5	"F": 0}
{"v": 1	"t": 2463042	"P": 993.75	"F": 0}
{"v": 1	"t": 2463062	"P": 995.0	"F": 0}
{"v": 1	"t": 2463083	"P": 990.25	"F": 0}
{"v": 1	"t": 2463103	"P": 988.25	"F": 0}
{"v": 1	"t": 2463123	"P": 994.0	"F": 0}
{"v": 1	"t": 2463144	"P": 994.5	"F": 0}
{"v": 1	"t": 2463164	"P": 990.75	"F": 0}
{"v": 1	"t": 2463184	"P": 990.25	"F": 0}
{"v": 1	"t": 2463205	"P": 991.5	"F": 0}
{"v": 1	"t": 2463225	"P": 996.75	"F": 0}
{"v": 1	"t": 2463245	"P": 992.0	"F": 0}
{"v": 1	"t": 2463265	"P": 989.5	"F": 0}
{"v": 1	"t": 2463286	"P": 993.0	"F": 0}
{"v": 1	"t": 2463306	"P": 996.75	"F": 0}
{"v": 1	"t": 2463326	"P": 993.25	"F": 0}
{"v": 1	"t": 2463347	"P": 990.25	"F": 0}
{"v": 1	"t": 2463367	"P": 991.0	"F": 0}
{"v": 1	"t": 2463387	"P": 993.25	"F": 0}
{"v": 1	"t": 2463407	"P": 994.25	"F": 0}
{"v": 1	"t": 2463428	"P": 993.0	"F": 0}
{"v": 1	"t": 2463448	"P": 989.75	"F": 0}
{"v": 1	"t": 2463468	"P": 993.25	"F": 0}
{"v": 1	"t": 2463489	"P": 996.25	"F": 0}
{"v": 1	"t": 2463509	"P": 993.75	"F": 0}
{"v": 1	"t": 2463529	"P": 989.5	"F": 0}
{"v": 1	"t": 2463550	"P": 991.5	"F": 0}
{"v": 1	"t": 2463570	"P": 997.5	"F": 0}
{"v": 1	"t": 2463590	"P": 992.25	"F": 0}
{"v": 1	"t": 2463610	"P": 990.25	"F": 0}
{"v": 1	"t": 2463631	"P": 992.5	"F": 0}
{"v": 1	"t": 2463651	"P": 995.75	"F": 0}
{"v": 1	"t": 2463671	"P": 993.75	"F": 0}
{"v": 1	"t": 2463692	"P": 990.75	"F": 0}
{"v": 1	"t": 2463712	"P": 992.25	"F": 0}
{"v": 1	"t": 2463732	"P": 995.0	"F": 0}
{"v": 1	"t": 2463753	"P": 994.0	"F": 0}
{"v": 1	"t": 2463773	"P": 990.75	"F": 0}
{"v": 1	"t": 2463793	"P": 991.5	"F": 0}
{"v": 1	"t": 2463813	"P": 995.0	"F": 0}
{"v": 1	"t": 2463834	"P": 994.0	"F": 0}
{"v": 1	"t": 2463854	"P": 992.75	"F": 0}
{"v": 1	"t": 2463874	"P": 990.25	"F": 0}
{"v": 1	"t": 2463895	"P": 993.25	"F": 0}
{"v": 1	"t": 2463915	"P": 994.0	"F": 0}
{"v": 1	"t": 2463935	"P": 992.75	"F": 0}
{"v": 1	"t": 2463956	"P": 989.75	"F": 0}
{"v": 1	"t": 2463976	"P": 994.25	"F": 0}
{"v": 1	"t": 2463996	"P": 993.5	"F": 0	"C": 44.805	"D": 3144	"sn": 54091779688249	"file": "/data/device_log/data0000.out"}
{"v": 1	"t": 2464016	"P": 991.5	"F": 0}
{"v": 1	"t": 2464037	"P": 989.25	"F": 0}
{"v": 1	"t": 2464057	"P": 991.75	"F": 0}
{"v": 1	"t": 2464077	"P": 995.0	"F": 0}
{"v": 1	"t": 2464098	"P": 993.25	"F": 0}
{"v": 1	"t": 2464118	"P": 989.75	"F": 0}
{"v": 1	"t": 2464138	"P": 991.0	"F": 0}
{"v": 1	"t": 2464158	"P": 995.75	"F": 0}
{"v": 1	"t": 2464179	"P": 996.5	"F": 0}
{"v": 1	"t": 2464199	"P": 991.5	"F": 0}
{"v": 1	"t": 2464219	"P": 988.25	"F": 0}
{"v": 1	"t": 2464240	"P": 995.0	"F": 0}
{"v": 1	"t": 2464260	"P": 993.5	"F": 0}
{"v": 1	"t": 2464280	"P": 992.25	"F": 0}
{"v": 1	"t": 2464301	"P": 990.75	"F": 0}
{"v": 1	"t": 2464321	"P": 995.25	"F": 0}
{"v": 1	"t": 2464341	"P": 995.75	"F": 0}
{"v": 1	"t": 2464362	"P": 992.25	"F": 0}
{"v": 1	"t": 2464382	"P": 990.0	"F": 0}
{"v": 1	"t": 2464402	"P": 994.75	"F": 0}
{"v": 1	"t": 2464422	"P": 993.5	"F": 0}
{"v": 1	"t": 2464443	"P": 992.25	"F": 0}
{"v": 1	"t": 2464463	"P": 992.25	"F": 0}
{"v": 1	"t": 2464483	"P": 996.5	"F": 0}
{"v": 1	"t": 2464504	"P": 994.5	"F": 0}
{"v": 1	"t": 2464524	"P": 991.75	"F": 0}
{"v": 1	"t": 2464544	"P": 991.5	"F": 0}
{"v": 1	"t": 2464565	"P": 996.0	"F": 0}
{"v": 1	"t": 2464585	"P": 992.75	"F": 0}
{"v": 1	"t": 2464605	"P": 992.25	"F": 0}
{"v": 1	"t": 2464626	"P": 990.75	"F": 0}
{"v": 1	"t": 2464646	"P": 996.25	"F": 0}
{"v": 1	"t": 2464666	"P": 992.0	"F": 0}
{"v": 1	"t": 2464687	"P": 990.0	"F": 0}
{"v": 1	"t": 2464707	"P": 994.75	"F": 0}
{"v": 1	"t": 2464727	"P": 996.0	"F": 0}
{"v": 1	"t": 2464748	"P": 990.5	"F": 0}
{"v": 1	"t": 2464768	"P": 991.75	"F": 0}
{"v": 1	"t": 2464788	"P": 991.5	"F": 0}
{"v": 1	"t": 2464809	"P": 994.5	"F": 0}
{"v": 1	"t": 2464829	"P": 993.0	"F": 0}
{"v": 1	"t": 2464849	"P": 990.25	"F": 0}
{"v": 1	"t": 2464869	"P": 992.75	"F": 0}
{"v": 1	"t": 2464890	"P": 996.0	"F": 0}
{"v": 1	"t": 2464910	"P": 992.0	"F": 0}
{"v": 1	"t": 2464930	"P": 990.0	"F": 0}
{"v": 1	"t": 2464951	"P": 992.25	"F": 0}
{"v": 1	"t": 2464971	"P": 995.25	"F": 0}
{"v": 1	"t": 2464991	"P": 992.25	"F": 0}
{"v": 1	"t": 2465012	"P": 991.5	"F": 0	"C": 44.775	"D": 3144	"sn": 54091779688249	"file": "/data/device_log/data0000.out"}
{"v": 1	"t": 2465032	"P": 992.0	"F": 0}
{"v": 1	"t": 2465052	"P": 996.75	"F": 0}
{"v": 1	"t": 2465073	"P": 993.25	"F": 0}
{"v": 1	"t": 2465093	"P": 991.5	"F": 0}
{"v": 1	"t": 2465113	"P": 990.75	"F": 0}
{"v": 1	"t": 2465133	"P": 996.75	"F": 0}
{"v": 1	"t": 2465154	"P": 994.5	"F": 0}
{"v": 1	"t": 2465174	"P": 992.25	"F": 0}
{"v": 1	"t": 2465194	"P": 989.5	"F": 0}
{"v": 1	"t": 2465215	"P": 993.0	"F": 0}
{"v": 1	"t": 2465235	"P": 994.0	"F": 0}
{"v": 1	"t": 2465255	"P": 993.5	"F": 0}
{"v": 1	"t": 2465275	"P": 989.25	"F": 0}
{"v": 1	"t": 2465296	"P": 992.75	"F": 0}
{"v": 1	"t": 2465316	"P": 996.0	"F": 0}
{"v": 1	"t": 2465336	"P": 991.75	"F": 0}
{"v": 1	"t": 2465357	"P": 989.25	"F": 0}
{"v": 1	"t": 2465377	"P": 991.25	"F": 0}
{"v": 1	"t": 2465397	"P": 994.75	"F": 0}
{"v": 1	"t": 2465418	"P": 993.75	"F": 0}
{"v": 1	"t": 2465438	"P": 991.0	"F": 0}
{"v": 1	"t": 2465458	"P": 990.25	"F": 0}
{"v": 1	"t": 2465478	"P": 996.25	"F": 0}
{"v": 1	"t": 2465499	"P": 994.75	"F": 0}
{"v": 1	"t": 2465519	"P": 990.25	"F": 0}
{"v": 1	"t": 2465539	"P": 990.5	"F": 0}
{"v": 1	"t": 2465560	"P": 995.5	"F": 0}
{"v": 1	"t": 2465580	"P": 993.25	"F": 0}
{"v": 1	"t": 2465600	"P": 992.5	"F": 0}
{"v": 1	"t": 2465621	"P": 989.75	"F": 0}
{"v": 1	"t": 2465641	"P": 994.5	"F": 0}
{"v": 1	"t": 2465661	"P": 994.75	"F": 0}
{"v": 1	"t": 2465681	"P": 989.25	"F": 0}
{"v": 1	"t": 2465702	"P": 990.5	"F": 0}
{"v": 1	"t": 2465722	"P": 994.0	"F": 0}
{"v": 1	"t": 2465742	"P": 995.0	"F": 0}
{"v": 1	"t": 2465763	"P": 993.25	"F": 0}
{"v": 1	"t": 2465783	"P": 989.75	"F": 0}
{"v": 1	"t": 2465803	"P": 991.5	"F": 0}
{"v": 1	"t": 2465824	"P": 995.0	"F": 0}
{"v": 1	"t": 2465844	"P": 993.25	"F": 0}
{"v": 1	"t": 2465864	"P": 989.0	"F": 0}
{"v": 1	"t": 2465884	"P": 989.25	"F": 0}
{"v": 1	"t": 2465905	"P": 996.25	"F": 0}
{"v": 1	"t": 2465925	"P": 994.5	"F": 0}
{"v": 1	"t": 2465945	"P": 990.75	"F": 0}
{"v": 1	"t": 2465966	"P": 989.5	"F": 0}
{"v": 1	"t": 2465986	"P": 996.25	"F": 0}
{"v": 1	"t": 2466006	"P": 993.25	"F": 0}
{"v": 1	"t": 2466027	"P": 990.0	"F": 0	"C": 44.805	"D": 3144	"sn": 54091779688249	"file": "/data/device_log/data0000.out"}
{"v": 1	"t": 2466047	"P": 988.5	"F": 0}
{"v": 1	"t": 2466067	"P": 996.5	"F": 0}
{"v": 1	"t": 2466087	"P": 994.5	"F": 0}
{"v": 1	"t": 2466108	"P": 991.5	"F": 0}
{"v": 1	"t": 2466128	"P": 990.75	"F": 0}
{"v": 1	"t": 2466148	"P": 995.5	"F": 0}
{"v": 1	"t": 2466169	"P": 997.25	"F": 0}
{"v": 1	"t": 2466189	"P": 992.75	"F": 0}
{"v": 1	"t": 2466209	"P": 989.5	"F": 0}
{"v": 1	"t": 2466229	"P": 992.75	"F": 0}
{"v": 1	"t": 2466250	"P": 994.75	"F": 0}
{"v": 1	"t": 2466270	"P": 991.75	"F": 0}
{"v": 1	"t": 2466290	"P": 992.25	"F": 0}
{"v": 1	"t": 2466311	"P": 991.5	"F": 0}
{"v": 1	"t": 2466331	"P": 996.25	"F": -1}
{"v": 1	"t": 2466351	"P": 994.5	"F": 0}
{"v": 1	"t": 2466372	"P": 991.0	"F": 0}
{"v": 1	"t": 2466392	"P": 992.5	"F": 0}
{"v": 1	"t": 2466412	"P": 996.25	"F": 0}
{"v": 1	"t": 2466433	"P": 994.5	"F": 0}
{"v": 1	"t": 2466453	"P": 990.25	"F": 0}
{"v": 1	"t": 2466473	"P": 992.25	"F": 0}
{"v": 1	"t": 2466494	"P": 997.75	"F": 0}
{"v": 1	"t": 2466514	"P": 994.75	"F": 0}
{"v": 1	"t": 2466534	"P": 991.25	"F": 0}
{"v": 1	"t": 2466554	"P": 991.75	"F": 0}
{"v": 1	"t": 2466575	"P": 994.75	"F": 0}
{"v": 1	"t": 2466595	"P": 994.75	"F": 0}
{"v": 1	"t": 2466615	"P": 990.75	"F": 0}
{"v": 1	"t": 2466636	"P": 990.0	"F": 0}
{"v": 1	"t": 2466656	"P": 993.25	"F": 0}
{"v": 1	"t": 2466676	"P": 996.5	"F": 0}
{"v": 1	"t": 2466696	"P": 992.0	"F": 0}
{"v": 1	"t": 2466717	"P": 989.5	"F": 0}
{"v": 1	"t": 2466737	"P": 993.75	"F": 0}
{"v": 1	"t": 2466757	"P": 995.75	"F": 0}
{"v": 1	"t": 2466778	"P": 993.0	"F": 0}
{"v": 1	"t": 2466798	"P": 990.5	"F": 0}
{"v": 1	"t": 2466818	"P": 989.25	"F": 0}
{"v": 1	"t": 2466838	"P": 996.0	"F": 0}
{"v": 1	"t": 2466859	"P": 993.25	"F": 0}
{"v": 1	"t": 2466879	"P": 991.25	"F": 0}
{"v": 1	"t": 2466899	"P": 989.5	"F": 0}
{"v": 1	"t": 2466920	"P": 995.25	"F": 0}
{"v": 1	"t": 2466940	"P": 993.75	"F": 0}
{"v": 1	"t": 2466960	"P": 991.25	"F": 0}
{"v": 1	"t": 2466981	"P": 991.5	"F": 0}
{"v": 1	"t": 2467001	"P": 996.5	"F": 0}
{"v": 1	"t": 2467021	"P": 992.5	"F": 0}
{"v": 1	"t": 2467042	"P": 990.75	"F": 0	"C": 44.805	"D": 3144	"sn": 54091779688249	"file": "/data/device_log/data0000.out"}
{"v": 1	"t": 2467062	"P": 991.5	"F": 0}
{"v": 1	"t": 2467082	"P": 996.25	"F": 0}
{"v": 1	"t": 2467103	"P": 994.25	"F": 0}
{"v": 1	"t": 2467123	"P": 990.5	"F": 0}
{"v": 1	"t": 2467143	"P": 990.5	"F": 0}
{"v": 1	"t": 2467163	"P": 995.0	"F": 0}
{"v": 1	"t": 2467184	"P": 995.5	"F": 0}
{"v": 1	"t": 2467204	"P": 991.75	"F": 0}
{"v": 1	"t": 2467224	"P": 990.0	"F": 0}
{"v": 1	"t": 2467245	"P": 994.5	"F": 0}
{"v": 1	"t": 2467265	"P": 996.25	"F": 0}
{"v": 1	"t": 2467285	"P": 990.5	"F": 0}
{"v": 1	"t": 2467305	"P": 991.25	"F": 0}
{"v": 1	"t": 2467326	"P": 993.75	"F": 0}
{"v": 1	"t": 2467346	"P": 996.0	"F": 0}
{"v": 1	"t": 2467366	"P": 993.0	"F": 0}
{"v": 1	"t": 2467387	"P": 990.75	"F": 0}
{"v": 1	"t": 2467407	"P": 992.0	"F": 0}
{"v": 1	"t": 2467427	"P": 995.5	"F": 0}
{"v": 1	"t": 2467448	"P": 993.75	"F": 0}
{"v": 1	"t": 2467468	"P": 990.5	"F": 0}
{"v": 1	"t": 2467488	"P": 990.75	"F": 0}
{"v": 1	"t": 2467508	"P": 995.75	"F": 0}
{"v": 1	"t": 2467529	"P": 995.25	"F": 0}
{"v": 1	"t": 2467549	"P": 990.5	"F": 0}
{"v": 1	"t": 2467569	"P": 990.25	"F": 0}
{"v": 1	"t": 2467590	"P": 995.25	"F": 0}
{"v": 1	"t": 2467610	"P": 994.75	"F": 0}
{"v": 1	"t": 2467630	"P": 991.75	"F": 0}
{"v": 1	"t": 2467651	"P": 991.0	"F": 0}
{"v": 1	"t": 2467671	"P": 996.25	"F": 0}
{"v": 1	"t": 2467691	"P": 995.75	"F": 0}
{"v": 1	"t": 2467712	"P": 990.0	"F": 0}
{"v": 1	"t": 2467732	"P": 992.0	"F": 0}
{"v": 1	"t": 2467752	"P": 993.25	"F": 0}
{"v": 1	"t": 2467772	"P": 995.75	"F": 0}
{"v": 1	"t": 2467793	"P": 992.25	"F": 0}
{"v": 1	"t": 2467813	"P": 989.5	"F": 0}
{"v": 1	"t": 2467833	"P": 993.5	"F": 0}
{"v": 1	"t": 2467854	"P": 995.75	"F": 0}
{"v": 1	"t": 2467874	"P": 990.75	"F": 0}
{"v": 1	"t": 2467894	"P": 991.25	"F": 0}
{"v": 1	"t": 2467915	"P": 992.5	"F": 0}
{"v": 1	"t": 2467935	"P": 995.75	"F": 0}
{"v": 1	"t": 2467955	"P": 993.0	"F": 0}
{"v": 1	"t": 2467975	"P": 989.75	"F": 0}
{"v": 1	"t": 2467996	"P": 991.0	"F": 0}
{"v": 1	"t": 2468016	"P": 997.0	"F": 0}
{"v": 1	"t": 2468036	"P": 993.0	"F": 0}
{"v": 1	"t": 2468057	"P": 992.25	"F": 0	"C": 44.815	"D": 3144	"sn": 54091779688249	"file": "/data/device_log/data0000.out"}
{"v": 1	"t": 2468077	"P": 990.75	"F": 0}
{"v": 1	"t": 2468097	"P": 995.75	"F": 0}
{"v": 1	"t": 2468117	"P": 994.5	"F": 0}
{"v": 1	"t": 2468138	"P": 991.25	"F": 0}
{"v": 1	"t": 2468158	"P": 990.75	"F": 0}
{"v": 1	"t": 2468178	"P": 997.5	"F": 0}
{"v": 1	"t": 2468199	"P": 994.75	"F": 0}
{"v": 1	"t": 2468219	"P": 993.0	"F": 0}
{"v": 1	"t": 2468239	"P": 989.5	"F": 0}
{"v": 1	"t": 2468260	"P": 993.75	"F": 0}
{"v": 1	"t": 2468280	"P": 996.75	"F": 0}
{"v": 1	"t": 2468300	"P": 993.0	"F": 0}
{"v": 1	"t": 2468320	"P": 990.5	"F": 0}
{"v": 1	"t": 2468341	"P": 994.25	"F": 0}
{"v": 1	"t": 2468361	"P": 997.25	"F": 0}
{"v": 1	"t": 2468381	"P": 992.5	"F": 0}
{"v": 1	"t": 2468402	"P": 989.75	"F": 0}
{"v": 1	"t": 2468422	"P": 993.0	"F": 0}
{"v": 1	"t": 2468442	"P": 994.75	"F": 0}
{"v": 1	"t": 2468463	"P": 994.5	"F": 0}
{"v": 1	"t": 2468483	"P": 990.75	"F": 0}
{"v": 1	"t": 2468503	"P": 993.25	"F": 0}
{"v": 1	"t": 2468524	"P": 995.25	"F": 0}
{"v": 1	"t": 2468544	"P": 991.5	"F": 0}
{"v": 1	"t": 2468564	"P": 991.5	"F": 0}
{"v": 1	"t": 2468585	"P": 997.75	"F": 0}
{"v": 1	"t": 2468605	"P": 994.25	"F": 0}
{"v": 1	"t": 2468625	"P": 992.25	"F": 0}
{"v": 1	"t": 2468646	"P": 993.0	"F": 0}
{"v": 1	"t": 2468666	"P": 993.75	"F": 0}
{"v": 1	"t": 2468686	"P": 991.75	"F": 0}
{"v": 1	"t": 2468707	"P": 990.75	"F": 0}
{"v": 1	"t": 2468727	"P": 994.25	"F": 0}
{"v": 1	"t": 2468747	"P": 995.0	"F": 0}
{"v": 1	"t": 2468768	"P": 994.5	"F": 0}
{"v": 1	"t": 2468788	"P": 989.25	"F": 0}
{"v": 1	"t": 2468808	"P": 993.0	"F": 0}
{"v": 1	"t": 2468829	"P": 996.25	"F": 0}
{"v": 1	"t": 2468849	"P": 992.75	"F": 0}
{"v": 1	"t": 2468869	"P": 991.0	"F": 0}
{"v": 1	"t": 2468889	"P": 991.5	"F": 0}
{"v": 1	"t": 2468910	"P": 996.25	"F": 0}
{"v": 1	"t": 2468930	"P": 993.5	"F": 0}
{"v": 1	"t": 2468950	"P": 991.25	"F": 0}
{"v": 1	"t": 2468971	"P": 993.5	"F": 0}
{"v": 1	"t": 2468991	"P": 995.75	"F": 0}
{"v": 1	"t": 2469011	"P": 992.75	"F": 0}
{"v": 1	"t": 2469032	"P": 991.0	"F": 0}
{"v": 1	"t": 2469052	"P": 990.5	"F": 0}
{"v": 1	"t": 2469072	"P": 995.5	"F": 0	"C": 44.77	"D": 3144	"sn": 54091779688249	"file": "/data/device_log/data0000.out"}
{"v": 1	"t": 2469093	"P": 994.75	"F": 0}
{"v": 1	"t": 2469113	"P": 992.25	"F": 0}
{"v": 1	"t": 2469133	"P": 991.5	"F": 0}
{"v": 1	"t": 2469153	"P": 997.0	"F": 0}
{"v": 1	"t": 2469174	"P": 995.5	"F": 0}
{"v": 1	"t": 2469194	"P": 991.75	"F": 0}
{"v": 1	"t": 2469214	"P": 991.5	"F": 0}
{"v": 1	"t": 2469235	"P": 994.25	"F": 0}
{"v": 1	"t": 2469255	"P": 995.5	"F": 0}
{"v": 1	"t": 2469275	"P": 993.5	"F": 0}
{"v": 1	"t": 2469296	"P": 989.0	"F": 0}
{"v": 1	"t": 2469316	"P": 994.0	"F": 0}
{"v": 1	"t": 2469336	"P": 997.25	"F": 0}
{"v": 1	"t": 2469356	"P": 993.0	"F": 0}
{"v": 1	"t": 2469377	"P": 992.0	"F": 0}
{"v": 1	"t": 2469397	"P": 992.25	"F": 0}
{"v": 1	"t": 2469417	"P": 995.5	"F": 0}
{"v": 1	"t": 2469438	"P": 994.0	"F": 0}
{"v": 1	"t": 2469458	"P": 991.75	"F": 0}
{"v": 1	"t": 2469478	"P": 990.75	"F": 0}
{"v": 1	"t": 2469498	"P": 994.25	"F": 0}
{"v": 1	"t": 2469519	"P": 994.75	"F": 0}
{"v": 1	"t": 2469539	"P": 991.0	"F": 0}
{"v": 1	"t": 2469559	"P": 990.25	"F": 0}
{"v": 1	"t": 2469580	"P": 995.5	"F": 0}
{"v": 1	"t": 2469600	"P": 994.75	"F": 0}
{"v": 1	"t": 2469620	"P": 991.0	"F": 0}
{"v": 1	"t": 2469641	"P": 991.75	"F": 0}
{"v": 1	"t": 2469661	"P": 996.25	"F": 0}
{"v": 1	"t": 2469681	"P": 994.75	"F": 0}
{"v": 1	"t": 2469701	"P": 990.75	"F": 0}
{"v": 1	"t": 2469722	"P": 990.25	"F": 0}
{"v": 1	"t": 2469742	"P": 995.75	"F": 0}
{"v": 1	"t": 2469762	"P": 996.25	"F": 0}
{"v": 1	"t": 2469783	"P": 991.0	"F": 0}
{"v": 1	"t": 2469803	"P": 990.75	"F": 0}
{"v": 1	"t": 2469823	"P": 991.75	"F": 0}
{"v": 1	"t": 2469844	"P": 995.75	"F": 0}
{"v": 1	"t": 2469864	"P": 994.25	"F": 0}
{"v": 1	"t": 2469884	"P": 988.5	"F": 0}
{"v": 1	"t": 2469904	"P": 991.25	"F": 0}
{"v": 1	"t": 2469925	"P": 996.0	"F": 0}
{"v": 1	"t": 2469945	"P": 993.5	"F": 0}
{"v": 1	"t": 2469965	"P": 991.5	"F": 0}
{"v": 1	"t": 2469986	"P": 991.25	"F": 0}
{"v": 1	"t": 2470006	"P": 996.25	"F": 0}
{"v": 1	"t": 2470026	"P": 992.5	"F": 0}
{"v": 1	"t": 2470047	"P": 990.0	"F": 0}
{"v": 1	"t": 2470067	"P": 991.25	"F": 0}
{"v": 1	"t": 2470087	"P": 995.25	"F": 0	"C": 44.815	"D": 3144	"sn": 54091779688249	"file": "/data/device_log/data0000.out"}
{"v": 1	"t": 2470107	"P": 994.0	"F": 0}
{"v": 1	"t": 2470128	"P": 992.0	"F": 0}
{"v": 1	"t": 2470148	"P": 990.5	"F": 0}
{"v": 1	"t": 2470168	"P": 994.25	"F": 0}
{"v": 1	"t": 2470189	"P": 997.5	"F": 0}
{"v": 1	"t": 2470209	"P": 993.25	"F": 0}
{"v": 1	"t": 2470229	"P": 990.0	"F": 0}
{"v": 1	"t": 2470250	"P": 992.5	"F": 0}
{"v": 1	"t": 2470270	"P": 996.5	"F": 0}
{"v": 1	"t": 2470290	"P": 993.0	"F": 0}
{"v": 1	"t": 2470311	"P": 988.5	"F": 0}
{"v": 1	"t": 2470331	"P": 995.25	"F": 0}
{"v": 1	"t": 2470351	"P": 995.0	"F": 0}
{"v": 1	"t": 2470371	"P": 992.25	"F": 0}
{"v": 1	"t": 2470392	"P": 989.5	"F": 0}
{"v": 1	"t": 2470412	"P": 993.25	"F": 0}
{"v": 1	"t": 2470432	"P": 993.5	"F": 0}
{"v": 1	"t": 2470453	"P": 992.5	"F": 0}
{"v": 1	"t": 2470473	"P": 990.75	"F": 0}
{"v": 1	"t": 2470493	"P": 992.5	"F": 0}
{"v": 1	"t": 2470514	"P": 995.5	"F": 0}
{"v": 1	"t": 2470534	"P": 994.0	"F": 0}
{"v": 1	"t": 2470554	"P": 991.25	"F": 0}
{"v": 1	"t": 2470574	"P": 993.25	"F": 0}
{"v": 1	"t": 2470595	"P": 997.25	"F": 0}
{"v": 1	"t": 2470615	"P": 994.5	"F": 0}
{"v": 1	"t": 2470635	"P": 990.75	"F": 0}
{"v": 1	"t": 2470656	"P": 991.0	"F": 0}
{"v": 1	"t": 2470676	"P": 996.5	"F": 0}
{"v": 1	"t": 2470696	"P": 996.75	"F": 0}
{"v": 1	"t": 2470716	"P": 991.75	"F": 0}
{"v": 1	"t": 2470737	"P": 990.0	"F": 0}
{"v": 1	"t": 2470757	"P": 994.0	"F": 0}
{"v": 1	"t": 2470777	"P": 996.25	"F": 0}
{"v": 1	"t": 2470798	"P": 994.75	"F": 0}
{"v": 1	"t": 2470818	"P": 990.0	"F": 0}
{"v": 1	"t": 2470838	"P": 992.25	"F": 0}
{"v": 1	"t": 2470858	"P": 996.75	"F": 0}
{"v": 1	"t": 2470879	"P": 992.75	"F": 0}
{"v": 1	"t": 2470899	"P": 991.25	"F": 0}
{"v": 1	"t": 2470919	"P": 991.0	"F": 0}
{"v": 1	"t": 2470940	"P": 995.75	"F": 0}
{"v": 1	"t": 2470960	"P": 993.0	"F": 0}
{"v": 1	"t": 2470980	"P": 990.5	"F": 0}
{"v": 1	"t": 2471001	"P": 991.5	"F": 0}
{"v": 1	"t": 2471021	"P": 995.75	"F": 0}
{"v": 1	"t": 2471041	"P": 992.25	"F": 0}
{"v": 1	"t": 2471062	"P": 990.25	"F": 0}
{"v": 1	"t": 2471082	"P": 991.75	"F": 0}
{"v": 1	"t": 2471102	"P": 997.0	"F": 0	"C": 44.855	"D": 3144	"sn": 54091779688249	"file": "/data/device_log/data0000.out"}
{"v": 1	"t": 2471123	"P": 993.5	"F": 0}
{"v": 1	"t": 2471143	"P": 992.75	"F": 0}
{"v": 1	"t": 2471163	"P": 991.25	"F": 0}
{"v": 1	"t": 2471183	"P": 997.75	"F": 0}
{"v": 1	"t": 2471204	"P": 994.0	"F": 0}
{"v": 1	"t": 2471224	"P": 991.75	"F": 0}
{"v": 1	"t": 2471244	"P": 990.25	"F": 0}
{"v": 1	"t": 2471265	"P": 996.5	"F": 0}
{"v": 1	"t": 2471285	"P": 995.5	"F": 0}
{"v": 1	"t": 2471305	"P": 991.25	"F": 0}
{"v": 1	"t": 2471326	"P": 991.25	"F": 0}
{"v": 1	"t": 2471346	"P": 994.25	"F": 0}
{"v": 1	"t": 2471366	"P": 996.5	"F": 0}
{"v": 1	"t": 2471386	"P": 993.5	"F": 0}
{"v": 1	"t": 2471407	"P": 990.25	"F": 0}
{"v": 1	"t": 2471427	"P": 990.75	"F": 0}
{"v": 1	"t": 2471447	"P": 995.25	"F": 0}
{"v": 1	"t": 2471468	"P": 993.75	"F": 0}
{"v": 1	"t": 2471488	"P": 991.25	"F": 0}
{"v": 1	"t": 2471508	"P": 989.5	"F": 0}
{"v": 1	"t": 2471528	"P": 995.5	"F": 0}
{"v": 1	"t": 2471549	"P": 995.25	"F": 0}
{"v": 1	"t": 2471569	"P": 991.75	"F": 0}
{"v": 1	"t": 2471589	"P": 991.0	"F": 0}
{"v": 1	"t": 2471610	"P": 996.75	"F": 0}
{"v": 1	"t": 2471630	"P": 994.25	"F": 0}
{"v": 1	"t": 2471650	"P": 991.5	"F": 0}
{"v": 1	"t": 2471671	"P": 990.5	"F": 0}
{"v": 1	"t": 2471691	"P": 995.25	"F": 0}
{"v": 1	"t": 2471711	"P": 992.5	"F": 0}
{"v": 1	"t": 2471732	"P": 991.5	"F": 0}
{"v": 1	"t": 2471752	"P": 991.25	"F": 0}
{"v": 1	"t": 2471772	"P": 995.75	"F": 0}
{"v": 1	"t": 2471792	"P": 994.5	"F": 0}
{"v": 1	"t": 2471813	"P": 993.0	"F": 0}
{"v": 1	"t": 2471833	"P": 992.0	"F": 0}
{"v": 1	"t": 2471853	"P": 995.75	"F": 0}
{"v": 1	"t": 2471874	"P": 995.75	"F": 0}
{"v": 1	"t": 2471894	"P": 991.75	"F": 0}
{"v": 1	"t": 2471914	"P": 989.5	"F": 0}
{"v": 1	"t": 2471935	"P": 992.75	"F": 0}
{"v": 1	"t": 2471955	"P": 995.0	"F": 0}
{"v": 1	"t": 2471975	"P": 992.5	"F": 0}
{"v": 1	"t": 2471995	"P": 990.0	"F": 0}
{"v": 1	"t": 2472016	"P": 992.0	"F": 0}
{"v": 1	"t": 2472036	"P": 997.25	"F": 0}
{"v": 1	"t": 2472056	"P": 993.0	"F": 0}
{"v": 1	"t": 2472077	"P": 991.5	"F": 0}
{"v": 1	"t": 2472097	"P": 989.5	"F": 0}
{"v": 1	"t": 2472117	"P": 995.5	"F": 0	"C": 44.835	"D": 3144	"sn": 54091779688249	"file": "/data/device_log/data0000.out"}
{"v": 1	"t": 2472137	"P": 993.75	"F": 0}
{"v": 1	"t": 2472158	"P": 991.0	"F": 0}
{"v": 1	"t": 2472178	"P": 987.5	"F": 0}
{"v": 1	"t": 2472198	"P": 995.5	"F": 0}
{"v": 1	"t": 2472219	"P": 996.25	"F": 0}
{"v": 1	"t": 2472239	"P": 992.5	"F": 0}
{"v": 1	"t": 2472259	"P": 989.25	"F": 0}
{"v": 1	"t": 2472280	"P": 993.5	"F": 0}
{"v": 1	"t": 2472300	"P": 994.25	"F": 0}
{"v": 1	"t": 2472320	"P": 993.5	"F": 0}
{"v": 1	"t": 2472341	"P": 988.5	"F": 0}
{"v": 1	"t": 2472361	"P": 992.75	"F": 0}
{"v": 1	"t": 2472381	"P": 995.75	"F": 0}
{"v": 1	"t": 2472401	"P": 991.25	"F": 0}
{"v": 1	"t": 2472422	"P": 991.0	"F": 0}
{"v": 1	"t": 2472442	"P": 993.0	"F": 0}
{"v": 1	"t": 2472462	"P": 994.25	"F": 0}
{"v": 1	"t": 2472483	"P": 992.5	"F": 0}
{"v": 1	"t": 2472503	"P": 988.75	"F": 0}
{"v": 1	"t": 2472523	"P": 991.75	"F": 0}
{"v": 1	"t": 2472544	"P": 994.75	"F": 0}
{"v": 1	"t": 2472564	"P": 991.75	"F": 0}
{"v": 1	"t": 2472584	"P": 990.25	"F": 0}
{"v": 1	"t": 2472605	"P": 996.75	"F": 0}
{"v": 1	"t": 2472625	"P": 993.5	"F": 0}
{"v": 1	"t": 2472645	"P": 991.25	"F": 0}
{"v": 1	"t": 2472666	"P": 990.5	"F": 0}
{"v": 1	"t": 2472686	"P": 994.75	"F": 0}
{"v": 1	"t": 2472706	"P": 994.75	"F": 0}
{"v": 1	"t": 2472727	"P": 991.75	"F": 0}
{"v": 1	"t": 2472747	"P": 992.75	"F": 0}
{"v": 1	"t": 2472767	"P": 996.25	"F": 0}
{"v": 1	"t": 2472788	"P": 994.75	"F": 0}
{"v": 1	"t": 2472808	"P": 990.75	"F": 0}
{"v": 1	"t": 2472828	"P": 989.75	"F": 0}
{"v": 1	"t": 2472848	"P": 996.0	"F": 0}
{"v": 1	"t": 2472869	"P": 994.25	"F": 0}
{"v": 1	"t": 2472889	"P": 992.0	"F": 0}
{"v": 1	"t": 2472909	"P": 991.25	"F": 0}
{"v": 1	"t": 2472930	"P": 994.5	"F": 0}
{"v": 1	"t": 2472950	"P": 994.25	"F": 0}
{"v": 1	"t": 2472970	"P": 992.0	"F": 0}
{"v": 1	"t": 2472991	"P": 989.5	"F": 0}
{"v": 1	"t": 2473011	"P": 995.25	"F": 0}
{"v": 1	"t": 2473031	"P": 993.25	"F": 0}
{"v": 1	"t": 2473052	"P": 990.75	"F": 0}
{"v": 1	"t": 2473072	"P": 989.5	"F": 0}
{"v": 1	"t": 2473092	"P": 994.0	"F": 0}
{"v": 1	"t": 2473112	"P": 994.75	"F": 0}
{"v": 1	"t": 2473133	"P": 991.75	"F": 0	"C": 44.81	"D": 3144	"sn": 54091779688249	"file": "/data/device_log/data0000.out"}
{"v": 1	"t": 2473153	"P": 989.75	"F": 0}
{"v": 1	"t": 2473173	"P": 993.75	"F": 0}
{"v": 1	"t": 2473194	"P": 995.25	"F": 0}
{"v": 1	"t": 2473214	"P": 991.25	"F": 0}
{"v": 1	"t": 2473234	"P": 989.75	"F": 0}
{"v": 1	"t": 2473255	"P": 993.0	"F": 0}
{"v": 1	"t": 2473275	"P": 996.25	"F": 0}
{"v": 1	"t": 2473295	"P": 993.75	"F": 0}
{"v": 1	"t": 2473315	"P": 989.5	"F": 0}
{"v": 1	"t": 2473336	"P": 992.0	"F": 0}
{"v": 1	"t": 2473356	"P": 996.25	"F": 0}
{"v": 1	"t": 2473376	"P": 992.75	"F": 0}
{"v": 1	"t": 2473397	"P": 989.5	"F": 0}
{"v": 1	"t": 2473417	"P": 991.75	"F": 0}
{"v": 1	"t": 2473437	"P": 995.25	"F": 0}
{"v": 1	"t": 2473457	"P": 994.5	"F": 0}
{"v": 1	"t": 2473478	"P": 991.75	"F": 0}
{"v": 1	"t": 2473498	"P": 990.5	"F": 0}
{"v": 1	"t": 2473518	"P": 993.75	"F": 0}
{"v": 1	"t": 2473539	"P": 993.25	"F": 0}
{"v": 1	"t": 2473559	"P": 990.25	"F": 0}
{"v": 1	"t": 2473579	"P": 990.25	"F": 0}
{"v": 1	"t": 2473600	"P": 995.0	"F": 0}
{"v": 1	"t": 2473620	"P": 993.0	"F": 0}
{"v": 1	"t": 2473640	"P": 991.25	"F": 0}
{"v": 1	"t": 2473661	"P": 989.75	"F": 0}
{"v": 1	"t": 2473681	"P": 996.75	"F": 0}
{"v": 1	"t": 2473701	"P": 993.25	"F": 0}
{"v": 1	"t": 2473722	"P": 991.25	"F": 0}
{"v": 1	"t": 2473742	"P": 988.5	"F": 0}
{"v": 1	"t": 2473762	"P": 996.25	"F": 0}
{"v": 1	"t": 2473782	"P": 995.25	"F": 0}
{"v": 1	"t": 2473803	"P": 989.5	"F": 0}
{"v": 1	"t": 2473823	"P": 989.75	"F": 0}
{"v": 1	"t": 2473843	"P": 993.0	"F": 0}
{"v": 1	"t": 2473864	"P": 994.25	"F": 0}
{"v": 1	"t": 2473884	"P": 993.0	"F": 0}
{"v": 1	"t": 2473904	"P": 990.25	"F": 0}
{"v": 1	"t": 2473925	"P": 992.0	"F": 0}
{"v": 1	"t": 2473945	"P": 995.25	"F": 0}
{"v": 1	"t": 2473965	"P": 992.75	"F": 0}
{"v": 1	"t": 2473985	"P": 988.75	"F": 0}
{"v": 1	"t": 2474006	"P": 989.75	"F": 0}
{"v": 1	"t": 2474026	"P": 994.75	"F": 0}
{"v": 1	"t": 2474046	"P": 992.25	"F": 0}
{"v": 1	"t": 2474067	"P": 989.25	"F": 0}
{"v": 1	"t": 2474087	"P": 992.0	"F": 0}
{"v": 1	"t": 2474107	"P": 994.75	"F": 0}
{"v": 1	"t": 2474127	"P": 993.25	"F": 0}
{"v": 1	"t": 2474148	"P": 991.0	"F": 0	"C": 44.835	"D": 3144	"sn": 54091779688249	"file": "/data/device_log/data0000.out"}
{"v": 1	"t": 2474168	"P": 990.5	"F": 0}
{"v": 1	"t": 2474188	"P": 993.0	"F": 0}
{"v": 1	"t": 2474209	"P": 994.25	"F": 0}
{"v": 1	"t": 2474229	"P": 990.5	"F": 0}
{"v": 1	"t": 2474249	"P": 991.75	"F": 0}
{"v": 1	"t": 2474270	"P": 993.75	"F": 0}
{"v": 1	"t": 2474290	"P": 994.0	"F": 0}
{"v": 1	"t": 2474310	"P": 991.0	"F": 0}
{"v": 1	"t": 2474331	"P": 987.5	"F": 0}
{"v": 1	"t": 2474351	"P": 993.0	"F": 0}
{"v": 1	"t": 2474371	"P": 993.75	"F": 0}
{"v": 1	"t": 2474392	"P": 990.25	"F": 0}
{"v": 1	"t": 2474412	"P": 990.5	"F": 0}
{"v": 1	"t": 2474432	"P": 993.5	"F": 0}
{"v": 1	"t": 2474452	"P": 993.25	"F": 0}
{"v": 1	"t": 2474473	"P": 991.0	"F": 0}
{"v": 1	"t": 2474493	"P": 990.5	"F": 0}
{"v": 1	"t": 2474513	"P": 993.75	"F": 0}
{"v": 1	"t": 2474534	"P": 994.75	"F": 0}
{"v": 1	"t": 2474554	"P": 991.5	"F": 0}
{"v": 1	"t": 2474574	"P": 989.5	"F": 0}
{"v": 1	"t": 2474595	"P": 991.5	"F": 0}
{"v": 1	"t": 2474615	"P": 996.0	"F": 0}
{"v": 1	"t": 2474635	"P": 991.75	"F": 0}
{"v": 1	"t": 2474655	"P": 989.0	"F": 0}
{"v": 1	"t": 2474676	"P": 989.5	"F": 0}
{"v": 1	"t": 2474696	"P": 995.5	"F": 0}
{"v": 1	"t": 2474716	"P": 994.0	"F": 0}
{"v": 1	"t": 2474737	"P": 990.5	"F": 0}
{"v": 1	"t": 2474757	"P": 989.5	"F": 0}
{"v": 1	"t": 2474777	"P": 995.75	"F": 0}
{"v": 1	"t": 2474797	"P": 993.5	"F": 0}
{"v": 1	"t": 2474818	"P": 992.5	"F": 0}
{"v": 1	"t": 2474838	"P": 989.75	"F": 0}
{"v": 1	"t": 2474858	"P": 992.75	"F": 0}
{"v": 1	"t": 2474879	"P": 996.0	"F": 0}
{"v": 1	"t": 2474899	"P": 993.0	"F": 0}
{"v": 1	"t": 2474919	"P": 990.0	"F": 0}
{"v": 1	"t": 2474939	"P": 991.5	"F": 0}
{"v": 1	"t": 2474960	"P": 996.0	"F": 0}
{"v": 1	"t": 2474980	"P": 992.5	"F": 0}
{"v": 1	"t": 2475001	"P": 990.25	"F": 0}
{"v": 1	"t": 2475021	"P": 993.75	"F": 0}
{"v": 1	"t": 2475041	"P": 995.0	"F": 0}
{"v": 1	"t": 2475061	"P": 992.5	"F": 0}
{"v": 1	"t": 2475082	"P": 989.25	"F": 0}
{"v": 1	"t": 2475102	"P": 993.25	"F": 0}
{"v": 1	"t": 2475122	"P": 996.25	"F": 0}
{"v": 1	"t": 2475143	"P": 994.0	"F": 0}
{"v": 1	"t": 2475163	"P": 990.75	"F": 0	"C": 44.8	"D": 3144	"sn": 54091779688249	"file": "/data/device_log/data0000.out"}
{"v": 1	"t": 2475183	"P": 991.0	"F": 0}
{"v": 1	"t": 2475203	"P": 995.75	"F": 0}
{"v": 1	"t": 2475224	"P": 993.25	"F": 0}
{"v": 1	"t": 2475244	"P": 990.5	"F": 0}
{"v": 1	"t": 2475264	"P": 989.75	"F": 0}
{"v": 1	"t": 2475285	"P": 994.75	"F": 0}
{"v": 1	"t": 2475305	"P": 993.5	"F": 0}
{"v": 1	"t": 2475325	"P": 990.5	"F": 0}
{"v": 1	"t": 2475346	"P": 989.75	"F": 0}
{"v": 1	"t": 2475366	"P": 994.75	"F": 0}
{"v": 1	"t": 2475386	"P": 994.5	"F": 0}
{"v": 1	"t": 2475406	"P": 991.5	"F": 0}
{"v": 1	"t": 2475427	"P": 989.25	"F": 0}
{"v": 1	"t": 2475447	"P": 992.25	"F": 0}
{"v": 1	"t": 2475467	"P": 995.25	"F": 0}
{"v": 1	"t": 2475488	"P": 992.0	"F": 0}
{"v": 1	"t": 2475508	"P": 990.5	"F": 0}
{"v": 1	"t": 2475528	"P": 990.25	"F": 0}
{"v": 1	"t": 2475548	"P": 996.0	"F": 0}
{"v": 1	"t": 2475569	"P": 993.5	"F": 0}
{"v": 1	"t": 2475589	"P": 991.0	"F": 0}
{"v": 1	"t": 2475609	"P": 991.0	"F": 0}
{"v": 1	"t": 2475630	"P": 995.25	"F": 0}
{"v": 1	"t": 2475650	"P": 993.0	"F": 0}
{"v": 1	"t": 2475670	"P": 989.5	"F": 0}
{"v": 1	"t": 2475691	"P": 989.75	"F": 0}
{"v": 1	"t": 2475711	"P": 996.5	"F": 0}
{"v": 1	"t": 2475731	"P": 993.25	"F": 0}
{"v": 1	"t": 2475752	"P": 989.5	"F": 0}
{"v": 1	"t": 2475772	"P": 990.75	"F": 0}
{"v": 1	"t": 2475792	"P": 994.5	"F": 0}
{"v": 1	"t": 2475812	"P": 993.75	"F": 0}
{"v": 1	"t": 2475833	"P": 993.25	"F": 0}
{"v": 1	"t": 2475853	"P": 990.0	"F": 0}
{"v": 1	"t": 2475873	"P": 994.25	"F": 0}
{"v": 1	"t": 2475894	"P": 995.75	"F": 0}
{"v": 1	"t": 2475914	"P": 992.5	"F": 0}
{"v": 1	"t": 2475934	"P": 991.0	"F": 0}
{"v": 1	"t": 2475955	"P": 992.25	"F": 0}
{"v": 1	"t": 2475975	"P": 993.75	"F": 0}
{"v": 1	"t": 2475995	"P": 993.0	"F": 0}
{"v": 1	"t": 2476015	"P": 990.5	"F": 0}
{"v": 1	"t": 2476036	"P": 992.25	"F": 0}
{"v": 1	"t": 2476056	"P": 996.25	"F": 0}
{"v": 1	"t": 2476076	"P": 993.25	"F": 0}
{"v": 1	"t": 2476097	"P": 992.25	"F": 0}
{"v": 1	"t": 2476117	"P": 990.0	"F": 0}
{"v": 1	"t": 2476137	"P": 995.25	"F": 0}
{"v": 1	"t": 2476157	"P": 994.75	"F": 0}
{"v": 1	"t": 2476178	"P": 989.75	"F": 0	"C": 44.825	"D": 3144	"sn": 54091779688249	"file": "/data/device_log/data0000.out"}
{"v": 1	"t": 2476198	"P": 990.25	"F": 0}
{"v": 1	"t": 2476218	"P": 994.0	"F": 0}
{"v": 1	"t": 2476239	"P": 995.0	"F": 0}
{"v": 1	"t": 2476259	"P": 991.75	"F": 0}
{"v": 1	"t": 2476279	"P": 987.5	"F": 0}
{"v": 1	"t": 2476300	"P": 994.5	"F": 0}
{"v": 1	"t": 2476320	"P": 994.25	"F": 0}
{"v": 1	"t": 2476340	"P": 991.5	"F": 0}
{"v": 1	"t": 2476361	"P": 991.75	"F": 0}
{"v": 1	"t": 2476381	"P": 993.5	"F": 0}
{"v": 1	"t": 2476401	"P": 992.75	"F": 0}
{"v": 1	"t": 2476421	"P": 990.25	"F": 0}
{"v": 1	"t": 2476442	"P": 987.0	"F": 0}
{"v": 1	"t": 2476462	"P": 994.25	"F": 0}
{"v": 1	"t": 2476482	"P": 994.5	"F": 0}
{"v": 1	"t": 2476503	"P": 991.0	"F": 0}
{"v": 1	"t": 2476523	"P": 987.25	"F": 0}
{"v": 1	"t": 2476543	"P": 995.75	"F": 0}
{"v": 1	"t": 2476564	"P": 994.0	"F": 0}
{"v": 1	"t": 2476584	"P": 989.75	"F": 0}
{"v": 1	"t": 2476604	"P": 990.25	"F": 0}
{"v": 1	"t": 2476625	"P": 996.0	"F": 0}
{"v": 1	"t": 2476645	"P": 993.5	"F": 0}
{"v": 1	"t": 2476665	"P": 990.75	"F": 0}
{"v": 1	"t": 2476686	"P": 992.25	"F": 0}
{"v": 1	"t": 2476706	"P": 994.5	"F": 0}
{"v": 1	"t": 2476726	"P": 991.5	"F": 0}
{"v": 1	"t": 2476747	"P": 988.5	"F": 0}
{"v": 1	"t": 2476767	"P": 994.0	"F": 0}
{"v": 1	"t": 2476787	"P": 994.75	"F": 0}
{"v": 1	"t": 2476808	"P": 992.5	"F": 0}
{"v": 1	"t": 2476828	"P": 990.0	"F": 0}
{"v": 1	"t": 2476848	"P": 989.75	"F": 0}
{"v": 1	"t": 2476869	"P": 996.0	"F": 0}
{"v": 1	"t": 2476889	"P": 992.25	"F": 0}
{"v": 1	"t": 2476909	"P": 990.25	"F": 0}
{"v": 1	"t": 2476929	"P": 989.75	"F": 0}
{"v": 1	"t": 2476950	"P": 995.0	"F": 0}
{"v": 1	"t": 2476970	"P": 992.0	"F": 0}
{"v": 1	"t": 2476990	"P": 988.5	"F": 0}
{"v": 1	"t": 2477011	"P": 990.75	"F": 0}
{"v": 1	"t": 2477031	"P": 995.0	"F": 0}
{"v": 1	"t": 2477051	"P": 993.5	"F": 0}
{"v": 1	"t": 2477072	"P": 990.75	"F": 0}
{"v": 1	"t": 2477092	"P": 990.5	"F": 0}
{"v": 1	"t": 2477112	"P": 994.5	"F": 0}
{"v": 1	"t": 2477132	"P": 994.25	"F": 0}
{"v": 1	"t": 2477153	"P": 990.0	"F": 0}
{"v": 1	"t": 2477173	"P": 988.5	"F": 0}
{"v": 1	"t": 2477193	"P": 992.75	"F": 0	"C": 44.865	"D": 3144	"sn": 54091779688249	"file": "/data/device_log/data0000.out"}
{"v": 1	"t": 2477214	"P": 994.0	"F": 0}
{"v": 1	"t": 2477234	"P": 990.25	"F": 0}
{"v": 1	"t": 2477254	"P": 989.25	"F": 0}
{"v": 1	"t": 2477275	"P": 992.75	"F": 0}
{"v": 1	"t": 2477295	"P": 994.5	"F": 0}
{"v": 1	"t": 2477315	"P": 992.0	"F": 0}
{"v": 1	"t": 2477335	"P": 990.0	"F": 0}
{"v": 1	"t": 2477356	"P": 992.5	"F": 0}
{"v": 1	"t": 2477376	"P": 995.25	"F": 0}
{"v": 1	"t": 2477396	"P": 992.5	"F": 0}
{"v": 1	"t": 2477417	"P": 989.25	"F": 0}
{"v": 1	"t": 2477437	"P": 992.0	"F": 0}
{"v": 1	"t": 2477457	"P": 994.25	"F": 0}
{"v": 1	"t": 2477478	"P": 993.75	"F": 0}
{"v": 1	"t": 2477498	"P": 989.25	"F": 0}
{"v": 1	"t": 2477518	"P": 991.0	"F": 0}
{"v": 1	"t": 2477538	"P": 995.0	"F": 0}
{"v": 1	"t": 2477559	"P": 994.0	"F": 0}
{"v": 1	"t": 2477579	"P": 991.0	"F": 0}
{"v": 1	"t": 2477599	"P": 989.25	"F": 0}
{"v": 1	"t": 2477620	"P": 995.25	"F": 0}
{"v": 1	"t": 2477640	"P": 995.25	"F": 0}
{"v": 1	"t": 2477660	"P": 991.0	"F": 0}
{"v": 1	"t": 2477681	"P": 989.75	"F": 0}
{"v": 1	"t": 2477701	"P": 994.0	"F": 0}
{"v": 1	"t": 2477721	"P": 996.25	"F": 0}
{"v": 1	"t": 2477742	"P": 990.5	"F": 0}
{"v": 1	"t": 2477762	"P": 991.0	"F": 0}
{"v": 1	"t": 2477782	"P": 994.5	"F": 0}
{"v": 1	"t": 2477802	"P": 996.25	"F": 0}
{"v": 1	"t": 2477823	"P": 993.0	"F": 0}
{"v": 1	"t": 2477843	"P": 989.75	"F": 0}
{"v": 1	"t": 2477863	"P": 991.75	"F": 0}
{"v": 1	"t": 2477884	"P": 995.0	"F": 0}
{"v": 1	"t": 2477904	"P": 992.0	"F": 0}
{"v": 1	"t": 2477924	"P": 989.5	"F": 0}
{"v": 1	"t": 2477944	"P": 989.0	"F": 0}
{"v": 1	"t": 2477965	"P": 995.5	"F": 0}
{"v": 1	"t": 2477985	"P": 991.75	"F": 0}
{"v": 1	"t": 2478005	"P": 990.25	"F": 0}
{"v": 1	"t": 2478026	"P": 992.25	"F": 0}
{"v": 1	"t": 2478046	"P": 995.0	"F": 0}
{"v": 1	"t": 2478066	"P": 996.0	"F": 0}
{"v": 1	"t": 2478087	"P": 992.0	"F": 0}
{"v": 1	"t": 2478107	"P": 986.0	"F": 0}
{"v": 1	"t": 2478127	"P": 992.25	"F": 0}
{"v": 1	"t": 2478147	"P": 996.25	"F": 0}
{"v": 1	"t": 2478168	"P": 992.75	"F": 0}
{"v": 1	"t": 2478188	"P": 988.0	"F": 0}
{"v": 1	"t": 2478208	"P": 992.75	"F": 0	"C": 44.855	"D": 3144	"sn": 54091779688249	"file": "/data/device_log/data0000.out"}
{"v": 1	"t": 2478229	"P": 996.25	"F": 0}
{"v": 1	"t": 2478249	"P": 990.75	"F": 0}
{"v": 1	"t": 2478269	"P": 989.5	"F": 0}
{"v": 1	"t": 2478290	"P": 993.5	"F": 0}
{"v": 1	"t": 2478310	"P": 996.25	"F": 0}
{"v": 1	"t": 2478330	"P": 991.5	"F": 0}
{"v": 1	"t": 2478350	"P": 990.75	"F": 0}
{"v": 1	"t": 2478371	"P": 992.0	"F": 0}
{"v": 1	"t": 2478391	"P": 995.0	"F": 0}
{"v": 1	"t": 2478411	"P": 991.5	"F": 0}
{"v": 1	"t": 2478432	"P": 990.0	"F": 0}
{"v": 1	"t": 2478452	"P": 989.5	"F": 0}
{"v": 1	"t": 2478472	"P": 995.75	"F": 0}
{"v": 1	"t": 2478493	"P": 994.25	"F": 0}
{"v": 1	"t": 2478513	"P": 991.5	"F": 0}
{"v": 1	"t": 2478533	"P": 989.75	"F": 0}
{"v": 1	"t": 2478554	"P": 994.0	"F": 0}
{"v": 1	"t": 2478574	"P": 991.0	"F": 0}
{"v": 1	"t": 2478594	"P": 989.75	"F": 0}
{"v": 1	"t": 2478614	"P": 992.5	"F": 0}
{"v": 1	"t": 2478635	"P": 994.75	"F": 0}
{"v": 1	"t": 2478655	"P": 994.0	"F": 0}
{"v": 1	"t": 2478675	"P": 992.0	"F": 0}
{"v": 1	"t": 2478696	"P": 989.75	"F": 0}
{"v": 1	"t": 2478716	"P": 994.25	"F": 0}
{"v": 1	"t": 2478736	"P": 994.75	"F": 0}
{"v": 1	"t": 2478756	"P": 990.75	"F": 0}
{"v": 1	"t": 2478777	"P": 989.5	"F": 0}
{"v": 1	"t": 2478797	"P": 993.5	"F": 0}
{"v": 1	"t": 2478817	"P": 994.75	"F": 0}
{"v": 1	"t": 2478838	"P": 992.75	"F": 0}
{"v": 1	"t": 2478858	"P": 989.25	"F": 0}
{"v": 1	"t": 2478878	"P": 991.75	"F": 0}
{"v": 1	"t": 2478899	"P": 996.25	"F": 0}
{"v": 1	"t": 2478919	"P": 992.75	"F": 0}
{"v": 1	"t": 2478939	"P": 989.75	"F": 0}
{"v": 1	"t": 2478959	"P": 988.5	"F": 0}
{"v": 1	"t": 2478980	"P": 995.0	"F": 0}
{"v": 1	"t": 2479000	"P": 994.25	"F": 0}
{"v": 1	"t": 2479020	"P": 991.0	"F": 0}
{"v": 1	"t": 2479041	"P": 990.5	"F": 0}
{"v": 1	"t": 2479061	"P": 996.25	"F": 0}
{"v": 1	"t": 2479081	"P": 993.0	"F": 0}
{"v": 1	"t": 2479102	"P": 990.5	"F": 0}
{"v": 1	"t": 2479122	"P": 990.5	"F": 0}
{"v": 1	"t": 2479142	"P": 994.0	"F": 0}
{"v": 1	"t": 2479162	"P": 994.75	"F": 0}
{"v": 1	"t": 2479183	"P": 991.25	"F": 0}
{"v": 1	"t": 2479203	"P": 988.25	"F": 0}
{"v": 1	"t": 2479223	"P": 992.75	"F": 0	"C": 44.82	"D": 3144	"sn": 54091779688249	"file": "/data/device_log/data0000.out"}
{"v": 1	"t": 2479244	"P": 995.25	"F": 0}
{"v": 1	"t": 2479264	"P": 991.5	"F": 0}
{"v": 1	"t": 2479284	"P": 990.0	"F": 0}
{"v": 1	"t": 2479305	"P": 993.0	"F": 0}
{"v": 1	"t": 2479325	"P": 995.5	"F": 0}
{"v": 1	"t": 2479345	"P": 990.5	"F": 0}
{"v": 1	"t": 2479365	"P": 991.0	"F": 0}
{"v": 1	"t": 2479386	"P": 991.25	"F": 0}
{"v": 1	"t": 2479406	"P": 995.75	"F": 0}
{"v": 1	"t": 2479426	"P": 993.25	"F": 0}
{"v": 1	"t": 2479447	"P": 990.25	"F": 0}
{"v": 1	"t": 2479467	"P": 990.25	"F": 0}
{"v": 1	"t": 2479487	"P": 994.75	"F": 0}
{"v": 1	"t": 2479507	"P": 994.5	"F": 0}
{"v": 1	"t": 2479528	"P": 990.5	"F": 0}
{"v": 1	"t": 2479548	"P": 989.5	"F": 0}
{"v": 1	"t": 2479568	"P": 994.0	"F": 0}
{"v": 1	"t": 2479589	"P": 993.25	"F": 0}
{"v": 1	"t": 2479609	"P": 990.0	"F": 0}
{"v": 1	"t": 2479629	"P": 989.25	"F": 0}
{"v": 1	"t": 2479650	"P": 995.5	"F": 0}
{"v": 1	"t": 2479670	"P": 993.25	"F": 0}
{"v": 1	"t": 2479690	"P": 992.75	"F": 0}
{"v": 1	"t": 2479711	"P": 989.25	"F": 0}
{"v": 1	"t": 2479731	"P": 994.25	"F": 0}
{"v": 1	"t": 2479751	"P": 994.75	"F": 0}
{"v": 1	"t": 2479772	"P": 992.5	"F": 0}
{"v": 1	"t": 2479792	"P": 989.25	"F": 0}
{"v": 1	"t": 2479812	"P": 994.25	"F": 0}
{"v": 1	"t": 2479832	"P": 993.75	"F": 0}
{"v": 1	"t": 2479853	"P": 990.75	"F": 0}
{"v": 1	"t": 2479873	"P": 989.75	"F": 0}
{"v": 1	"t": 2479893	"P": 993.0	"F": 0}
{"v": 1	"t": 2479914	"P": 994.75	"F": 0}
{"v": 1	"t": 2479934	"P": 992.5	"F": 0}
{"v": 1	"t": 2479954	"P": 989.75	"F": 0}
{"v": 1	"t": 2479974	"P": 990.75	"F": 0}
{"v": 1	"t": 2479995	"P": 995.5	"F": 0}
{"v": 1	"t": 2480015	"P": 994.25	"F": 0}
{"v": 1	"t": 2480035	"P": 990.75	"F": 0}
{"v": 1	"t": 2480056	"P": 991.5	"F": 0}
{"v": 1	"t": 2480076	"P": 994.0	"F": 0}
{"v": 1	"t": 2480096	"P": 995.0	"F": 0}
{"v": 1	"t": 2480116	"P": 991.75	"F": 0}
{"v": 1	"t": 2480137	"P": 990.25	"F": 0}
{"v": 1	"t": 2480157	"P": 992.5	"F": 0}
{"v": 1	"t": 2480177	"P": 994.25	"F": 0}
{"v": 1	"t": 2480198	"P": 991.75	"F": 0}
{"v": 1	"t": 2480218	"P": 990.0	"F": 0}
{"v": 1	"t": 2480238	"P": 990.75	"F": 0	"C": 44.855	"D": 3144	"sn": 54091779688249	"file": "/data/device_log/data0000.out"}
{"v": 1	"t": 2480259	"P": 996.0	"F": 0}
{"v": 1	"t": 2480279	"P": 991.25	"F": 0}
{"v": 1	"t": 2480299	"P": 990.5	"F": 0}
{"v": 1	"t": 2480319	"P": 991.5	"F": 0}
{"v": 1	"t": 2480340	"P": 996.0	"F": 0}
{"v": 1	"t": 2480360	"P": 991.5	"F": 0}
{"v": 1	"t": 2480380	"P": 989.5	"F": 0}
{"v": 1	"t": 2480401	"P": 991.5	"F": 0}
{"v": 1	"t": 2480421	"P": 996.75	"F": 0}
{"v": 1	"t": 2480441	"P": 993.0	"F": 0}
{"v": 1	"t": 2480462	"P": 989.5	"F": 0}
{"v": 1	"t": 2480482	"P": 990.75	"F": 0}
{"v": 1	"t": 2480502	"P": 996.0	"F": 0}
{"v": 1	"t": 2480523	"P": 993.5	"F": 0}
{"v": 1	"t": 2480543	"P": 991.0	"F": 0}
{"v": 1	"t": 2480563	"P": 993.5	"F": 0}
{"v": 1	"t": 2480584	"P": 994.0	"F": 0}
{"v": 1	"t": 2480604	"P": 990.75	"F": 0}
{"v": 1	"t": 2480624	"P": 990.5	"F": 0}
{"v": 1	"t": 2480645	"P": 995.25	"F": 0}
{"v": 1	"t": 2480665	"P": 994.5	"F": 0}
{"v": 1	"t": 2480685	"P": 991.25	"F": 0}
{"v": 1	"t": 2480706	"P": 988.75	"F": 0}
{"v": 1	"t": 2480726	"P": 995.5	"F": 0}
{"v": 1	"t": 2480746	"P": 993.75	"F": 0}
{"v": 1	"t": 2480767	"P": 990.75	"F": 0}
{"v": 1	"t": 2480787	"P": 992.0	"F": 0}
{"v": 1	"t": 2480807	"P": 994.25	"F": 0}
{"v": 1	"t": 2480828	"P": 993.0	"F": 0}
{"v": 1	"t": 2480848	"P": 988.5	"F": 0}
{"v": 1	"t": 2480868	"P": 990.75	"F": 0}
{"v": 1	"t": 2480889	"P": 995.5	"F": 0}
{"v": 1	"t": 2480909	"P": 992.5	"F": 0}
{"v": 1	"t": 2480929	"P": 990.0	"F": 0}
{"v": 1	"t": 2480949	"P": 990.0	"F": 0}
{"v": 1	"t": 2480970	"P": 994.5	"F": 0}
{"v": 1	"t": 2480990	"P": 994.0	"F": 0}
{"v": 1	"t": 2481010	"P": 989.25	"F": 0}
{"v": 1	"t": 2481031	"P": 990.0	"F": 0}
{"v": 1	"t": 2481051	"P": 993.5	"F": 0}
{"v": 1	"t": 2481071	"P": 993.0	"F": 0}
{"v": 1	"t": 2481092	"P": 991.0	"F": 0}
{"v": 1	"t": 2481112	"P": 989.75	"F": 0}
{"v": 1	"t": 2481132	"P": 994.75	"F": 0}
{"v": 1	"t": 2481152	"P": 996.0	"F": 0}
{"v": 1	"t": 2481173	"P": 991.5	"F": 0}
{"v": 1	"t": 2481193	"P": 988.5	"F": 0}
{"v": 1	"t": 2481213	"P": 992.5	"F": 0}
{"v": 1	"t": 2481234	"P": 995.75	"F": 0}
{"v": 1	"t": 2481254	"P": 992.75	"F": 0	"C": 44.875	"D": 3144	"sn": 54091779688249	"file": "/data/device_log/data0000.out"}
{"v": 1	"t": 2481274	"P": 990.25	"F": 0}
{"v": 1	"t": 2481295	"P": 991.25	"F": 0}
{"v": 1	"t": 2481315	"P": 994.25	"F": 0}
{"v": 1	"t": 2481335	"P": 991.5	"F": 0}
{"v": 1	"t": 2481355	"P": 989.5	"F": 0}
{"v": 1	"t": 2481376	"P": 991.25	"F": 0}
{"v": 1	"t": 2481396	"P": 997.25	"F": 0}
{"v": 1	"t": 2481416	"P": 993.75	"F": 0}
{"v": 1	"t": 2481437	"P": 992.5	"F": 0}
{"v": 1	"t": 2481457	"P": 988.75	"F": 0}
{"v": 1	"t": 2481477	"P": 996.5	"F": 0}
{"v": 1	"t": 2481497	"P": 994.75	"F": 0}
{"v": 1	"t": 2481518	"P": 990.75	"F": 0}
{"v": 1	"t": 2481538	"P": 992.0	"F": 0}
{"v": 1	"t": 2481558	"P": 993.5	"F": 0}
{"v": 1	"t": 2481579	"P": 996.0	"F": 0}
{"v": 1	"t": 2481599	"P": 991.0	"F": 0}
{"v": 1	"t": 2481619	"P": 987.75	"F": 0}
{"v": 1	"t": 2481640	"P": 993.25	"F": 0}
{"v": 1	"t": 2481660	"P": 993.5	"F": 0}
{"v": 1	"t": 2481680	"P": 991.0	"F": 0}
{"v": 1	"t": 2481701	"P": 989.0	"F": 0}
{"v": 1	"t": 2481721	"P": 993.0	"F": 0}
{"v": 1	"t": 2481741	"P": 993.5	"F": 0}
{"v": 1	"t": 2481761	"P": 991.5	"F": 0}
{"v": 1	"t": 2481782	"P": 988.75	"F": 0}
{"v": 1	"t": 2481802	"P": 993.75	"F": 0}
{"v": 1	"t": 2481822	"P": 996.5	"F": 0}
{"v": 1	"t": 2481843	"P": 990.75	"F": 0}
{"v": 1	"t": 2481863	"P": 989.5	"F": 0}
{"v": 1	"t": 2481883	"P": 991.75	"F": 0}
{"v": 1	"t": 2481904	"P": 995.25	"F": 0}
{"v": 1	"t": 2481924	"P": 993.75	"F": 0}
{"v": 1	"t": 2481944	"P": 991.0	"F": 0}
{"v": 1	"t": 2481964	"P": 992.75	"F": 0}
{"v": 1	"t": 2481985	"P": 994.75	"F": 0}
{"v": 1	"t": 2482005	"P": 993.25	"F": 0}
{"v": 1	"t": 2482025	"P": 989.5	"F": 0}
{"v": 1	"t": 2482046	"P": 990.75	"F": 0}
{"v": 1	"t": 2482066	"P": 994.5	"F": 0}
{"v": 1	"t": 2482086	"P": 992.0	"F": 0}
{"v": 1	"t": 2482107	"P": 990.0	"F": 0}
{"v": 1	"t": 2482127	"P": 988.25	"F": 0}
{"v": 1	"t": 2482147	"P": 993.5	"F": 0}
{"v": 1	"t": 2482167	"P": 994.5	"F": 0}
{"v": 1	"t": 2482188	"P": 993.25	"F": 0}
{"v": 1	"t": 2482208	"P": 989.25	"F": 0}
{"v": 1	"t": 2482228	"P": 992.0	"F": 0}
{"v": 1	"t": 2482249	"P": 995.25	"F": 0}
{"v": 1	"t": 2482269	"P": 993.25	"F": 0	"C": 44.87	"D": 3144	"sn": 54091779688249	"file": "/data/device_log/data0000.out"}
{"v": 1	"t": 2482289	"P": 988.75	"F": 0}
{"v": 1	"t": 2482310	"P": 990.75	"F": 0}
{"v": 1	"t": 2482330	"P": 995.75	"F": 0}
{"v": 1	"t": 2482350	"P": 992.0	"F": 0}
{"v": 1	"t": 2482370	"P": 988.25	"F": 0}
{"v": 1	"t": 2482391	"P": 992.75	"F": 0}
{"v": 1	"t": 2482411	"P": 994.75	"F": 0}
{"v": 1	"t": 2482431	"P": 993.25	"F": 0}
{"v": 1	"t": 2482452	"P": 988.5	"F": 0}
{"v": 1	"t": 2482472	"P": 993.5	"F": 0}
{"v": 1	"t": 2482492	"P": 995.75	"F": 0}
{"v": 1	"t": 2482513	"P": 992.0	"F": 0}
{"v": 1	"t": 2482533	"P": 989.5	"F": 0}
{"v": 1	"t": 2482553	"P": 988.75	"F": 0}
{"v": 1	"t": 2482573	"P": 996.5	"F": 0}
{"v": 1	"t": 2482594	"P": 992.75	"F": 0}
{"v": 1	"t": 2482614	"P": 989.75	"F": 0}
{"v": 1	"t": 2482634	"P": 989.5	"F": 0}
{"v": 1	"t": 2482655	"P": 995.75	"F": 0}
{"v": 1	"t": 2482675	"P": 993.75	"F": 0}
{"v": 1	"t": 2482695	"P": 992.25	"F": 0}
{"v": 1	"t": 2482716	"P": 989.25	"F": 0}
{"v": 1	"t": 2482736	"P": 993.25	"F": 0}
{"v": 1	"t": 2482756	"P": 995.75	"F": 0}
{"v": 1	"t": 2482776	"P": 992.5	"F": 0}
{"v": 1	"t": 2482797	"P": 991.25	"F": 0}
{"v": 1	"t": 2482817	"P": 992.5	"F": 0}
{"v": 1	"t": 2482837	"P": 996.0	"F": 0}
{"v": 1	"t": 2482858	"P": 993.75	"F": 0}
{"v": 1	"t": 2482878	"P": 991.5	"F": 0}
{"v": 1	"t": 2482898	"P": 990.0	"F": 0}
{"v": 1	"t": 2482918	"P": 995.25	"F": 0}
{"v": 1	"t": 2482939	"P": 994.25	"F": 0}
{"v": 1	"t": 2482959	"P": 991.75	"F": 0}
{"v": 1	"t": 2482979	"P": 988.0	"F": 0}
{"v": 1	"t": 2483000	"P": 993.25	"F": 0}
{"v": 1	"t": 2483020	"P": 994.0	"F": 0}
{"v": 1	"t": 2483040	"P": 989.75	"F": 0}
{"v": 1	"t": 2483061	"P": 991.0	"F": 0}
{"v": 1	"t": 2483081	"P": 995.5	"F": 0}
{"v": 1	"t": 2483101	"P": 992.75	"F": 0}
{"v": 1	"t": 2483121	"P": 990.0	"F": 0}
{"v": 1	"t": 2483142	"P": 990.25	"F": 0}
{"v": 1	"t": 2483162	"P": 993.5	"F": 0}
{"v": 1	"t": 2483182	"P": 995.25	"F": 0}
{"v": 1	"t": 2483203	"P": 993.0	"F": 0}
{"v": 1	"t": 2483223	"P": 990.25	"F": 0}
{"v": 1	"t": 2483243	"P": 990.25	"F": 0}
{"v": 1	"t": 2483264	"P": 996.0	"F": 0}
{"v": 1	"t": 2483284	"P": 992.5	"F": 0	"C": 44.875	"D": 3144	"sn": 54091779688249	"file": "/data/device_log/data0000.out"}
{"v": 1	"t": 2483304	"P": 989.75	"F": 0}
{"v": 1	"t": 2483324	"P": 991.0	"F": 0}
{"v": 1	"t": 2483345	"P": 998.0	"F": 0}
{"v": 1	"t": 2483365	"P": 993.25	"F": 0}
{"v": 1	"t": 2483385	"P": 990.0	"F": 0}
{"v": 1	"t": 2483406	"P": 990.5	"F": 0}
{"v": 1	"t": 2483426	"P": 994.75	"F": 0}
{"v": 1	"t": 2483446	"P": 996.0	"F": 0}
{"v": 1	"t": 2483466	"P": 993.0	"F": 0}
{"v": 1	"t": 2483487	"P": 989.0	"F": 0}
{"v": 1	"t": 2483507	"P": 992.25	"F": 0}
{"v": 1	"t": 2483527	"P": 997.5	"F": 0}
{"v": 1	"t": 2483548	"P": 993.25	"F": 0}
{"v": 1	"t": 2483568	"P": 989.0	"F": 0}
{"v": 1	"t": 2483588	"P": 994.25	"F": 0}
{"v": 1	"t": 2483609	"P": 993.5	"F": 0}
{"v": 1	"t": 2483629	"P": 991.25	"F": 0}
{"v": 1	"t": 2483649	"P": 989.25	"F": 0}
{"v": 1	"t": 2483670	"P": 993.5	"F": 0}
{"v": 1	"t": 2483690	"P": 996.25	"F": 0}
{"v": 1	"t": 2483710	"P": 990.5	"F": 0}
{"v": 1	"t": 2483731	"P": 989.25	"F": 0}
{"v": 1	"t": 2483751	"P": 992.25	"F": 0}
{"v": 1	"t": 2483771	"P": 995.0	"F": 0}
{"v": 1	"t": 2483791	"P": 991.0	"F": 0}
{"v": 1	"t": 2483812	"P": 989.0	"F": 0}
{"v": 1	"t": 2483832	"P": 994.5	"F": 0}
{"v": 1	"t": 2483852	"P": 995.5	"F": 0}
{"v": 1	"t": 2483873	"P": 990.5	"F": 0}
{"v": 1	"t": 2483893	"P": 988.0	"F": 0}
{"v": 1	"t": 2483913	"P": 992.5	"F": 0}
{"v": 1	"t": 2483934	"P": 995.25	"F": 0}
{"v": 1	"t": 2483954	"P": 991.25	"F": 0}
{"v": 1	"t": 2483974	"P": 989.75	"F": 0}
{"v": 1	"t": 2483994	"P": 990.0	"F": 0}
{"v": 1	"t": 2484015	"P": 995.25	"F": 0}
{"v": 1	"t": 2484035	"P": 994.25	"F": 0}
{"v": 1	"t": 2484055	"P": 989.25	"F": 0}
{"v": 1	"t": 2484076	"P": 990.25	"F": 0}
{"v": 1	"t": 2484096	"P": 996.0	"F": 0}
{"v": 1	"t": 2484116	"P": 993.75	"F": 0}
{"v": 1	"t": 2484137	"P": 990.5	"F": 0}
{"v": 1	"t": 2484157	"P": 988.75	"F": 0}
{"v": 1	"t": 2484177	"P": 993.5	"F": 0}
{"v": 1	"t": 2484197	"P": 995.5	"F": 0}
{"v": 1	"t": 2484218	"P": 992.75	"F": 0}
{"v": 1	"t": 2484238	"P": 989.5	"F": 0}
{"v": 1	"t": 2484258	"P": 993.5	"F": 0}
{"v": 1	"t": 2484279	"P": 994.5	"F": 0}
{"v": 1	"t": 2484299	"P": 993.75	"F": 0	"C": 44.895	"D": 3144	"sn": 54091779688249	"file": "/data/device_log/data0000.out"}
{"v": 1	"t": 2484319	"P": 991.25	"F": 0}
{"v": 1	"t": 2484339	"P": 993.25	"F": 0}
{"v": 1	"t": 2484360	"P": 994.25	"F": 0}
{"v": 1	"t": 2484380	"P": 993.25	"F": 0}
{"v": 1	"t": 2484400	"P": 990.0	"F": 0}
{"v": 1	"t": 2484421	"P": 993.25	"F": 0}
{"v": 1	"t": 2484441	"P": 996.0	"F": 0}
{"v": 1	"t": 2484461	"P": 992.5	"F": 0}
{"v": 1	"t": 2484482	"P": 988.0	"F": 0}
{"v": 1	"t": 2484502	"P": 990.75	"F": 0}
{"v": 1	"t": 2484522	"P": 995.25	"F": 0}
{"v": 1	"t": 2484543	"P": 993.0	"F": 0}
{"v": 1	"t": 2484563	"P": 990.75	"F": 0}
{"v": 1	"t": 2484583	"P": 992.75	"F": 0}
{"v": 1	"t": 2484604	"P": 995.25	"F": 0}
{"v": 1	"t": 2484624	"P": 991.0	"F": 0}
{"v": 1	"t": 2484644	"P": 989.5	"F": 0}
{"v": 1	"t": 2484665	"P": 995.75	"F": 0}
{"v": 1	"t": 2484685	"P": 994.25	"F": 0}
{"v": 1	"t": 2484705	"P": 992.0	"F": 0}
{"v": 1	"t": 2484726	"P": 989.25	"F": 0}
{"v": 1	"t": 2484746	"P": 994.5	"F": 0}
{"v": 1	"t": 2484766	"P": 993.5	"F": 0}
{"v": 1	"t": 2484787	"P": 991.0	"F": 0}
{"v": 1	"t": 2484807	"P": 993.25	"F": 0}
{"v": 1	"t": 2484827	"P": 995.0	"F": 0}
{"v": 1	"t": 2484848	"P": 992.25	"F": 0}
{"v": 1	"t": 2484868	"P": 990.75	"F": 0}
{"v": 1	"t": 2484888	"P": 991.25	"F": 0}
{"v": 1	"t": 2484909	"P": 996.75	"F": 0}
{"v": 1	"t": 2484929	"P": 994.5	"F": 0}
{"v": 1	"t": 2484949	"P": 989.25	"F": 0}
{"v": 1	"t": 2484969	"P": 991.75	"F": 0}
{"v": 1	"t": 2484990	"P": 996.0	"F": 0}
{"v": 1	"t": 2485010	"P": 991.75	"F": 0}
{"v": 1	"t": 2485030	"P": 990.25	"F": 0}
{"v": 1	"t": 2485051	"P": 990.75	"F": 0}
{"v": 1	"t": 2485071	"P": 994.5	"F": 0}
{"v": 1	"t": 2485091	"P": 993.25	"F": 0}
{"v": 1	"t": 2485112	"P": 991.25	"F": 0}
{"v": 1	"t": 2485132	"P": 990.0	"F": 0}
{"v": 1	"t": 2485152	"P": 994.5	"F": 0}
{"v": 1	"t": 2485173	"P": 991.75	"F": 0}
{"v": 1	"t": 2485193	"P": 989.5	"F": 0}
{"v": 1	"t": 2485213	"P": 990.25	"F": 0}
{"v": 1	"t": 2485233	"P": 995.5	"F": 0}
{"v": 1	"t": 2485254	"P": 993.75	"F": 0}
{"v": 1	"t": 2485274	"P": 991.75	"F": 0}
{"v": 1	"t": 2485294	"P": 990.25	"F": 0}
{"v": 1	"t": 2485315	"P": 994.75	"F": 0	"C": 44.855	"D": 3144	"sn": 54091779688249	"file": "/data/device_log/data0000.out"}
{"v": 1	"t": 2485335	"P": 993.5	"F": 0}
{"v": 1	"t": 2485355	"P": 991.5	"F": 0}
{"v": 1	"t": 2485376	"P": 988.75	"F": 0}
{"v": 1	"t": 2485396	"P": 995.75	"F": 0}
{"v": 1	"t": 2485416	"P": 996.5	"F": 0}
{"v": 1	"t": 2485436	"P": 992.75	"F": 0}
{"v": 1	"t": 2485457	"P": 989.5	"F": 0}
{"v": 1	"t": 2485477	"P": 991.0	"F": 0}
{"v": 1	"t": 2485497	"P": 997.25	"F": 0}
{"v": 1	"t": 2485518	"P": 994.5	"F": 0}
{"v": 1	"t": 2485538	"P": 991.5	"F": 0}
{"v": 1	"t": 2485558	"P": 988.75	"F": 0}
{"v": 1	"t": 2485578	"P": 995.75	"F": 0}
{"v": 1	"t": 2485599	"P": 992.75	"F": 0}
{"v": 1	"t": 2485619	"P": 990.0	"F": 0}
{"v": 1	"t": 2485639	"P": 989.25	"F": 0}
{"v": 1	"t": 2485660	"P": 996.25	"F": 0}
{"v": 1	"t": 2485680	"P": 994.75	"F": 0}
{"v": 1	"t": 2485700	"P": 989.5	"F": 0}
{"v": 1	"t": 2485721	"P": 990.25	"F": 0}
{"v": 1	"t": 2485741	"P": 996.25	"F": 0}
{"v": 1	"t": 2485761	"P": 992.75	"F": 0}
{"v": 1	"t": 2485782	"P": 991.0	"F": 0}
{"v": 1	"t": 2485802	"P": 988.5	"F": 0}
{"v": 1	"t": 2485822	"P": 996.0	"F": 0}
{"v": 1	"t": 2485842	"P": 993.25	"F": 0}
{"v": 1	"t": 2485863	"P": 992.0	"F": 0}
{"v": 1	"t": 2485883	"P": 990.0	"F": 0}
{"v": 1	"t": 2485903	"P": 994.0	"F": 0}
{"v": 1	"t": 2485924	"P": 994.75	"F": 0}
{"v": 1	"t": 2485944	"P": 991.75	"F": 0}
{"v": 1	"t": 2485964	"P": 989.75	"F": 0}
{"v": 1	"t": 2485985	"P": 992.75	"F": 0}
{"v": 1	"t": 2486005	"P": 994.5	"F": 0}
{"v": 1	"t": 2486025	"P": 992.0	"F": 0}
{"v": 1	"t": 2486045	"P": 990.75	"F": 0}
{"v": 1	"t": 2486066	"P": 991.5	"F": 0}
{"v": 1	"t": 2486086	"P": 995.75	"F": 0}
{"v": 1	"t": 2486106	"P": 992.5	"F": 0}
{"v": 1	"t": 2486127	"P": 989.5	"F": 0}
{"v": 1	"t": 2486147	"P": 990.5	"F": 0}
{"v": 1	"t": 2486167	"P": 995.25	"F": 0}
{"v": 1	"t": 2486187	"P": 992.75	"F": 0}
{"v": 1	"t": 2486208	"P": 990.75	"F": 0}
{"v": 1	"t": 2486228	"P": 988.25	"F": 0}
{"v": 1	"t": 2486248	"P": 994.0	"F": 0}
{"v": 1	"t": 2486269	"P": 993.75	"F": 0}
{"v": 1	"t": 2486289	"P": 989.5	"F": 0}
{"v": 1	"t": 2486309	"P": 989.5	"F": 0}
{"v": 1	"t": 2486330	"P": 993.75	"F": 0	"C": 44.9	"D": 3144	"sn": 54091779688249	"file": "/data/device_log/data0000.out"}
{"v": 1	"t": 2486350	"P": 993.25	"F": 0}
{"v": 1	"t": 2486370	"P": 989.75	"F": 0}
{"v": 1	"t": 2486391	"P": 989.0	"F": 0}
{"v": 1	"t": 2486411	"P": 994.0	"F": 0}
{"v": 1	"t": 2486431	"P": 992.25	"F": 0}
{"v": 1	"t": 2486452	"P": 990.25	"F": 0}
{"v": 1	"t": 2486472	"P": 992.0	"F": 0}
{"v": 1	"t": 2486492	"P": 995.25	"F": 0}
{"v": 1	"t": 2486512	"P": 993.0	"F": 0}
{"v": 1	"t": 2486533	"P": 992.25	"F": 0}
{"v": 1	"t": 2486553	"P": 988.25	"F": 0}
{"v": 1	"t": 2486573	"P": 994.0	"F": 0}
{"v": 1	"t": 2486594	"P": 994.25	"F": 0}
{"v": 1	"t": 2486614	"P": 991.5	"F": 0}
{"v": 1	"t": 2486634	"P": 989.75	"F": 0}
{"v": 1	"t": 2486655	"P": 993.5	"F": 0}
{"v": 1	"t": 2486675	"P": 996.75	"F": 0}
{"v": 1	"t": 2486695	"P": 991.75	"F": 0}
{"v": 1	"t": 2486715	"P": 988.75	"F": 0}
{"v": 1	"t": 2486736	"P": 992.0	"F": 0}
{"v": 1	"t": 2486756	"P": 993.5	"F": 0}
{"v": 1	"t": 2486776	"P": 994.25	"F": 0}
{"v": 1	"t": 2486797	"P": 992.0	"F": 0}
{"v": 1	"t": 2486817	"P": 990.5	"F": 0}
{"v": 1	"t": 2486837	"P": 994.75	"F": 0}
{"v": 1	"t": 2486857	"P": 992.0	"F": 0}
{"v": 1	"t": 2486878	"P": 992.0	"F": 0}
{"v": 1	"t": 2486898	"P": 989.75	"F": 0}
{"v": 1	"t": 2486918	"P": 993.5	"F": 0}
{"v": 1	"t": 2486939	"P": 994.75	"F": 0}
{"v": 1	"t": 2486959	"P": 991.75	"F": 0}
{"v": 1	"t": 2486979	"P": 989.0	"F": 0}
{"v": 1	"t": 2487000	"P": 991.25	"F": 0}
{"v": 1	"t": 2487020	"P": 995.5	"F": 0}
{"v": 1	"t": 2487040	"P": 992.5	"F": 0}
{"v": 1	"t": 2487061	"P": 990.0	"F": 0}
{"v": 1	"t": 2487081	"P": 993.25	"F": 0}
{"v": 1	"t": 2487101	"P": 995.25	"F": 0}
{"v": 1	"t": 2487121	"P": 991.75	"F": 0}
{"v": 1	"t": 2487142	"P": 989.25	"F": 0}
{"v": 1	"t": 2487162	"P": 992.5	"F": 0}
{"v": 1	"t": 2487182	"P": 995.25	"F": 0}
{"v": 1	"t": 2487203	"P": 991.75	"F": 0}
{"v": 1	"t": 2487223	"P": 988.75	"F": 0}
{"v": 1	"t": 2487243	"P": 992.25	"F": 0}
{"v": 1	"t": 2487264	"P": 995.5	"F": 0}
{"v": 1	"t": 2487284	"P": 993.25	"F": 0}
{"v": 1	"t": 2487304	"P": 989.0	"F": 0}
{"v": 1	"t": 2487324	"P": 992.5	"F": 0}
{"v": 1	"t": 2487345	"P": 996.0	"F": 0	"C": 44.855	"D": 3144	"sn": 54091779688249	"file": "/data/device_log/data0000.out"}
{"v": 1	"t": 2487365	"P": 994.75	"F": 0}
{"v": 1	"t": 2487385	"P": 989.75	"F": 0}
{"v": 1	"t": 2487406	"P": 989.0	"F": 0}
{"v": 1	"t": 2487426	"P": 996.25	"F": 0}
{"v": 1	"t": 2487446	"P": 994.25	"F": 0}
{"v": 1	"t": 2487466	"P": 990.75	"F": 0}
{"v": 1	"t": 2487487	"P": 989.0	"F": 0}
{"v": 1	"t": 2487507	"P": 993.5	"F": 0}
{"v": 1	"t": 2487527	"P": 994.5	"F": 0}
{"v": 1	"t": 2487548	"P": 992.5	"F": 0}
{"v": 1	"t": 2487568	"P": 990.0	"F": 0}
{"v": 1	"t": 2487588	"P": 992.75	"F": 0}
{"v": 1	"t": 2487609	"P": 994.75	"F": 0}
{"v": 1	"t": 2487629	"P": 992.25	"F": 0}
{"v": 1	"t": 2487649	"P": 989.25	"F": 0}
{"v": 1	"t": 2487669	"P": 991.5	"F": 0}
{"v": 1	"t": 2487690	"P": 995.75	"F": 0}
{"v": 1	"t": 2487710	"P": 993.0	"F": 0}
{"v": 1	"t": 2487730	"P": 990.25	"F": 0}
{"v": 1	"t": 2487751	"P": 990.0	"F": 0}
{"v": 1	"t": 2487771	"P": 995.0	"F": 0}
{"v": 1	"t": 2487791	"P": 992.5	"F": 0}
{"v": 1	"t": 2487812	"P": 988.75	"F": 0}
{"v": 1	"t": 2487832	"P": 989.75	"F": 0}
{"v": 1	"t": 2487852	"P": 996.75	"F": 0}
{"v": 1	"t": 2487873	"P": 993.5	"F": 0}
{"v": 1	"t": 2487893	"P": 990.5	"F": 0}
{"v": 1	"t": 2487913	"P": 990.0	"F": 0}
{"v": 1	"t": 2487933	"P": 994.75	"F": 0}
{"v": 1	"t": 2487954	"P": 994.5	"F": 0}
{"v": 1	"t": 2487974	"P": 992.5	"F": 0}
{"v": 1	"t": 2487994	"P": 988.5	"F": 0}
{"v": 1	"t": 2488015	"P": 991.5	"F": 0}
{"v": 1	"t": 2488035	"P": 996.0	"F": 0}
{"v": 1	"t": 2488055	"P": 993.0	"F": 0}
{"v": 1	"t": 2488076	"P": 988.5	"F": 0}
{"v": 1	"t": 2488096	"P": 993.0	"F": 0}
{"v": 1	"t": 2488116	"P": 994.5	"F": 0}
{"v": 1	"t": 2488136	"P": 993.0	"F": 0}
{"v": 1	"t": 2488157	"P": 988.75	"F": 0}
{"v": 1	"t": 2488177	"P": 991.0	"F": 0}
{"v": 1	"t": 2488197	"P": 995.25	"F": 0}
{"v": 1	"t": 2488218	"P": 993.75	"F": 0}
{"v": 1	"t": 2488238	"P": 991.0	"F": 0}
{"v": 1	"t": 2488258	"P": 990.25	"F": 0}
{"v": 1	"t": 2488278	"P": 995.0	"F": 0}
{"v": 1	"t": 2488299	"P": 995.25	"F": 0}
{"v": 1	"t": 2488319	"P": 991.75	"F": 0}
{"v": 1	"t": 2488339	"P": 987.5	"F": 0}
{"v": 1	"t": 2488360	"P": 994.0	"F": 0	"C": 44.83	"D": 3144	"sn": 54091779688249	"file": "/data/device_log/data0000.out"}
{"v": 1	"t": 2488380	"P": 995.25	"F": 0}
{"v": 1	"t": 2488400	"P": 988.75	"F": 0}
{"v": 1	"t": 2488421	"P": 991.5	"F": 0}
{"v": 1	"t": 2488441	"P": 993.0	"F": 0}
{"v": 1	"t": 2488461	"P": 994.25	"F": 0}
{"v": 1	"t": 2488482	"P": 991.0	"F": 0}
{"v": 1	"t": 2488502	"P": 990.0	"F": 0}
{"v": 1	"t": 2488522	"P": 994.25	"F": 0}
{"v": 1	"t": 2488542	"P": 994.25	"F": 0}
{"v": 1	"t": 2488563	"P": 990.5	"F": 0}
{"v": 1	"t": 2488583	"P": 991.25	"F": 0}
{"v": 1	"t": 2488604	"P": 995.75	"F": 0}
{"v": 1	"t": 2488624	"P": 992.25	"F": 0}
{"v": 1	"t": 2488644	"P": 989.75	"F": 0}
{"v": 1	"t": 2488665	"P": 996.25	"F": 0}
{"v": 1	"t": 2488685	"P": 994.25	"F": 0}
{"v": 1	"t": 2488705	"P": 991.75	"F": 0}
{"v": 1	"t": 2488726	"P": 991.5	"F": 0}
{"v": 1	"t": 2488746	"P": 995.0	"F": 0}
{"v": 1	"t": 2488766	"P": 995.25	"F": 0}
{"v": 1	"t": 2488787	"P": 990.5	"F": 0}
{"v": 1	"t": 2488807	"P": 990.25	"F": 0}
{"v": 1	"t": 2488827	"P": 997.25	"F": 0}
{"v": 1	"t": 2488848	"P": 993.0	"F": 0}
{"v": 1	"t": 2488868	"P": 991.75	"F": 0}
{"v": 1	"t": 2488888	"P": 991.0	"F": 0}
{"v": 1	"t": 2488908	"P": 997.25	"F": -1}
{"v": 1	"t": 2488929	"P": 994.0	"F": 0}
{"v": 1	"t": 2488949	"P": 992.5	"F": 0}
{"v": 1	"t": 2488969	"P": 990.25	"F": 0}
{"v": 1	"t": 2488990	"P": 995.5	"F": 0}
{"v": 1	"t": 2489010	"P": 994.25	"F": 0}
{"v": 1	"t": 2489030	"P": 991.75	"F": 0}
{"v": 1	"t": 2489051	"P": 989.75	"F": 0}
{"v": 1	"t": 2489071	"P": 993.75	"F": 0}
{"v": 1	"t": 2489091	"P": 994.75	"F": 0}
{"v": 1	"t": 2489112	"P": 991.0	"F": 0}
{"v": 1	"t": 2489132	"P": 989.75	"F": 0}
{"v": 1	"t": 2489152	"P": 995.75	"F": 0}
{"v": 1	"t": 2489172	"P": 996.25	"F": 0}
{"v": 1	"t": 2489193	"P": 990.5	"F": 0}
{"v": 1	"t": 2489213	"P": 989.25	"F": 0}
{"v": 1	"t": 2489233	"P": 992.25	"F": 0}
{"v": 1	"t": 2489254	"P": 995.0	"F": 0}
{"v": 1	"t": 2489274	"P": 992.0	"F": 0}
{"v": 1	"t": 2489294	"P": 988.0	"F": 0}
{"v": 1	"t": 2489314	"P": 991.0	"F": 0}
{"v": 1	"t": 2489335	"P": 995.5	"F": 0}
{"v": 1	"t": 2489355	"P": 993.25	"F": 0}
{"v": 1	"t": 2489375	"P": 989.5	"F": 0	"C": 44.9	"D": 3144	"sn": 54091779688249	"file": "/data/device_log/data0000.out"}
{"v": 1	"t": 2489396	"P": 991.0	"F": 0}
{"v": 1	"t": 2489416	"P": 997.5	"F": 0}
{"v": 1	"t": 2489436	"P": 994.25	"F": 0}
{"v": 1	"t": 2489457	"P": 991.5	"F": 0}
{"v": 1	"t": 2489477	"P": 989.25	"F": 0}
{"v": 1	"t": 2489497	"P": 995.0	"F": 0}
{"v": 1	"t": 2489517	"P": 994.0	"F": 0}
{"v": 1	"t": 2489538	"P": 992.75	"F": 0}
{"v": 1	"t": 2489558	"P": 990.5	"F": 0}
{"v": 1	"t": 2489578	"P": 994.0	"F": 0}
{"v": 1	"t": 2489599	"P": 995.25	"F": 0}
{"v": 1	"t": 2489619	"P": 994.0	"F": 0}
{"v": 1	"t": 2489639	"P": 989.75	"F": 0}
{"v": 1	"t": 2489660	"P": 994.0	"F": 0}
{"v": 1	"t": 2489680	"P": 995.25	"F": 0}
{"v": 1	"t": 2489700	"P": 991.5	"F": 0}
{"v": 1	"t": 2489721	"P": 990.75	"F": 0}
{"v": 1	"t": 2489741	"P": 993.5	"F": 0}
{"v": 1	"t": 2489761	"P": 994.75	"F": 0}
{"v": 1	"t": 2489781	"P": 993.25	"F": 0}
{"v": 1	"t": 2489802	"P": 989.0	"F": 0}
{"v": 1	"t": 2489822	"P": 992.25	"F": 0}
{"v": 1	"t": 2489842	"P": 996.5	"F": 0}
{"v": 1	"t": 2489863	"P": 992.5	"F": 0}
{"v": 1	"t": 2489883	"P": 990.5	"F": 0}
{"v": 1	"t": 2489903	"P": 992.25	"F": 0}
{"v": 1	"t": 2489924	"P": 996.75	"F": 0}
{"v": 1	"t": 2489944	"P": 992.75	"F": 0}
{"v": 1	"t": 2489964	"P": 989.0	"F": 0}
{"v": 1	"t": 2489984	"P": 988.5	"F": 0}
{"v": 1	"t": 2490005	"P": 996.5	"F": 0}
{"v": 1	"t": 2490025	"P": 994.0	"F": 0}
{"v": 1	"t": 2490045	"P": 990.25	"F": 0}
{"v": 1	"t": 2490066	"P": 989.0	"F": 0}
{"v": 1	"t": 2490086	"P": 995.0	"F": 0}
{"v": 1	"t": 2490106	"P": 994.25	"F": 0}
{"v": 1	"t": 2490126	"P": 991.5	"F": 0}
{"v": 1	"t": 2490147	"P": 988.5	"F": 0}
{"v": 1	"t": 2490167	"P": 992.0	"F": 0}
{"v": 1	"t": 2490187	"P": 996.5	"F": 0}
{"v": 1	"t": 2490208	"P": 992.25	"F": 0}
{"v": 1	"t": 2490228	"P": 989.75	"F": 0}
{"v": 1	"t": 2490248	"P": 991.25	"F": 0}
{"v": 1	"t": 2490269	"P": 997.0	"F": 0}
{"v": 1	"t": 2490289	"P": 995.5	"F": 0}
{"v": 1	"t": 2490309	"P": 991.5	"F": 0}
{"v": 1	"t": 2490329	"P": 989.5	"F": 0}
{"v": 1	"t": 2490350	"P": 996.0	"F": 0}
{"v": 1	"t": 2490370	"P": 995.75	"F": 0}
{"v": 1	"t": 2490390	"P": 990.25	"F": 0	"C": 44.92	"D": 3144	"sn": 54091779688249	"file": "/data/device_log/data0000.out"}
{"v": 1	"t": 2490411	"P": 991.75	"F": 0}
{"v": 1	"t": 2490431	"P": 995.75	"F": 0}
{"v": 1	"t": 2490451	"P": 994.0	"F": 0}
{"v": 1	"t": 2490472	"P": 990.0	"F": 0}
{"v": 1	"t": 2490492	"P": 990.25	"F": 0}
{"v": 1	"t": 2490512	"P": 996.75	"F": 0}
{"v": 1	"t": 2490533	"P": 993.5	"F": 0}
{"v": 1	"t": 2490553	"P": 990.5	"F": 0}
{"v": 1	"t": 2490573	"P": 991.25	"F": 0}
{"v": 1	"t": 2490593	"P": 995.75	"F": 0}
{"v": 1	"t": 2490614	"P": 994.25	"F": 0}
{"v": 1	"t": 2490634	"P": 992.75	"F": 0}
{"v": 1	"t": 2490654	"P": 990.75	"F": 0}
{"v": 1	"t": 2490675	"P": 994.5	"F": 0}
{"v": 1	"t": 2490695	"P": 994.75	"F": 0}
{"v": 1	"t": 2490715	"P": 992.0	"F": 0}
{"v": 1	"t": 2490735	"P": 989.0	"F": 0}
{"v": 1	"t": 2490756	"P": 993.0	"F": 0}
{"v": 1	"t": 2490776	"P": 995.0	"F": 0}
{"v": 1	"t": 2490796	"P": 993.75	"F": 0}
{"v": 1	"t": 2490817	"P": 992.5	"F": 0}
{"v": 1	"t": 2490837	"P": 990.5	"F": 0}
{"v": 1	"t": 2490857	"P": 996.0	"F": 0}
{"v": 1	"t": 2490878	"P": 993.5	"F": 0}
{"v": 1	"t": 2490898	"P": 990.75	"F": 0}
{"v": 1	"t": 2490918	"P": 990.25	"F": 0}
{"v": 1	"t": 2490938	"P": 994.75	"F": 0}
{"v": 1	"t": 2490959	"P": 993.75	"F": 0}
{"v": 1	"t": 2490979	"P": 991.75	"F": 0}
{"v": 1	"t": 2490999	"P": 990.0	"F": 0}
{"v": 1	"t": 2491020	"P": 992.75	"F": 0}
{"v": 1	"t": 2491040	"P": 994.25	"F": 0}
{"v": 1	"t": 2491060	"P": 992.0	"F": 0}
{"v": 1	"t": 2491081	"P": 989.25	"F": 0}
{"v": 1	"t": 2491101	"P": 995.0	"F": 0}
{"v": 1	"t": 2491121	"P": 993.0	"F": 0}
{"v": 1	"t": 2491142	"P": 990.75	"F": 0}
{"v": 1	"t": 2491162	"P": 992.75	"F": 0}
{"v": 1	"t": 2491182	"P": 994.75	"F": 0}
{"v": 1	"t": 2491203	"P": 993.75	"F": 0}
{"v": 1	"t": 2491223	"P": 991.5	"F": 0}
{"v": 1	"t": 2491244	"P": 995.5	"F": 0}
{"v": 1	"t": 2491264	"P": 991.25	"F": 0}
{"v": 1	"t": 2491284	"P": 988.0	"F": 0}
{"v": 1	"t": 2491305	"P": 996.0	"F": 0}
{"v": 1	"t": 2491325	"P": 994.25	"F": 0}
{"v": 1	"t": 2491345	"P": 989.75	"F": 0}
{"v": 1	"t": 2491366	"P": 991.0	"F": 0}
{"v": 1	"t": 2491386	"P": 995.0	"F": 0}
{"v": 1	"t": 2491407	"P": 991.5	"F": 0	"C": 44.895	"D": 3144	"sn": 54091779688249	"file": "/data/device_log/data0000.out"}
{"v": 1	"t": 2491427	"P": 989.25	"F": 0}
{"v": 1	"t": 2491447	"P": 995.25	"F": 0}
{"v": 1	"t": 2491468	"P": 992.5	"F": 0}
{"v": 1	"t": 2491488	"P": 990.25	"F": 0}
{"v": 1	"t": 2491508	"P": 992.5	"F": 0}
{"v": 1	"t": 2491529	"P": 993.25	"F": 0}
{"v": 1	"t": 2491549	"P": 991.25	"F": 0}
{"v": 1	"t": 2491569	"P": 990.5	"F": 0}
{"v": 1	"t": 2491590	"P": 994.5	"F": 0}
{"v": 1	"t": 2491610	"P": 993.5	"F": 0}
{"v": 1	"t": 2491631	"P": 990.75	"F": 0}
{"v": 1	"t": 2491651	"P": 996.25	"F": 0}
{"v": 1	"t": 2491671	"P": 993.5	"F": 0}
{"v": 1	"t": 2491692	"P": 991.25	"F": 0}
{"v": 1	"t": 2491712	"P": 991.0	"F": 0}
{"v": 1	"t": 2491732	"P": 995.25	"F": 0}
{"v": 1	"t": 2491753	"P": 990.25	"F": 0}
{"v": 1	"t": 2491773	"P": 989.5	"F": 0}
{"v": 1	"t": 2491793	"P": 993.5	"F": 0}
{"v": 1	"t": 2491814	"P": 993.25	"F": 0}
{"v": 1	"t": 2491834	"P": 991.0	"F": 0}
{"v": 1	"t": 2491854	"P": 990.5	"F": 0}
{"v": 1	"t": 2491874	"P": 989.75	"F": 0}
{"v": 1	"t": 2491895	"P": 995.5	"F": 0}
{"v": 1	"t": 2491915	"P": 993.25	"F": 0}
{"v": 1	"t": 2491935	"P": 989.5	"F": 0}
{"v": 1	"t": 2491956	"P": 988.75	"F": 0}
{"v": 1	"t": 2491976	"P": 994.25	"F": 0}
{"v": 1	"t": 2491996	"P": 994.5	"F": 0}
{"v": 1	"t": 2492016	"P": 992.25	"F": 0}
{"v": 1	"t": 2492037	"P": 989.0	"F": 0}
{"v": 1	"t": 2492057	"P": 991.75	"F": 0}
{"v": 1	"t": 2492077	"P": 995.0	"F": 0}
{"v": 1	"t": 2492098	"P": 993.5	"F": 0}
{"v": 1	"t": 2492118	"P": 989.25	"F": 0}
{"v": 1	"t": 2492138	"P": 994.5	"F": 0}
{"v": 1	"t": 2492159	"P": 994.5	"F": 0}
{"v": 1	"t": 2492179	"P": 989.5	"F": 0}
{"v": 1	"t": 2492200	"P": 993.25	"F": 0}
{"v": 1	"t": 2492220	"P": 994.0	"F": 0}
{"v": 1	"t": 2492240	"P": 991.25	"F": 0}
{"v": 1	"t": 2492261	"P": 991.0	"F": 0}
{"v": 1	"t": 2492281	"P": 994.75	"F": 0}
{"v": 1	"t": 2492302	"P": 991.75	"F": 0}
{"v": 1	"t": 2492322	"P": 992.25	"F": 0}
{"v": 1	"t": 2492343	"P": 994.75	"F": 0}
{"v": 1	"t": 2492363	"P": 988.75	"F": 0}
{"v": 1	"t": 2492383	"P": 991.5	"F": 0}
{"v": 1	"t": 2492404	"P": 994.75	"F": 0}
{"v": 1	"t": 2492424	"P": 990.25	"F": 0	"C": 44.895	"D": 3144	"sn": 54091779688249	"file": "/data/device_log/data0000.out"}
{"v": 1	"t": 2492445	"P": 989.75	"F": 0}
{"v": 1	"t": 2492465	"P": 994.75	"F": 0}
{"v": 1	"t": 2492485	"P": 992.5	"F": 0}
{"v": 1	"t": 2492506	"P": 991.25	"F": 0}
{"v": 1	"t": 2492526	"P": 995.25	"F": 0}
{"v": 1	"t": 2492546	"P": 990.75	"F": 0}
{"v": 1	"t": 2492567	"P": 987.75	"F": 0}
{"v": 1	"t": 2492587	"P": 995.0	"F": 0}
{"v": 1	"t": 2492608	"P": 991.0	"F": 0}
{"v": 1	"t": 2492628	"P": 989.5	"F": 0}
{"v": 1	"t": 2492648	"P": 995.25	"F": 0}
{"v": 1	"t": 2492669	"P": 992.5	"F": 0}
{"v": 1	"t": 2492689	"P": 989.75	"F": 0}
{"v": 1	"t": 2492710	"P": 992.75	"F": 0}
{"v": 1	"t": 2492730	"P": 994.0	"F": 0}
{"v": 1	"t": 2492750	"P": 991.75	"F": 0}
{"v": 1	"t": 2492771	"P": 990.0	"F": 0}
{"v": 1	"t": 2492791	"P": 995.0	"F": 0}
{"v": 1	"t": 2492811	"P": 992.75	"F": 0}
{"v": 1	"t": 2492832	"P": 989.75	"F": 0}
{"v": 1	"t": 2492852	"P": 992.5	"F": 0}
{"v": 1	"t": 2492872	"P": 993.5	"F": 0}
{"v": 1	"t": 2492893	"P": 991.0	"F": 0}
{"v": 1	"t": 2492913	"P": 989.25	"F": 0}
{"v": 1	"t": 2492934	"P": 995.75	"F": 0}
{"v": 1	"t": 2492954	"P": 992.5	"F": 0}
{"v": 1	"t": 2492974	"P": 990.25	"F": 0}
{"v": 1	"t": 2492995	"P": 995.75	"F": 0}
{"v": 1	"t": 2493015	"P": 995.25	"F": 0}
{"v": 1	"t": 2493035	"P": 991.0	"F": 0}
{"v": 1	"t": 2493056	"P": 990.5	"F": 0}
{"v": 1	"t": 2493076	"P": 995.25	"F": 0}
{"v": 1	"t": 2493096	"P": 992.0	"F": 0}
{"v": 1	"t": 2493117	"P": 989.25	"F": 0}
{"v": 1	"t": 2493137	"P": 995.0	"F": 0}
{"v": 1	"t": 2493158	"P": 994.5	"F": 0}
{"v": 1	"t": 2493178	"P": 991.25	"F": 0}
{"v": 1	"t": 2493198	"P": 995.25	"F": 0}
{"v": 1	"t": 2493219	"P": 994.5	"F": 0}
{"v": 1	"t": 2493239	"P": 989.75	"F": 0}
{"v": 1	"t": 2493260	"P": 994.0	"F": 0}
{"v": 1	"t": 2493280	"P": 994.0	"F": 0}
{"v": 1	"t": 2493300	"P": 990.25	"F": 0}
{"v": 1	"t": 2493321	"P": 990.0	"F": 0}
{"v": 1	"t": 2493341	"P": 995.5	"F": 0}
{"v": 1	"t": 2493361	"P": 992.75	"F": 0}
{"v": 1	"t": 2493382	"P": 990.5	"F": 0}
{"v": 1	"t": 2493402	"P": 995.5	"F": 0}
{"v": 1	"t": 2493423	"P": 994.75	"F": 0}
{"v": 1	"t": 2493443	"P": 990.75	"F": 0	"C": 44.91	"D": 3144	"sn": 54091779688249	"file": "/data/device_log/data0000.out"}
{"v": 1	"t": 2493463	"P": 992.25	"F": 0}
{"v": 1	"t": 2493484	"P": 995.25	"F": 0}
{"v": 1	"t": 2493504	"P": 992.5	"F": 0}
{"v": 1	"t": 2493524	"P": 990.75	"F": 0}
{"v": 1	"t": 2493545	"P": 995.5	"F": 0}
{"v": 1	"t": 2493565	"P": 994.0	"F": 0}
{"v": 1	"t": 2493585	"P": 991.0	"F": 0}
{"v": 1	"t": 2493606	"P": 992.5	"F": 0}
{"v": 1	"t": 2493626	"P": 995.0	"F": 0}
{"v": 1	"t": 2493647	"P": 989.75	"F": 0}
{"v": 1	"t": 2493667	"P": 988.0	"F": 0}
{"v": 1	"t": 2493687	"P": 996.5	"F": 0}
{"v": 1	"t": 2493708	"P": 994.0	"F": 0}
{"v": 1	"t": 2493728	"P": 990.5	"F": 0}
{"v": 1	"t": 2493748	"P": 995.0	"F": 0}
{"v": 1	"t": 2493769	"P": 995.0	"F": 0}
{"v": 1	"t": 2493789	"P": 992.5	"F": 0}
{"v": 1	"t": 2493809	"P": 991.25	"F": 0}
{"v": 1	"t": 2493830	"P": 996.25	"F": 0}
{"v": 1	"t": 2493850	"P": 991.25	"F": 0}
{"v": 1	"t": 2493871	"P": 990.75	"F": 0}
{"v": 1	"t": 2493891	"P": 994.25	"F": 0}
{"v": 1	"t": 2493911	"P": 992.5	"F": 0}
{"v": 1	"t": 2493932	"P": 989.0	"F": 0}
{"v": 1	"t": 2493952	"P": 995.25	"F": 0}
{"v": 1	"t": 2493973	"P": 993.0	"F": 0}
{"v": 1	"t": 2493993	"P": 989.75	"F": 0}
{"v": 1	"t": 2494013	"P": 992.5	"F": 0}
{"v": 1	"t": 2494034	"P": 993.25	"F": 0}
{"v": 1	"t": 2494054	"P": 991.75	"F": 0}
{"v": 1	"t": 2494074	"P": 991.0	"F": 0}
{"v": 1	"t": 2494095	"P": 994.0	"F": 0}
{"v": 1	"t": 2494115	"P": 994.5	"F": 0}
{"v": 1	"t": 2494136	"P": 990.5	"F": 0}
{"v": 1	"t": 2494156	"P": 993.75	"F": 0}
{"v": 1	"t": 2494176	"P": 995.5	"F": 0}
{"v": 1	"t": 2494197	"P": 991.75	"F": 0}
{"v": 1	"t": 2494217	"P": 990.5	"F": 0}
{"v": 1	"t": 2494237	"P": 996.5	"F": -1}
{"v": 1	"t": 2494258	"P": 992.25	"F": 0}
{"v": 1	"t": 2494278	"P": 988.5	"F": 0}
{"v": 1	"t": 2494298	"P": 992.75	"F": 0}
{"v": 1	"t": 2494319	"P": 993.75	"F": 0}
{"v": 1	"t": 2494339	"P": 991.0	"F": 0}
{"v": 1	"t": 2494359	"P": 989.75	"F": 0}
{"v": 1	"t": 2494380	"P": 996.25	"F": 0}
{"v": 1	"t": 2494400	"P": 991.5	"F": 0}
{"v": 1	"t": 2494421	"P": 990.25	"F": 0}
{"v": 1	"t": 2494441	"P": 995.0	"F": 0}
{"v": 1	"t": 2494461	"P": 995.0	"F": 0	"C": 44.93	"D": 3144	"sn": 54091779688249	"file": "/data/device_log/data0000.out"}
{"v": 1	"t": 2494482	"P": 992.25	"F": 0}
{"v": 1	"t": 2494502	"P": 988.25	"F": 0}
{"v": 1	"t": 2494522	"P": 996.25	"F": 0}
{"v": 1	"t": 2494542	"P": 993.75	"F": 0}
{"v": 1	"t": 2494563	"P": 991.25	"F": 0}
{"v": 1	"t": 2494583	"P": 991.25	"F": 0}
{"v": 1	"t": 2494603	"P": 994.25	"F": 0}
{"v": 1	"t": 2494624	"P": 994.5	"F": 0}
{"v": 1	"t": 2494644	"P": 991.75	"F": 0}
{"v": 1	"t": 2494664	"P": 990.0	"F": 0}
{"v": 1	"t": 2494685	"P": 994.25	"F": 0}
{"v": 1	"t": 2494705	"P": 994.75	"F": 0}
{"v": 1	"t": 2494725	"P": 992.25	"F": 0}
{"v": 1	"t": 2494745	"P": 991.25	"F": 0}
{"v": 1	"t": 2494766	"P": 992.5	"F": 0}
{"v": 1	"t": 2494786	"P": 996.0	"F": 0}
{"v": 1	"t": 2494806	"P": 994.25	"F": 0}
{"v": 1	"t": 2494827	"P": 990.75	"F": 0}
{"v": 1	"t": 2494847	"P": 993.0	"F": 0}
{"v": 1	"t": 2494867	"P": 995.75	"F": 0}
{"v": 1	"t": 2494888	"P": 994.25	"F": 0}
{"v": 1	"t": 2494908	"P": 990.5	"F": 0}
{"v": 1	"t": 2494928	"P": 990.0	"F": 0}
{"v": 1	"t": 2494948	"P": 996.0	"F": 0}
{"v": 1	"t": 2494969	"P": 995.0	"F": 0}
{"v": 1	"t": 2494989	"P": 992.5	"F": 0}
{"v": 1	"t": 2495009	"P": 990.25	"F": 0}
{"v": 1	"t": 2495030	"P": 993.0	"F": 0}
{"v": 1	"t": 2495050	"P": 996.75	"F": 0}
{"v": 1	"t": 2495070	"P": 992.5	"F": 0}
{"v": 1	"t": 2495090	"P": 990.0	"F": 0}
{"v": 1	"t": 2495111	"P": 993.5	"F": 0}
{"v": 1	"t": 2495131	"P": 995.5	"F": 0}
{"v": 1	"t": 2495151	"P": 992.25	"F": 0}
{"v": 1	"t": 2495172	"P": 990.0	"F": 0}
{"v": 1	"t": 2495192	"P": 992.0	"F": 0}
{"v": 1	"t": 2495212	"P": 994.0	"F": 0}
{"v": 1	"t": 2495233	"P": 991.25	"F": 0}
{"v": 1	"t": 2495253	"P": 990.25	"F": 0}
{"v": 1	"t": 2495273	"P": 992.5	"F": 0}
{"v": 1	"t": 2495294	"P": 996.25	"F": 0}
{"v": 1	"t": 2495314	"P": 992.5	"F": 0}
{"v": 1	"t": 2495334	"P": 989.5	"F": 0}
{"v": 1	"t": 2495354	"P": 992.5	"F": 0}
{"v": 1	"t": 2495375	"P": 995.5	"F": 0}
{"v": 1	"t": 2495395	"P": 993.5	"F": 0}
{"v": 1	"t": 2495415	"P": 991.25	"F": 0}
{"v": 1	"t": 2495436	"P": 992.5	"F": 0}
{"v": 1	"t": 2495456	"P": 996.0	"F": 0}
{"v": 1	"t": 2495476	"P": 993.25	"F": 0	"C": 44.915	"D": 3144	"sn": 54091779688249	"file": "/data/device_log/data0000.out"}
{"v": 1	"t": 2495497	"P": 990.5	"F": 0}
{"v": 1	"t": 2495517	"P": 989.0	"F": 0}
{"v": 1	"t": 2495537	"P": 995.75	"F": 0}
{"v": 1	"t": 2495557	"P": 994.75	"F": 0}
{"v": 1	"t": 2495578	"P": 990.5	"F": 0}
{"v": 1	"t": 2495598	"P": 990.5	"F": 0}
{"v": 1	"t": 2495618	"P": 992.0	"F": 0}
{"v": 1	"t": 2495639	"P": 994.25	"F": 0}
{"v": 1	"t": 2495659	"P": 992.25	"F": 0}
{"v": 1	"t": 2495679	"P": 990.5	"F": 0}
{"v": 1	"t": 2495699	"P": 991.25	"F": 0}
{"v": 1	"t": 2495720	"P": 994.25	"F": 0}
{"v": 1	"t": 2495740	"P": 992.0	"F": 0}
{"v": 1	"t": 2495760	"P": 992.0	"F": 0}
{"v": 1	"t": 2495781	"P": 992.0	"F": 0}
{"v": 1	"t": 2495801	"P": 995.25	"F": 0}
{"v": 1	"t": 2495821	"P": 992.0	"F": 0}
{"v": 1	"t": 2495842	"P": 991.5	"F": 0}
{"v": 1	"t": 2495862	"P": 988.5	"F": 0}
{"v": 1	"t": 2495882	"P": 994.75	"F": 0}
{"v": 1	"t": 2495902	"P": 994.25	"F": 0}
{"v": 1	"t": 2495923	"P": 990.5	"F": 0}
{"v": 1	"t": 2495943	"P": 990.0	"F": 0}
{"v": 1	"t": 2495963	"P": 995.0	"F": 0}
{"v": 1	"t": 2495984	"P": 992.5	"F": 0}
{"v": 1	"t": 2496004	"P": 992.0	"F": 0}
{"v": 1	"t": 2496024	"P": 990.25	"F": 0}
{"v": 1	"t": 2496045	"P": 994.0	"F": 0}
{"v": 1	"t": 2496065	"P": 994.5	"F": 0}
{"v": 1	"t": 2496086	"P": 989.0	"F": 0}
{"v": 1	"t": 2496106	"P": 993.25	"F": 0}
{"v": 1	"t": 2496126	"P": 993.0	"F": 0}
{"v": 1	"t": 2496147	"P": 990.5	"F": 0}
{"v": 1	"t": 2496167	"P": 990.75	"F": 0}
{"v": 1	"t": 2496187	"P": 994.75	"F": 0}
{"v": 1	"t": 2496208	"P": 993.75	"F": 0}
{"v": 1	"t": 2496228	"P": 990.5	"F": 0}
{"v": 1	"t": 2496248	"P": 990.25	"F": 0}
{"v": 1	"t": 2496268	"P": 993.5	"F": 0}
{"v": 1	"t": 2496289	"P": 993.25	"F": 0}
{"v": 1	"t": 2496309	"P": 992.25	"F": 0}
{"v": 1	"t": 2496329	"P": 988.25	"F": 0}
{"v": 1	"t": 2496350	"P": 992.0	"F": 0}
{"v": 1	"t": 2496370	"P": 995.0	"F": 0}
{"v": 1	"t": 2496390	"P": 993.0	"F": 0}
{"v": 1	"t": 2496410	"P": 990.5	"F": 0}
{"v": 1	"t": 2496431	"P": 991.25	"F": 0}
{"v": 1	"t": 2496451	"P": 994.0	"F": 0}
{"v": 1	"t": 2496471	"P": 993.0	"F": 0}
{"v": 1	"t": 2496492	"P": 990.25	"F": 0	"C": 44.9	"D": 3144	"sn": 54091779688249	"file": "/data/device_log/data0000.out"}
{"v": 1	"t": 2496512	"P": 989.5	"F": 0}
{"v": 1	"t": 2496532	"P": 997.0	"F": 0}
{"v": 1	"t": 2496553	"P": 994.25	"F": 0}
{"v": 1	"t": 2496573	"P": 989.5	"F": 0}
{"v": 1	"t": 2496593	"P": 988.25	"F": 0}
{"v": 1	"t": 2496613	"P": 994.25	"F": 0}
{"v": 1	"t": 2496634	"P": 994.75	"F": 0}
{"v": 1	"t": 2496654	"P": 990.25	"F": 0}
{"v": 1	"t": 2496674	"P": 990.75	"F": 0}
{"v": 1	"t": 2496695	"P": 993.25	"F": 0}
{"v": 1	"t": 2496715	"P": 995.0	"F": 0}
{"v": 1	"t": 2496735	"P": 990.5	"F": 0}
{"v": 1	"t": 2496756	"P": 991.0	"F": 0}
{"v": 1	"t": 2496776	"P": 994.0	"F": 0}
{"v": 1	"t": 2496796	"P": 995.25	"F": 0}
{"v": 1	"t": 2496816	"P": 992.25	"F": 0}
{"v": 1	"t": 2496837	"P": 989.5	"F": 0}
{"v": 1	"t": 2496857	"P": 993.0	"F": 0}
{"v": 1	"t": 2496877	"P": 995.0	"F": 0}
{"v": 1	"t": 2496898	"P": 993.25	"F": 0}
{"v": 1	"t": 2496918	"P": 989.5	"F": 0}
{"v": 1	"t": 2496938	"P": 990.0	"F": 0}
{"v": 1	"t": 2496958	"P": 994.5	"F": 0}
{"v": 1	"t": 2496979	"P": 992.25	"F": 0}
{"v": 1	"t": 2496999	"P": 990.75	"F": 0}
{"v": 1	"t": 2497019	"P": 989.5	"F": 0}
{"v": 1	"t": 2497040	"P": 994.25	"F": 0}
{"v": 1	"t": 2497060	"P": 994.0	"F": 0}
{"v": 1	"t": 2497080	"P": 991.5	"F": 0}
{"v": 1	"t": 2497101	"P": 989.25	"F": 0}
{"v": 1	"t": 2497121	"P": 994.5	"F": 0}
{"v": 1	"t": 2497141	"P": 994.0	"F": 0}
{"v": 1	"t": 2497162	"P": 991.0	"F": 0}
{"v": 1	"t": 2497182	"P": 991.0	"F": 0}
{"v": 1	"t": 2497202	"P": 987.0	"F": 0}
{"v": 1	"t": 2497222	"P": 993.75	"F": 0}
{"v": 1	"t": 2497243	"P": 992.0	"F": 0}
{"v": 1	"t": 2497263	"P": 990.25	"F": 0}
{"v": 1	"t": 2497283	"P": 992.0	"F": 0}
{"v": 1	"t": 2497304	"P": 993.75	"F": 0}
{"v": 1	"t": 2497324	"P": 993.25	"F": 0}
{"v": 1	"t": 2497344	"P": 990.25	"F": 0}
{"v": 1	"t": 2497364	"P": 992.0	"F": 0}
{"v": 1	"t": 2497385	"P": 996.5	"F": 0}
{"v": 1	"t": 2497405	"P": 993.5	"F": 0}
{"v": 1	"t": 2497425	"P": 990.0	"F": 0}
{"v": 1	"t": 2497446	"P": 989.75	"F": 0}
{"v": 1	"t": 2497466	"P": 995.5	"F": 0}
{"v": 1	"t": 2497486	"P": 993.75	"F": 0}
{"v": 1	"t": 2497507	"P": 991.5	"F": 0	"C": 44.935	"D": 3144	"sn": 54091779688249	"file": "/data/device_log/data0000.out"}
{"v": 1	"t": 2497527	"P": 989.75	"F": 0}
{"v": 1	"t": 2497547	"P": 995.0	"F": 0}
{"v": 1	"t": 2497567	"P": 993.0	"F": 0}
{"v": 1	"t": 2497588	"P": 991.5	"F": 0}
{"v": 1	"t": 2497608	"P": 991.0	"F": 0}
{"v": 1	"t": 2497628	"P": 994.0	"F": 0}
{"v": 1	"t": 2497649	"P": 994.0	"F": 0}
{"v": 1	"t": 2497669	"P": 992.5	"F": 0}
{"v": 1	"t": 2497689	"P": 990.25	"F": 0}
{"v": 1	"t": 2497710	"P": 991.75	"F": 0}
{"v": 1	"t": 2497730	"P": 995.25	"F": 0}
{"v": 1	"t": 2497750	"P": 992.75	"F": 0}
{"v": 1	"t": 2497770	"P": 990.75	"F": 0}
{"v": 1	"t": 2497791	"P": 991.5	"F": 0}
{"v": 1	"t": 2497811	"P": 995.25	"F": 0}
{"v": 1	"t": 2497831	"P": 995.0	"F": 0}
{"v": 1	"t": 2497852	"P": 992.0	"F": 0}
{"v": 1	"t": 2497872	"P": 990.0	"F": 0}
{"v": 1	"t": 2497892	"P": 993.5	"F": 0}
{"v": 1	"t": 2497912	"P": 994.75	"F": 0}
{"v": 1	"t": 2497933	"P": 992.0	"F": 0}
{"v": 1	"t": 2497953	"P": 989.5	"F": 0}
{"v": 1	"t": 2497973	"P": 992.25	"F": 0}
{"v": 1	"t": 2497994	"P": 996.0	"F": 0}
{"v": 1	"t": 2498014	"P": 991.0	"F": 0}
{"v": 1	"t": 2498034	"P": 990.25	"F": 0}
{"v": 1	"t": 2498054	"P": 991.5	"F": 0}
{"v": 1	"t": 2498075	"P": 995.5	"F": 0}
{"v": 1	"t": 2498095	"P": 993.5	"F": 0}
{"v": 1	"t": 2498115	"P": 988.25	"F": 0}
{"v": 1	"t": 2498136	"P": 991.0	"F": 0}
{"v": 1	"t": 2498156	"P": 995.0	"F": 0}
{"v": 1	"t": 2498176	"P": 992.75	"F": 0}
{"v": 1	"t": 2498197	"P": 989.0	"F": 0}
{"v": 1	"t": 2498217	"P": 990.25	"F": 0}
{"v": 1	"t": 2498237	"P": 997.0	"F": 0}
{"v": 1	"t": 2498258	"P": 994.5	"F": 0}
{"v": 1	"t": 2498278	"P": 990.0	"F": 0}
{"v": 1	"t": 2498298	"P": 989.5	"F": 0}
{"v": 1	"t": 2498318	"P": 994.5	"F": 0}
{"v": 1	"t": 2498339	"P": 993.25	"F": 0}
{"v": 1	"t": 2498359	"P": 991.0	"F": 0}
{"v": 1	"t": 2498379	"P": 988.5	"F": 0}
{"v": 1	"t": 2498400	"P": 993.5	"F": 0}
{"v": 1	"t": 2498420	"P": 993.0	"F": 0}
{"v": 1	"t": 2498440	"P": 992.25	"F": 0}
{"v": 1	"t": 2498461	"P": 988.5	"F": 0}
{"v": 1	"t": 2498481	"P": 993.0	"F": 0}
{"v": 1	"t": 2498501	"P": 997.25	"F": 0}
{"v": 1	"t": 2498521	"P": 992.25	"F": 0	"C": 44.94	"D": 3144	"sn": 54091779688249	"file": "/data/device_log/data0000.out"}
{"v": 1	"t": 2498542	"P": 990.5	"F": 0}
{"v": 1	"t": 2498562	"P": 993.25	"F": 0}
{"v": 1	"t": 2498582	"P": 994.0	"F": 0}
{"v": 1	"t": 2498603	"P": 989.5	"F": 0}
{"v": 1	"t": 2498623	"P": 988.75	"F": 0}
{"v": 1	"t": 2498643	"P": 993.25	"F": 0}
{"v": 1	"t": 2498664	"P": 996.25	"F": 0}
{"v": 1	"t": 2498684	"P": 992.0	"F": 0}
{"v": 1	"t": 2498704	"P": 987.5	"F": 0}
{"v": 1	"t": 2498725	"P": 991.5	"F": 0}
{"v": 1	"t": 2498745	"P": 995.5	"F": 0}
{"v": 1	"t": 2498765	"P": 992.5	"F": 0}
{"v": 1	"t": 2498785	"P": 989.75	"F": 0}
{"v": 1	"t": 2498806	"P": 991.0	"F": 0}
{"v": 1	"t": 2498826	"P": 995.25	"F": 0}
{"v": 1	"t": 2498846	"P": 993.5	"F": 0}
{"v": 1	"t": 2498867	"P": 992.0	"F": 0}
{"v": 1	"t": 2498887	"P": 990.25	"F": 0}
{"v": 1	"t": 2498907	"P": 995.25	"F": 0}
{"v": 1	"t": 2498927	"P": 994.0	"F": 0}
{"v": 1	"t": 2498948	"P": 992.0	"F": 0}
{"v": 1	"t": 2498968	"P": 988.5	"F": 0}
{"v": 1	"t": 2498988	"P": 996.25	"F": 0}
{"v": 1	"t": 2499009	"P": 994.75	"F": 0}
{"v": 1	"t": 2499029	"P": 991.75	"F": 0}
{"v": 1	"t": 2499049	"P": 989.0	"F": 0}
{"v": 1	"t": 2499070	"P": 993.5	"F": 0}
{"v": 1	"t": 2499090	"P": 995.75	"F": 0}
{"v": 1	"t": 2499110	"P": 991.0	"F": 0}
{"v": 1	"t": 2499131	"P": 993.0	"F": 0}
{"v": 1	"t": 2499151	"P": 993.75	"F": 0}
{"v": 1	"t": 2499172	"P": 991.5	"F": 0}
{"v": 1	"t": 2499192	"P": 989.75	"F": 0}
{"v": 1	"t": 2499212	"P": 995.25	"F": 0}
{"v": 1	"t": 2499232	"P": 994.75	"F": 0}
{"v": 1	"t": 2499253	"P": 990.5	"F": 0}
{"v": 1	"t": 2499273	"P": 990.25	"F": 0}
{"v": 1	"t": 2499293	"P": 994.5	"F": 0}
{"v": 1	"t": 2499314	"P": 995.75	"F": 0}
{"v": 1	"t": 2499334	"P": 992.75	"F": 0}
{"v": 1	"t": 2499354	"P": 989.75	"F": 0}
{"v": 1	"t": 2499375	"P": 992.75	"F": 0}
{"v": 1	"t": 2499395	"P": 994.25	"F": 0}
{"v": 1	"t": 2499415	"P": 992.25	"F": 0}
{"v": 1	"t": 2499435	"P": 988.25	"F": 0}
{"v": 1	"t": 2499456	"P": 992.25	"F": 0}
{"v": 1	"t": 2499476	"P": 996.25	"F": 0}
{"v": 1	"t": 2499496	"P": 993.75	"F": 0}
{"v": 1	"t": 2499517	"P": 989.0	"F": 0}
{"v": 1	"t": 2499537	"P": 990.25	"F": 0	"C": 44.955	"D": 3144	"sn": 54091779688249	"file": "/data/device_log/data0000.out"}
{"v": 1	"t": 2499557	"P": 992.5	"F": 0}
{"v": 1	"t": 2499578	"P": 994.5	"F": 0}
{"v": 1	"t": 2499598	"P": 990.5	"F": 0}
{"v": 1	"t": 2499618	"P": 990.75	"F": 0}
{"v": 1	"t": 2499638	"P": 995.5	"F": 0}
{"v": 1	"t": 2499659	"P": 994.25	"F": 0}
{"v": 1	"t": 2499679	"P": 992.25	"F": 0}
{"v": 1	"t": 2499699	"P": 989.0	"F": 0}
{"v": 1	"t": 2499720	"P": 994.0	"F": 0}
{"v": 1	"t": 2499740	"P": 996.0	"F": 0}
{"v": 1	"t": 2499760	"P": 990.5	"F": 0}
{"v": 1	"t": 2499781	"P": 990.0	"F": 0}
{"v": 1	"t": 2499801	"P": 996.0	"F": 0}
{"v": 1	"t": 2499821	"P": 996.5	"F": 0}
{"v": 1	"t": 2499842	"P": 990.0	"F": 0}
{"v": 1	"t": 2499862	"P": 990.25	"F": 0}
{"v": 1	"t": 2499882	"P": 993.75	"F": 0}
{"v": 1	"t": 2499902	"P": 994.0	"F": 0}
{"v": 1	"t": 2499923	"P": 991.25	"F": 0}
{"v": 1	"t": 2499943	"P": 989.5	"F": 0}
{"v": 1	"t": 2499963	"P": 992.0	"F": 0}
{"v": 1	"t": 2499984	"P": 995.25	"F": 0}
{"v": 1	"t": 2500004	"P": 993.0	"F": 0}
{"v": 1	"t": 2500024	"P": 989.25	"F": 0}
{"v": 1	"t": 2500044	"P": 991.0	"F": 0}
{"v": 1	"t": 2500065	"P": 997.25	"F": 0}
{"v": 1	"t": 2500085	"P": 994.0	"F": 0}
{"v": 1	"t": 2500105	"P": 991.0	"F": 0}
{"v": 1	"t": 2500126	"P": 990.25	"F": 0}
{"v": 1	"t": 2500146	"P": 995.75	"F": 0}
{"v": 1	"t": 2500166	"P": 992.75	"F": 0}
{"v": 1	"t": 2500187	"P": 990.25	"F": 0}
{"v": 1	"t": 2500207	"P": 990.25	"F": 0}
{"v": 1	"t": 2500227	"P": 995.0	"F": 0}
{"v": 1	"t": 2500247	"P": 995.5	"F": 0}
{"v": 1	"t": 2500268	"P": 991.25	"F": 0}
{"v": 1	"t": 2500288	"P": 989.25	"F": 0}
{"v": 1	"t": 2500308	"P": 993.75	"F": 0}
{"v": 1	"t": 2500329	"P": 995.25	"F": 0}
{"v": 1	"t": 2500349	"P": 990.75	"F": 0}
{"v": 1	"t": 2500369	"P": 989.25	"F": 0}
{"v": 1	"t": 2500390	"P": 992.25	"F": 0}
{"v": 1	"t": 2500410	"P": 995.75	"F": 0}
{"v": 1	"t": 2500430	"P": 992.5	"F": 0}
{"v": 1	"t": 2500450	"P": 990.0	"F": 0}
{"v": 1	"t": 2500471	"P": 991.0	"F": 0}
{"v": 1	"t": 2500491	"P": 995.5	"F": 0}
{"v": 1	"t": 2500511	"P": 991.5	"F": 0}
{"v": 1	"t": 2500532	"P": 989.5	"F": 0}
{"v": 1	"t": 2500552	"P": 990.75	"F": 0	"C": 44.935	"D": 3144	"sn": 54091779688249	"file": "/data/device_log/data0000.out"}
{"v": 1	"t": 2500572	"P": 995.0	"F": 0}
{"v": 1	"t": 2500593	"P": 993.5	"F": 0}
{"v": 1	"t": 2500613	"P": 989.0	"F": 0}
{"v": 1	"t": 2500633	"P": 992.25	"F": 0}
{"v": 1	"t": 2500654	"P": 995.5	"F": 0}
{"v": 1	"t": 2500674	"P": 992.5	"F": 0}
{"v": 1	"t": 2500694	"P": 989.75	"F": 0}
{"v": 1	"t": 2500714	"P": 990.75	"F": 0}
{"v": 1	"t": 2500735	"P": 996.25	"F": 0}
{"v": 1	"t": 2500755	"P": 994.0	"F": 0}
{"v": 1	"t": 2500775	"P": 990.25	"F": 0}
{"v": 1	"t": 2500796	"P": 991.0	"F": 0}
{"v": 1	"t": 2500816	"P": 995.25	"F": 0}
{"v": 1	"t": 2500836	"P": 992.75	"F": 0}
{"v": 1	"t": 2500856	"P": 991.0	"F": 0}
{"v": 1	"t": 2500877	"P": 988.75	"F": 0}
{"v": 1	"t": 2500897	"P": 990.5	"F": 0}
{"v": 1	"t": 2500917	"P": 995.0	"F": 0}
{"v": 1	"t": 2500938	"P": 991.25	"F": 0}
{"v": 1	"t": 2500958	"P": 989.75	"F": 0}
{"v": 1	"t": 2500978	"P": 992.0	"F": 0}
{"v": 1	"t": 2500998	"P": 996.25	"F": 0}
{"v": 1	"t": 2501019	"P": 993.5	"F": 0}
{"v": 1	"t": 2501039	"P": 991.25	"F": 0}
{"v": 1	"t": 2501059	"P": 991.0	"F": 0}
{"v": 1	"t": 2501080	"P": 996.75	"F": 0}
{"v": 1	"t": 2501100	"P": 993.75	"F": 0}
{"v": 1	"t": 2501120	"P": 990.75	"F": 0}
{"v": 1	"t": 2501141	"P": 990.5	"F": 0}
{"v": 1	"t": 2501161	"P": 995.25	"F": 0}
{"v": 1	"t": 2501181	"P": 991.75	"F": 0}
{"v": 1	"t": 2501202	"P": 990.5	"F": 0}
{"v": 1	"t": 2501222	"P": 990.25	"F": 0}
{"v": 1	"t": 2501242	"P": 997.25	"F": 0}
{"v": 1	"t": 2501263	"P": 991.75	"F": 0}
{"v": 1	"t": 2501283	"P": 991.5	"F": 0}
{"v": 1	"t": 2501303	"P": 990.25	"F": 0}
{"v": 1	"t": 2501323	"P": 995.5	"F": 0}
{"v": 1	"t": 2501344	"P": 996.0	"F": 0}
{"v": 1	"t": 2501364	"P": 990.75	"F": 0}
{"v": 1	"t": 2501384	"P": 990.5	"F": 0}
{"v": 1	"t": 2501405	"P": 993.75	"F": 0}
{"v": 1	"t": 2501425	"P": 994.25	"F": 0}
{"v": 1	"t": 2501445	"P": 992.5	"F": 0}
{"v": 1	"t": 2501465	"P": 989.75	"F": 0}
{"v": 1	"t": 2501486	"P": 991.0	"F": 0}
{"v": 1	"t": 2501506	"P": 996.75	"F": 0}
{"v": 1	"t": 2501526	"P": 994.5	"F": 0}
{"v": 1	"t": 2501547	"P": 990.5	"F": 0}
{"v": 1	"t": 2501567	"P": 989.75	"F": 0	"C": 44.945	"D": 3144	"sn": 54091779688249	"file": "/data/device_log/data0000.out"}
{"v": 1	"t": 2501587	"P": 995.75	"F": 0}
{"v": 1	"t": 2501607	"P": 993.5	"F": 0}
{"v": 1	"t": 2501628	"P": 992.0	"F": 0}
{"v": 1	"t": 2501648	"P": 990.25	"F": 0}
{"v": 1	"t": 2501668	"P": 991.75	"F": 0}
{"v": 1	"t": 2501689	"P": 995.0	"F": 0}
{"v": 1	"t": 2501709	"P": 990.5	"F": 0}
{"v": 1	"t": 2501729	"P": 990.5	"F": 0}
{"v": 1	"t": 2501750	"P": 992.75	"F": 0}
{"v": 1	"t": 2501770	"P": 995.5	"F": 0}
{"v": 1	"t": 2501790	"P": 990.5	"F": 0}
{"v": 1	"t": 2501811	"P": 991.25	"F": 0}
{"v": 1	"t": 2501831	"P": 994.25	"F": 0}
{"v": 1	"t": 2501851	"P": 994.75	"F": 0}
{"v": 1	"t": 2501871	"P": 990.75	"F": 0}
{"v": 1	"t": 2501892	"P": 987.75	"F": 0}
{"v": 1	"t": 2501912	"P": 994.75	"F": 0}
{"v": 1	"t": 2501932	"P": 995.0	"F": 0}
{"v": 1	"t": 2501953	"P": 992.75	"F": 0}
{"v": 1	"t": 2501973	"P": 988.0	"F": 0}
{"v": 1	"t": 2501993	"P": 994.0	"F": 0}
{"v": 1	"t": 2502014	"P": 994.5	"F": 0}
{"v": 1	"t": 2502034	"P": 992.5	"F": 0}
{"v": 1	"t": 2502054	"P": 990.25	"F": 0}
{"v": 1	"t": 2502074	"P": 991.5	"F": 0}
{"v": 1	"t": 2502095	"P": 995.25	"F": 0}
{"v": 1	"t": 2502115	"P": 995.25	"F": 0}
{"v": 1	"t": 2502135	"P": 989.25	"F": 0}
{"v": 1	"t": 2502156	"P": 990.5	"F": 0}
{"v": 1	"t": 2502176	"P": 995.75	"F": 0}
{"v": 1	"t": 2502196	"P": 994.0	"F": 0}
{"v": 1	"t": 2502217	"P": 992.25	"F": 0}
{"v": 1	"t": 2502237	"P": 989.5	"F": 0}
{"v": 1	"t": 2502257	"P": 993.25	"F": 0}
{"v": 1	"t": 2502277	"P": 994.25	"F": 0}
{"v": 1	"t": 2502298	"P": 991.5	"F": 0}
{"v": 1	"t": 2502318	"P": 988.0	"F": 0}
{"v": 1	"t": 2502338	"P": 992.75	"F": 0}
{"v": 1	"t": 2502359	"P": 994.25	"F": 0}
{"v": 1	"t": 2502379	"P": 992.75	"F": 0}
{"v": 1	"t": 2502399	"P": 989.25	"F": 0}
{"v": 1	"t": 2502419	"P": 994.25	"F": 0}
{"v": 1	"t": 2502440	"P": 996.25	"F": 0}
{"v": 1	"t": 2502460	"P": 994.0	"F": 0}
{"v": 1	"t": 2502480	"P": 989.25	"F": 0}
{"v": 1	"t": 2502501	"P": 991.75	"F": 0}
{"v": 1	"t": 2502521	"P": 998.75	"F": 0}
{"v": 1	"t": 2502541	"P": 993.25	"F": 0}
{"v": 1	"t": 2502562	"P": 987.75	"F": 0}
{"v": 1	"t": 2502582	"P": 991.0	"F": 0	"C": 44.94	"D": 3144	"sn": 54091779688249	"file": "/data/device_log/data0000.out"}
{"v": 1	"t": 2502602	"P": 994.25	"F": 0}
{"v": 1	"t": 2502623	"P": 991.75	"F": 0}
{"v": 1	"t": 2502643	"P": 988.5	"F": 0}
{"v": 1	"t": 2502663	"P": 994.25	"F": 0}
{"v": 1	"t": 2502684	"P": 994.75	"F": 0}
{"v": 1	"t": 2502704	"P": 993.25	"F": 0}
{"v": 1	"t": 2502724	"P": 990.25	"F": 0}
{"v": 1	"t": 2502745	"P": 995.25	"F": 0}
{"v": 1	"t": 2502765	"P": 993.75	"F": 0}
{"v": 1	"t": 2502785	"P": 991.25	"F": 0}
{"v": 1	"t": 2502806	"P": 990.25	"F": 0}
{"v": 1	"t": 2502826	"P": 996.25	"F": 0}
{"v": 1	"t": 2502846	"P": 992.75	"F": 0}
{"v": 1	"t": 2502867	"P": 990.0	"F": 0}
{"v": 1	"t": 2502887	"P": 992.75	"F": 0}
{"v": 1	"t": 2502907	"P": 994.5	"F": 0}
{"v": 1	"t": 2502928	"P": 990.5	"F": 0}
{"v": 1	"t": 2502948	"P": 989.5	"F": 0}
{"v": 1	"t": 2502968	"P": 993.0	"F": 0}
{"v": 1	"t": 2502989	"P": 995.0	"F": 0}
{"v": 1	"t": 2503009	"P": 992.75	"F": 0}
{"v": 1	"t": 2503029	"P": 990.5	"F": 0}
{"v": 1	"t": 2503049	"P": 991.75	"F": 0}
{"v": 1	"t": 2503070	"P": 997.25	"F": 0}
{"v": 1	"t": 2503090	"P": 992.75	"F": 0}
{"v": 1	"t": 2503110	"P": 989.0	"F": 0}
{"v": 1	"t": 2503131	"P": 992.0	"F": 0}
{"v": 1	"t": 2503151	"P": 994.0	"F": 0}
{"v": 1	"t": 2503171	"P": 993.5	"F": 0}
{"v": 1	"t": 2503192	"P": 992.5	"F": 0}
{"v": 1	"t": 2503212	"P": 991.0	"F": 0}
{"v": 1	"t": 2503232	"P": 995.5	"F": 0}
{"v": 1	"t": 2503252	"P": 994.5	"F": 0}
{"v": 1	"t": 2503273	"P": 991.75	"F": 0}
{"v": 1	"t": 2503293	"P": 990.25	"F": 0}
{"v": 1	"t": 2503313	"P": 995.0	"F": 0}
{"v": 1	"t": 2503334	"P": 996.0	"F": 0}
{"v": 1	"t": 2503354	"P": 992.25	"F": 0}
{"v": 1	"t": 2503374	"P": 988.5	"F": 0}
{"v": 1	"t": 2503395	"P": 992.0	"F": 0}
{"v": 1	"t": 2503415	"P": 995.75	"F": 0}
{"v": 1	"t": 2503435	"P": 992.5	"F": 0}
{"v": 1	"t": 2503455	"P": 990.0	"F": 0}
{"v": 1	"t": 2503476	"P": 991.5	"F": 0}
{"v": 1	"t": 2503496	"P": 995.0	"F": 0}
{"v": 1	"t": 2503516	"P": 993.75	"F": 0}
{"v": 1	"t": 2503537	"P": 989.75	"F": 0}
{"v": 1	"t": 2503557	"P": 989.75	"F": 0}
{"v": 1	"t": 2503577	"P": 995.75	"F": 0}
{"v": 1	"t": 2503598	"P": 993.75	"F": 0	"C": 44.95	"D": 3144	"sn": 54091779688249	"file": "/data/device_log/data0000.out"}
{"v": 1	"t": 2503618	"P": 990.0	"F": 0}
{"v": 1	"t": 2503638	"P": 990.5	"F": 0}
{"v": 1	"t": 2503658	"P": 996.25	"F": 0}
{"v": 1	"t": 2503679	"P": 993.25	"F": 0}
{"v": 1	"t": 2503699	"P": 991.0	"F": 0}
{"v": 1	"t": 2503719	"P": 990.25	"F": 0}
{"v": 1	"t": 2503740	"P": 996.5	"F": 0}
{"v": 1	"t": 2503760	"P": 993.5	"F": 0}
{"v": 1	"t": 2503780	"P": 990.75	"F": 0}
{"v": 1	"t": 2503801	"P": 990.75	"F": 0}
{"v": 1	"t": 2503821	"P": 996.0	"F": 0}
{"v": 1	"t": 2503841	"P": 993.75	"F": 0}
{"v": 1	"t": 2503862	"P": 992.25	"F": 0}
{"v": 1	"t": 2503882	"P": 988.25	"F": 0}
{"v": 1	"t": 2503902	"P": 995.75	"F": 0}
{"v": 1	"t": 2503922	"P": 995.25	"F": 0}
{"v": 1	"t": 2503943	"P": 990.75	"F": 0}
{"v": 1	"t": 2503963	"P": 989.0	"F": 0}
{"v": 1	"t": 2503983	"P": 995.5	"F": 0}
{"v": 1	"t": 2504004	"P": 996.25	"F": 0}
{"v": 1	"t": 2504024	"P": 991.75	"F": 0}
{"v": 1	"t": 2504044	"P": 990.25	"F": 0}
{"v": 1	"t": 2504064	"P": 992.25	"F": 0}
{"v": 1	"t": 2504085	"P": 995.0	"F": 0}
{"v": 1	"t": 2504105	"P": 993.25	"F": 0}
{"v": 1	"t": 2504125	"P": 990.75	"F": 0}
{"v": 1	"t": 2504146	"P": 991.25	"F": 0}
{"v": 1	"t": 2504166	"P": 995.75	"F": 0}
{"v": 1	"t": 2504186	"P": 993.75	"F": 0}
{"v": 1	"t": 2504207	"P": 990.75	"F": 0}
{"v": 1	"t": 2504227	"P": 989.0	"F": 0}
{"v": 1	"t": 2504247	"P": 993.75	"F": 0}
{"v": 1	"t": 2504267	"P": 994.75	"F": 0}
{"v": 1	"t": 2504288	"P": 991.75	"F": 0}
{"v": 1	"t": 2504308	"P": 989.0	"F": 0}
{"v": 1	"t": 2504328	"P": 993.5	"F": 0}
{"v": 1	"t": 2504349	"P": 994.25	"F": 0}
{"v": 1	"t": 2504369	"P": 991.5	"F": 0}
{"v": 1	"t": 2504389	"P": 986.25	"F": 0}
{"v": 1	"t": 2504410	"P": 994.0	"F": 0}
{"v": 1	"t": 2504430	"P": 992.75	"F": 0}
{"v": 1	"t": 2504450	"P": 992.5	"F": 0}
{"v": 1	"t": 2504471	"P": 988.5	"F": 0}
{"v": 1	"t": 2504491	"P": 994.75	"F": 0}
{"v": 1	"t": 2504511	"P": 994.5	"F": 0}
{"v": 1	"t": 2504531	"P": 992.25	"F": 0}
{"v": 1	"t": 2504552	"P": 989.25	"F": 0}
{"v": 1	"t": 2504572	"P": 992.0	"F": 0}
{"v": 1	"t": 2504592	"P": 996.25	"F": 0}
{"v": 1	"t": 2504613	"P": 992.0	"F": 0	"C": 44.99	"D": 3144	"sn": 54091779688249	"file": "/data/device_log/data0000.out"}
{"v": 1	"t": 2504633	"P": 989.0	"F": 0}
{"v": 1	"t": 2504653	"P": 992.75	"F": 0}
{"v": 1	"t": 2504674	"P": 996.0	"F": 0}
{"v": 1	"t": 2504694	"P": 992.75	"F": 0}
{"v": 1	"t": 2504714	"P": 990.0	"F": 0}
{"v": 1	"t": 2504734	"P": 988.75	"F": 0}
{"v": 1	"t": 2504755	"P": 994.5	"F": 0}
{"v": 1	"t": 2504775	"P": 994.0	"F": 0}
{"v": 1	"t": 2504795	"P": 991.75	"F": 0}
{"v": 1	"t": 2504816	"P": 990.0	"F": 0}
{"v": 1	"t": 2504836	"P": 994.25	"F": 0}
{"v": 1	"t": 2504856	"P": 993.75	"F": 0}
{"v": 1	"t": 2504876	"P": 991.5	"F": 0}
{"v": 1	"t": 2504897	"P": 990.5	"F": 0}
{"v": 1	"t": 2504917	"P": 993.0	"F": 0}
{"v": 1	"t": 2504937	"P": 994.75	"F": 0}
{"v": 1	"t": 2504958	"P": 991.75	"F": 0}
{"v": 1	"t": 2504978	"P": 990.75	"F": 0}
{"v": 1	"t": 2504998	"P": 991.5	"F": 0}
{"v": 1	"t": 2505019	"P": 996.0	"F": 0}
{"v": 1	"t": 2505039	"P": 994.0	"F": 0}
{"v": 1	"t": 2505059	"P": 990.25	"F": 0}
{"v": 1	"t": 2505079	"P": 991.5	"F": 0}
{"v": 1	"t": 2505100	"P": 995.25	"F": 0}
{"v": 1	"t": 2505120	"P": 994.5	"F": 0}
{"v": 1	"t": 2505140	"P": 990.5	"F": 0}
{"v": 1	"t": 2505161	"P": 990.75	"F": 0}
{"v": 1	"t": 2505181	"P": 994.75	"F": 0}
{"v": 1	"t": 2505201	"P": 993.0	"F": 0}
{"v": 1	"t": 2505222	"P": 990.5	"F": 0}
{"v": 1	"t": 2505242	"P": 990.0	"F": 0}
{"v": 1	"t": 2505262	"P": 997.0	"F": 0}
{"v": 1	"t": 2505282	"P": 995.0	"F": 0}
{"v": 1	"t": 2505303	"P": 992.5	"F": 0}
{"v": 1	"t": 2505323	"P": 989.25	"F": 0}
{"v": 1	"t": 2505343	"P": 994.5	"F": 0}
{"v": 1	"t": 2505364	"P": 995.25	"F": 0}
{"v": 1	"t": 2505384	"P": 992.0	"F": 0}
{"v": 1	"t": 2505404	"P": 989.5	"F": 0}
{"v": 1	"t": 2505425	"P": 992.0	"F": 0}
{"v": 1	"t": 2505445	"P": 994.0	"F": 0}
{"v": 1	"t": 2505465	"P": 993.0	"F": 0}
{"v": 1	"t": 2505485	"P": 990.5	"F": 0}
{"v": 1	"t": 2505506	"P": 991.0	"F": 0}
{"v": 1	"t": 2505526	"P": 997.25	"F": 0}
{"v": 1	"t": 2505546	"P": 995.0	"F": 0}
{"v": 1	"t": 2505567	"P": 992.0	"F": 0}
{"v": 1	"t": 2505587	"P": 991.25	"F": 0}
{"v": 1	"t": 2505607	"P": 994.75	"F": 0}
{"v": 1	"t": 2505628	"P": 994.0	"F": 0	"C": 44.98	"D": 3144	"sn": 54091779688249	"file": "/data/device_log/data0000.out"}
{"v": 1	"t": 2505648	"P": 990.0	"F": 0}
{"v": 1	"t": 2505668	"P": 990.25	"F": 0}
{"v": 1	"t": 2505688	"P": 996.0	"F": 0}
{"v": 1	"t": 2505709	"P": 993.5	"F": 0}
{"v": 1	"t": 2505729	"P": 990.0	"F": 0}
{"v": 1	"t": 2505749	"P": 987.75	"F": 0}
{"v": 1	"t": 2505770	"P": 995.75	"F": 0}
{"v": 1	"t": 2505790	"P": 993.25	"F": 0}
{"v": 1	"t": 2505810	"P": 991.5	"F": 0}
{"v": 1	"t": 2505831	"P": 989.75	"F": 0}
{"v": 1	"t": 2505851	"P": 995.5	"F": 0}
{"v": 1	"t": 2505871	"P": 993.5	"F": 0}
{"v": 1	"t": 2505891	"P": 992.0	"F": 0}
{"v": 1	"t": 2505912	"P": 990.0	"F": 0}
{"v": 1	"t": 2505932	"P": 994.5	"F": 0}
{"v": 1	"t": 2505952	"P": 994.5	"F": 0}
{"v": 1	"t": 2505973	"P": 991.75	"F": 0}
{"v": 1	"t": 2505993	"P": 990.75	"F": 0}
{"v": 1	"t": 2506013	"P": 992.75	"F": 0}
{"v": 1	"t": 2506034	"P": 996.5	"F": 0}
{"v": 1	"t": 2506054	"P": 994.25	"F": 0}
{"v": 1	"t": 2506074	"P": 990.25	"F": 0}
{"v": 1	"t": 2506094	"P": 992.0	"F": 0}
{"v": 1	"t": 2506115	"P": 995.75	"F": 0}
{"v": 1	"t": 2506135	"P": 994.5	"F": 0}
{"v": 1	"t": 2506155	"P": 991.75	"F": 0}
{"v": 1	"t": 2506176	"P": 990.5	"F": 0}
{"v": 1	"t": 2506196	"P": 994.75	"F": 0}
{"v": 1	"t": 2506216	"P": 996.0	"F": 0}
{"v": 1	"t": 2506236	"P": 992.5	"F": 0}
{"v": 1	"t": 2506257	"P": 989.5	"F": 0}
{"v": 1	"t": 2506277	"P": 993.25	"F": 0}
{"v": 1	"t": 2506297	"P": 995.75	"F": 0}
{"v": 1	"t": 2506318	"P": 991.75	"F": 0}
{"v": 1	"t": 2506338	"P": 991.25	"F": 0}
{"v": 1	"t": 2506358	"P": 992.75	"F": 0}
{"v": 1	"t": 2506378	"P": 997.5	"F": 0}
{"v": 1	"t": 2506399	"P": 994.75	"F": 0}
{"v": 1	"t": 2506419	"P": 990.0	"F": 0}
{"v": 1	"t": 2506439	"P": 991.25	"F": 0}
{"v": 1	"t": 2506460	"P": 995.5	"F": 0}
{"v": 1	"t": 2506480	"P": 993.25	"F": 0}
{"v": 1	"t": 2506500	"P": 991.0	"F": 0}
{"v": 1	"t": 2506521	"P": 991.0	"F": 0}
{"v": 1	"t": 2506541	"P": 996.25	"F": 0}
{"v": 1	"t": 2506561	"P": 993.5	"F": 0}
{"v": 1	"t": 2506582	"P": 992.25	"F": 0}
{"v": 1	"t": 2506602	"P": 990.75	"F": 0}
{"v": 1	"t": 2506622	"P": 996.5	"F": 0}
{"v": 1	"t": 2506642	"P": 995.5	"F": 0	"C": 45.02	"D": 3144	"sn": 54091779688249	"file": "/data/device_log/data0000.out"}
{"v": 1	"t": 2506663	"P": 991.0	"F": 0}
{"v": 1	"t": 2506683	"P": 990.25	"F": 0}
{"v": 1	"t": 2506703	"P": 996.75	"F": 0}
{"v": 1	"t": 2506724	"P": 995.5	"F": 0}
{"v": 1	"t": 2506744	"P": 991.75	"F": 0}
{"v": 1	"t": 2506764	"P": 992.25	"F": 0}
{"v": 1	"t": 2506785	"P": 997.5	"F": 0}
{"v": 1	"t": 2506805	"P": 993.5	"F": 0}
{"v": 1	"t": 2506825	"P": 989.0	"F": 0}
{"v": 1	"t": 2506846	"P": 994.0	"F": 0}
{"v": 1	"t": 2506866	"P": 996.5	"F": 0}
{"v": 1	"t": 2506886	"P": 991.25	"F": 0}
{"v": 1	"t": 2506907	"P": 990.75	"F": 0}
{"v": 1	"t": 2506927	"P": 995.5	"F": 0}
{"v": 1	"t": 2506947	"P": 995.0	"F": 0}
{"v": 1	"t": 2506968	"P": 993.25	"F": 0}
{"v": 1	"t": 2506988	"P": 989.5	"F": 0}
{"v": 1	"t": 2507008	"P": 995.0	"F": 0}
{"v": 1	"t": 2507029	"P": 993.75	"F": 0}
{"v": 1	"t": 2507049	"P": 991.5	"F": 0}
{"v": 1	"t": 2507069	"P": 990.5	"F": 0}
{"v": 1	"t": 2507090	"P": 994.25	"F": 0}
{"v": 1	"t": 2507110	"P": 994.5	"F": 0}
{"v": 1	"t": 2507130	"P": 991.25	"F": 0}
{"v": 1	"t": 2507151	"P": 989.5	"F": 0}
{"v": 1	"t": 2507171	"P": 996.0	"F": 0}
{"v": 1	"t": 2507191	"P": 994.75	"F": 0}
{"v": 1	"t": 2507212	"P": 991.0	"F": 0}
{"v": 1	"t": 2507232	"P": 991.0	"F": 0}
{"v": 1	"t": 2507252	"P": 994.75	"F": 0}
{"v": 1	"t": 2507272	"P": 995.75	"F": 0}
{"v": 1	"t": 2507293	"P": 990.75	"F": 0}
{"v": 1	"t": 2507313	"P": 991.0	"F": 0}
{"v": 1	"t": 2507333	"P": 993.75	"F": 0}
{"v": 1	"t": 2507354	"P": 995.25	"F": 0}
{"v": 1	"t": 2507374	"P": 993.5	"F": 0}
{"v": 1	"t": 2507394	"P": 989.75	"F": 0}
{"v": 1	"t": 2507415	"P": 992.75	"F": 0}
{"v": 1	"t": 2507435	"P": 996.0	"F": 0}
{"v": 1	"t": 2507455	"P": 993.25	"F": 0}
{"v": 1	"t": 2507475	"P": 990.0	"F": 0}
{"v": 1	"t": 2507496	"P": 991.25	"F": 0}
{"v": 1	"t": 2507516	"P": 996.5	"F": 0}
{"v": 1	"t": 2507536	"P": 993.75	"F": 0}
{"v": 1	"t": 2507557	"P": 992.25	"F": 0}
{"v": 1	"t": 2507577	"P": 991.5	"F": 0}
{"v": 1	"t": 2507597	"P": 995.0	"F": 0}
{"v": 1	"t": 2507617	"P": 997.0	"F": 0}
{"v": 1	"t": 2507638	"P": 991.75	"F": 0}
{"v": 1	"t": 2507658	"P": 990.75	"F": 0	"C": 44.995	"D": 3144	"sn": 54091779688249	"file": "/data/device_log/data0000.out"}
{"v": 1	"t": 2507678	"P": 994.0	"F": 0}
{"v": 1	"t": 2507699	"P": 998.25	"F": 0}
{"v": 1	"t": 2507719	"P": 992.25	"F": 0}
{"v": 1	"t": 2507739	"P": 990.75	"F": 0}
{"v": 1	"t": 2507760	"P": 993.75	"F": 0}
{"v": 1	"t": 2507780	"P": 993.5	"F": 0}
{"v": 1	"t": 2507800	"P": 992.75	"F": 0}
{"v": 1	"t": 2507820	"P": 990.5	"F": 0}
{"v": 1	"t": 2507841	"P": 991.5	"F": 0}
{"v": 1	"t": 2507861	"P": 995.75	"F": 0}
{"v": 1	"t": 2507881	"P": 993.25	"F": 0}
{"v": 1	"t": 2507902	"P": 990.75	"F": 0}
{"v": 1	"t": 2507922	"P": 991.5	"F": 0}
{"v": 1	"t": 2507942	"P": 995.5	"F": 0}
{"v": 1	"t": 2507963	"P": 992.0	"F": 0}
{"v": 1	"t": 2507983	"P": 990.0	"F": 0}
{"v": 1	"t": 2508003	"P": 991.5	"F": 0}
{"v": 1	"t": 2508024	"P": 996.75	"F": 0}
{"v": 1	"t": 2508044	"P": 994.5	"F": 0}
{"v": 1	"t": 2508064	"P": 990.5	"F": 0}
{"v": 1	"t": 2508084	"P": 992.0	"F": 0}
{"v": 1	"t": 2508105	"P": 995.0	"F": 0}
{"v": 1	"t": 2508125	"P": 994.25	"F": 0}
{"v": 1	"t": 2508145	"P": 992.75	"F": 0}
{"v": 1	"t": 2508166	"P": 988.25	"F": 0}
{"v": 1	"t": 2508186	"P": 995.0	"F": 0}
{"v": 1	"t": 2508206	"P": 995.25	"F": 0}
{"v": 1	"t": 2508226	"P": 990.5	"F": 0}
{"v": 1	"t": 2508247	"P": 988.75	"F": 0}
{"v": 1	"t": 2508267	"P": 993.0	"F": 0}
{"v": 1	"t": 2508287	"P": 995.5	"F": 0}
{"v": 1	"t": 2508308	"P": 992.5	"F": 0}
{"v": 1	"t": 2508328	"P": 990.25	"F": 0}
{"v": 1	"t": 2508348	"P": 992.25	"F": 0}
{"v": 1	"t": 2508368	"P": 996.0	"F": 0}
{"v": 1	"t": 2508389	"P": 993.75	"F": 0}
{"v": 1	"t": 2508409	"P": 991.75	"F": 0}
{"v": 1	"t": 2508429	"P": 990.75	"F": 0}
{"v": 1	"t": 2508450	"P": 995.25	"F": 0}
{"v": 1	"t": 2508470	"P": 994.25	"F": 0}
{"v": 1	"t": 2508490	"P": 990.5	"F": 0}
{"v": 1	"t": 2508511	"P": 990.25	"F": 0}
{"v": 1	"t": 2508531	"P": 995.25	"F": 0}
{"v": 1	"t": 2508551	"P": 992.5	"F": 0}
{"v": 1	"t": 2508572	"P": 989.75	"F": 0}
{"v": 1	"t": 2508592	"P": 991.75	"F": 0}
{"v": 1	"t": 2508612	"P": 995.0	"F": 0}
{"v": 1	"t": 2508633	"P": 993.5	"F": 0}
{"v": 1	"t": 2508653	"P": 991.75	"F": 0}
{"v": 1	"t": 2508673	"P": 990.5	"F": 0	"C": 45.0	"D": 3144	"sn": 54091779688249	"file": "/data/device_log/data0000.out"}
{"v": 1	"t": 2508693	"P": 995.75	"F": 0}
{"v": 1	"t": 2508714	"P": 993.5	"F": 0}
{"v": 1	"t": 2508734	"P": 991.5	"F": 0}
{"v": 1	"t": 2508754	"P": 989.75	"F": 0}
{"v": 1	"t": 2508775	"P": 996.5	"F": 0}
{"v": 1	"t": 2508795	"P": 997.75	"F": 0}
{"v": 1	"t": 2508815	"P": 993.25	"F": 0}
{"v": 1	"t": 2508836	"P": 989.25	"F": 0}
{"v": 1	"t": 2508856	"P": 994.25	"F": 0}
{"v": 1	"t": 2508876	"P": 995.25	"F": 0}
{"v": 1	"t": 2508896	"P": 992.5	"F": 0}
{"v": 1	"t": 2508917	"P": 989.75	"F": 0}
{"v": 1	"t": 2508937	"P": 992.5	"F": 0}
{"v": 1	"t": 2508957	"P": 995.25	"F": 0}
{"v": 1	"t": 2508978	"P": 993.75	"F": 0}
{"v": 1	"t": 2508998	"P": 992.25	"F": 0}
{"v": 1	"t": 2509018	"P": 990.25	"F": 0}
{"v": 1	"t": 2509038	"P": 995.25	"F": 0}
{"v": 1	"t": 2509059	"P": 993.5	"F": 0}
{"v": 1	"t": 2509079	"P": 992.75	"F": 0}
{"v": 1	"t": 2509099	"P": 989.25	"F": 0}
{"v": 1	"t": 2509120	"P": 994.25	"F": 0}
{"v": 1	"t": 2509140	"P": 994.0	"F": 0}
{"v": 1	"t": 2509160	"P": 990.75	"F": 0}
{"v": 1	"t": 2509181	"P": 988.0	"F": 0}
{"v": 1	"t": 2509201	"P": 995.0	"F": 0}
{"v": 1	"t": 2509221	"P": 995.75	"F": 0}
{"v": 1	"t": 2509241	"P": 991.0	"F": 0}
{"v": 1	"t": 2509262	"P": 990.25	"F": 0}
{"v": 1	"t": 2509282	"P": 994.75	"F": 0}
{"v": 1	"t": 2509302	"P": 994.75	"F": 0}
{"v": 1	"t": 2509323	"P": 993.5	"F": 0}
{"v": 1	"t": 2509343	"P": 990.0	"F": 0}
{"v": 1	"t": 2509363	"P": 993.5	"F": 0}
{"v": 1	"t": 2509384	"P": 995.75	"F": 0}
{"v": 1	"t": 2509404	"P": 993.25	"F": 0}
{"v": 1	"t": 2509424	"P": 990.25	"F": 0}
{"v": 1	"t": 2509444	"P": 991.0	"F": 0}
{"v": 1	"t": 2509465	"P": 995.0	"F": 0}
{"v": 1	"t": 2509485	"P": 994.5	"F": 0}
{"v": 1	"t": 2509505	"P": 991.25	"F": 0}
{"v": 1	"t": 2509526	"P": 991.5	"F": 0}
{"v": 1	"t": 2509546	"P": 994.75	"F": 0}
{"v": 1	"t": 2509566	"P": 993.75	"F": 0}
{"v": 1	"t": 2509586	"P": 990.5	"F": 0}
{"v": 1	"t": 2509607	"P": 990.25	"F": 0}
{"v": 1	"t": 2509627	"P": 992.0	"F": 0}
{"v": 1	"t": 2509647	"P": 996.0	"F": 0}
{"v": 1	"t": 2509668	"P": 992.75	"F": 0}
{"v": 1	"t": 2509688	"P": 992.0	"F": 0	"C": 45.015	"D": 3144	"sn": 54091779688249	"file": "/data/device_log/data0000.out"}
{"v": 1	"t": 2509708	"P": 992.5	"F": 0}
{"v": 1	"t": 2509729	"P": 996.25	"F": 0}
{"v": 1	"t": 2509749	"P": 993.5	"F": 0}
{"v": 1	"t": 2509769	"P": 988.5	"F": 0}
{"v": 1	"t": 2509789	"P": 993.25	"F": 0}
{"v": 1	"t": 2509810	"P": 996.5	"F": 0}
{"v": 1	"t": 2509830	"P": 993.5	"F": 0}
{"v": 1	"t": 2509850	"P": 989.0	"F": 0}
{"v": 1	"t": 2509871	"P": 993.5	"F": 0}
{"v": 1	"t": 2509891	"P": 995.0	"F": 0}
{"v": 1	"t": 2509911	"P": 994.0	"F": 0}
{"v": 1	"t": 2509932	"P": 990.0	"F": 0}
{"v": 1	"t": 2509952	"P": 992.0	"F": 0}
{"v": 1	"t": 2509972	"P": 996.75	"F": 0}
{"v": 1	"t": 2509993	"P": 993.25	"F": 0}
{"v": 1	"t": 2510013	"P": 990.75	"F": 0}
{"v": 1	"t": 2510033	"P": 990.0	"F": 0}
{"v": 1	"t": 2510053	"P": 996.0	"F": 0}
{"v": 1	"t": 2510074	"P": 994.25	"F": 0}
{"v": 1	"t": 2510094	"P": 990.75	"F": 0}
{"v": 1	"t": 2510114	"P": 991.0	"F": 0}
{"v": 1	"t": 2510135	"P": 994.5	"F": 0}
{"v": 1	"t": 2510155	"P": 995.5	"F": 0}
{"v": 1	"t": 2510175	"P": 993.5	"F": 0}
{"v": 1	"t": 2510196	"P": 990.0	"F": 0}
{"v": 1	"t": 2510216	"P": 993.25	"F": 0}
{"v": 1	"t": 2510236	"P": 995.0	"F": 0}
{"v": 1	"t": 2510256	"P": 993.0	"F": 0}
{"v": 1	"t": 2510277	"P": 991.0	"F": 0}
{"v": 1	"t": 2510297	"P": 992.75	"F": 0}
{"v": 1	"t": 2510317	"P": 996.5	"F": 0}
{"v": 1	"t": 2510338	"P": 993.75	"F": 0}
{"v": 1	"t": 2510358	"P": 991.75	"F": 0}
{"v": 1	"t": 2510378	"P": 991.5	"F": 0}
{"v": 1	"t": 2510398	"P": 995.75	"F": 0}
{"v": 1	"t": 2510419	"P": 995.25	"F": 0}
{"v": 1	"t": 2510439	"P": 993.0	"F": 0}
{"v": 1	"t": 2510459	"P": 989.25	"F": 0}
{"v": 1	"t": 2510480	"P": 994.25	"F": 0}
{"v": 1	"t": 2510500	"P": 995.0	"F": 0}
{"v": 1	"t": 2510520	"P": 990.5	"F": 0}
{"v": 1	"t": 2510541	"P": 991.75	"F": 0}
{"v": 1	"t": 2510561	"P": 994.0	"F": 0}
{"v": 1	"t": 2510581	"P": 994.0	"F": 0}
{"v": 1	"t": 2510602	"P": 991.5	"F": 0}
{"v": 1	"t": 2510622	"P": 990.5	"F": 0}
{"v": 1	"t": 2510642	"P": 995.5	"F": 0}
{"v": 1	"t": 2510663	"P": 992.5	"F": 0}
{"v": 1	"t": 2510683	"P": 990.5	"F": 0}
{"v": 1	"t": 2510703	"P": 995.5	"F": 0	"C": 45.0	"D": 3144	"sn": 54091779688249	"file": "/data/device_log/data0000.out"}
{"v": 1	"t": 2510724	"P": 995.25	"F": 0}
{"v": 1	"t": 2510744	"P": 991.25	"F": 0}
{"v": 1	"t": 2510764	"P": 989.75	"F": 0}
{"v": 1	"t": 2510785	"P": 994.75	"F": 0}
{"v": 1	"t": 2510805	"P": 994.5	"F": 0}
{"v": 1	"t": 2510825	"P": 991.0	"F": 0}
{"v": 1	"t": 2510846	"P": 989.75	"F": 0}
{"v": 1	"t": 2510866	"P": 993.5	"F": 0}
{"v": 1	"t": 2510886	"P": 994.0	"F": 0}
{"v": 1	"t": 2510907	"P": 989.0	"F": 0}
{"v": 1	"t": 2510927	"P": 991.5	"F": 0}
{"v": 1	"t": 2510947	"P": 997.0	"F": 0}
{"v": 1	"t": 2510968	"P": 995.75	"F": 0}
{"v": 1	"t": 2510988	"P": 991.5	"F": 0}
{"v": 1	"t": 2511008	"P": 989.75	"F": 0}
{"v": 1	"t": 2511028	"P": 996.75	"F": 0}
{"v": 1	"t": 2511049	"P": 993.0	"F": 0}
{"v": 1	"t": 2511069	"P": 991.25	"F": 0}
{"v": 1	"t": 2511089	"P": 990.75	"F": 0}
{"v": 1	"t": 2511110	"P": 995.25	"F": 0}
{"v": 1	"t": 2511130	"P": 994.25	"F": 0}
{"v": 1	"t": 2511150	"P": 990.5	"F": 0}
{"v": 1	"t": 2511171	"P": 989.25	"F": 0}
{"v": 1	"t": 2511191	"P": 995.0	"F": 0}
{"v": 1	"t": 2511211	"P": 996.25	"F": 0}
{"v": 1	"t": 2511231	"P": 991.75	"F": 0}
{"v": 1	"t": 2511252	"P": 989.0	"F": 0}
{"v": 1	"t": 2511272	"P": 992.25	"F": 0}
{"v": 1	"t": 2511292	"P": 996.0	"F": 0}
{"v": 1	"t": 2511313	"P": 990.0	"F": 0}
{"v": 1	"t": 2511333	"P": 987.5	"F": 0}
{"v": 1	"t": 2511353	"P": 991.25	"F": 0}
{"v": 1	"t": 2511374	"P": 997.25	"F": 0}
{"v": 1	"t": 2511394	"P": 992.75	"F": 0}
{"v": 1	"t": 2511414	"P": 991.5	"F": 0}
{"v": 1	"t": 2511434	"P": 989.5	"F": 0}
{"v": 1	"t": 2511455	"P": 994.5	"F": 0}
{"v": 1	"t": 2511475	"P": 993.5	"F": 0}
{"v": 1	"t": 2511495	"P": 991.75	"F": 0}
{"v": 1	"t": 2511516	"P": 989.75	"F": 0}
{"v": 1	"t": 2511536	"P": 995.0	"F": 0}
{"v": 1	"t": 2511556	"P": 994.25	"F": 0}
{"v": 1	"t": 2511576	"P": 992.0	"F": 0}
{"v": 1	"t": 2511597	"P": 988.5	"F": 0}
{"v": 1	"t": 2511617	"P": 994.25	"F": 0}
{"v": 1	"t": 2511637	"P": 996.5	"F": 0}
{"v": 1	"t": 2511658	"P": 992.5	"F": 0}
{"v": 1	"t": 2511678	"P": 991.25	"F": 0}
{"v": 1	"t": 2511698	"P": 992.75	"F": 0}
{"v": 1	"t": 2511719	"P": 994.75	"F": 0	"C": 44.99	"D": 3144	"sn": 54091779688249	"file": "/data/device_log/data0000.out"}
{"v": 1	"t": 2511739	"P": 992.5	"F": 0}
{"v": 1	"t": 2511759	"P": 990.25	"F": 0}
{"v": 1	"t": 2511780	"P": 993.25	"F": 0}
{"v": 1	"t": 2511800	"P": 996.0	"F": 0}
{"v": 1	"t": 2511820	"P": 992.75	"F": 0}
{"v": 1	"t": 2511840	"P": 989.0	"F": 0}
{"v": 1	"t": 2511861	"P": 991.5	"F": 0}
{"v": 1	"t": 2511881	"P": 996.0	"F": 0}
{"v": 1	"t": 2511901	"P": 993.75	"F": 0}
{"v": 1	"t": 2511922	"P": 990.0	"F": 0}
{"v": 1	"t": 2511942	"P": 989.75	"F": 0}
{"v": 1	"t": 2511962	"P": 996.0	"F": 0}
{"v": 1	"t": 2511983	"P": 992.75	"F": 0}
{"v": 1	"t": 2512003	"P": 990.75	"F": 0}
{"v": 1	"t": 2512023	"P": 990.0	"F": 0}
{"v": 1	"t": 2512043	"P": 994.0	"F": 0}
{"v": 1	"t": 2512064	"P": 994.75	"F": 0}
{"v": 1	"t": 2512084	"P": 991.0	"F": 0}
{"v": 1	"t": 2512104	"P": 990.25	"F": 0}
{"v": 1	"t": 2512125	"P": 994.25	"F": 0}
{"v": 1	"t": 2512145	"P": 994.25	"F": 0}
{"v": 1	"t": 2512165	"P": 990.25	"F": 0}
{"v": 1	"t": 2512186	"P": 989.5	"F": 0}
{"v": 1	"t": 2512206	"P": 994.5	"F": 0}
{"v": 1	"t": 2512226	"P": 994.0	"F": 0}
{"v": 1	"t": 2512246	"P": 993.25	"F": 0}
{"v": 1	"t": 2512267	"P": 990.0	"F": 0}
{"v": 1	"t": 2512287	"P": 990.75	"F": 0}
{"v": 1	"t": 2512307	"P": 997.5	"F": 0}
{"v": 1	"t": 2512328	"P": 992.5	"F": 0}
{"v": 1	"t": 2512348	"P": 990.75	"F": 0}
{"v": 1	"t": 2512368	"P": 989.75	"F": 0}
{"v": 1	"t": 2512388	"P": 995.5	"F": 0}
{"v": 1	"t": 2512409	"P": 994.5	"F": 0}
{"v": 1	"t": 2512429	"P": 990.25	"F": 0}
{"v": 1	"t": 2512449	"P": 988.75	"F": 0}
{"v": 1	"t": 2512470	"P": 993.75	"F": 0}
{"v": 1	"t": 2512490	"P": 994.25	"F": 0}
{"v": 1	"t": 2512510	"P": 991.5	"F": 0}
{"v": 1	"t": 2512531	"P": 989.75	"F": 0}
{"v": 1	"t": 2512551	"P": 995.0	"F": 0}
{"v": 1	"t": 2512571	"P": 994.5	"F": 0}
{"v": 1	"t": 2512591	"P": 993.5	"F": 0}
{"v": 1	"t": 2512612	"P": 991.25	"F": 0}
{"v": 1	"t": 2512632	"P": 992.75	"F": 0}
{"v": 1	"t": 2512652	"P": 995.0	"F": 0}
{"v": 1	"t": 2512673	"P": 992.25	"F": 0}
{"v": 1	"t": 2512693	"P": 987.75	"F": 0}
{"v": 1	"t": 2512713	"P": 994.0	"F": 0}
{"v": 1	"t": 2512734	"P": 995.5	"F": 0	"C": 45.005	"D": 3144	"sn": 54091779688249	"file": "/data/device_log/data0000.out"}
{"v": 1	"t": 2512754	"P": 993.0	"F": 0}
{"v": 1	"t": 2512774	"P": 989.75	"F": 0}
{"v": 1	"t": 2512795	"P": 993.0	"F": 0}
{"v": 1	"t": 2512815	"P": 996.25	"F": 0}
{"v": 1	"t": 2512835	"P": 992.0	"F": 0}
{"v": 1	"t": 2512855	"P": 988.25	"F": 0}
{"v": 1	"t": 2512876	"P": 991.75	"F": 0}
{"v": 1	"t": 2512896	"P": 993.5	"F": 0}
{"v": 1	"t": 2512916	"P": 994.0	"F": 0}
{"v": 1	"t": 2512937	"P": 990.5	"F": 0}
{"v": 1	"t": 2512957	"P": 991.0	"F": 0}
{"v": 1	"t": 2512977	"P": 993.25	"F": 0}
{"v": 1	"t": 2512997	"P": 995.25	"F": 0}
{"v": 1	"t": 2513018	"P": 992.5	"F": 0}
{"v": 1	"t": 2513038	"P": 989.75	"F": 0}
{"v": 1	"t": 2513058	"P": 992.0	"F": 0}
{"v": 1	"t": 2513079	"P": 994.5	"F": 0}
{"v": 1	"t": 2513099	"P": 993.5	"F": 0}
{"v": 1	"t": 2513119	"P": 990.75	"F": 0}
{"v": 1	"t": 2513139	"P": 991.75	"F": 0}
{"v": 1	"t": 2513160	"P": 995.5	"F": 0}
{"v": 1	"t": 2513180	"P": 993.25	"F": 0}
{"v": 1	"t": 2513200	"P": 990.0	"F": 0}
{"v": 1	"t": 2513221	"P": 993.25	"F": 0}
{"v": 1	"t": 2513241	"P": 995.75	"F": 0}
{"v": 1	"t": 2513261	"P": 992.5	"F": 0}
{"v": 1	"t": 2513282	"P": 990.75	"F": 0}
{"v": 1	"t": 2513302	"P": 990.5	"F": 0}
{"v": 1	"t": 2513322	"P": 994.25	"F": 0}
{"v": 1	"t": 2513343	"P": 994.25	"F": 0}
{"v": 1	"t": 2513363	"P": 992.5	"F": 0}
{"v": 1	"t": 2513383	"P": 990.5	"F": 0}
{"v": 1	"t": 2513403	"P": 995.25	"F": 0}
{"v": 1	"t": 2513424	"P": 993.0	"F": 0}
{"v": 1	"t": 2513444	"P": 992.0	"F": 0}
{"v": 1	"t": 2513464	"P": 989.0	"F": 0}
{"v": 1	"t": 2513485	"P": 994.25	"F": 0}
{"v": 1	"t": 2513505	"P": 994.75	"F": 0}
{"v": 1	"t": 2513525	"P": 990.25	"F": 0}
{"v": 1	"t": 2513546	"P": 988.25	"F": 0}
{"v": 1	"t": 2513566	"P": 993.5	"F": 0}
{"v": 1	"t": 2513586	"P": 994.5	"F": 0}
{"v": 1	"t": 2513607	"P": 992.5	"F": 0}
{"v": 1	"t": 2513627	"P": 992.0	"F": 0}
{"v": 1	"t": 2513647	"P": 995.5	"F": 0}
{"v": 1	"t": 2513668	"P": 991.25	"F": 0}
{"v": 1	"t": 2513688	"P": 989.0	"F": 0}
{"v": 1	"t": 2513708	"P": 995.5	"F": 0}
{"v": 1	"t": 2513729	"P": 994.25	"F": 0}
{"v": 1	"t": 2513749	"P": 990.5	"F": 0	"C": 45.0	"D": 3144	"sn": 54091779688249	"file": "/data/device_log/data0000.out"}
{"v": 1	"t": 2513770	"P": 994.0	"F": 0}
{"v": 1	"t": 2513790	"P": 995.25	"F": 0}
{"v": 1	"t": 2513810	"P": 991.0	"F": 0}
{"v": 1	"t": 2513831	"P": 991.25	"F": 0}
{"v": 1	"t": 2513851	"P": 996.25	"F": 0}
{"v": 1	"t": 2513871	"P": 991.75	"F": 0}
{"v": 1	"t": 2513892	"P": 989.5	"F": 0}
{"v": 1	"t": 2513912	"P": 997.5	"F": 0}
{"v": 1	"t": 2513933	"P": 992.0	"F": 0}
{"v": 1	"t": 2513953	"P": 990.5	"F": 0}
{"v": 1	"t": 2513973	"P": 992.5	"F": 0}
{"v": 1	"t": 2513994	"P": 994.5	"F": 0}
{"v": 1	"t": 2514014	"P": 992.0	"F": 0}
{"v": 1	"t": 2514034	"P": 992.0	"F": 0}
{"v": 1	"t": 2514055	"P": 995.0	"F": 0}
{"v": 1	"t": 2514075	"P": 994.75	"F": 0}
{"v": 1	"t": 2514095	"P": 990.5	"F": 0}
{"v": 1	"t": 2514116	"P": 994.25	"F": 0}
{"v": 1	"t": 2514136	"P": 994.25	"F": 0}
{"v": 1	"t": 2514157	"P": 993.0	"F": 0}
{"v": 1	"t": 2514177	"P": 990.25	"F": 0}
{"v": 1	"t": 2514197	"P": 994.5	"F": 0}
{"v": 1	"t": 2514218	"P": 991.75	"F": 0}
{"v": 1	"t": 2514238	"P": 990.5	"F": 0}
{"v": 1	"t": 2514258	"P": 994.75	"F": 0}
{"v": 1	"t": 2514279	"P": 993.25	"F": 0}
{"v": 1	"t": 2514299	"P": 990.5	"F": 0}
{"v": 1	"t": 2514320	"P": 993.0	"F": 0}
{"v": 1	"t": 2514340	"P": 994.75	"F": 0}
{"v": 1	"t": 2514360	"P": 992.0	"F": 0}
{"v": 1	"t": 2514381	"P": 990.0	"F": 0}
{"v": 1	"t": 2514401	"P": 995.25	"F": 0}
{"v": 1	"t": 2514421	"P": 994.5	"F": 0}
{"v": 1	"t": 2514442	"P": 989.75	"F": 0}
{"v": 1	"t": 2514462	"P": 992.75	"F": 0}
{"v": 1	"t": 2514483	"P": 994.0	"F": 0}
{"v": 1	"t": 2514503	"P": 991.5	"F": 0}
{"v": 1	"t": 2514523	"P": 992.25	"F": 0}
{"v": 1	"t": 2514544	"P": 996.75	"F": 0}
{"v": 1	"t": 2514564	"P": 991.5	"F": 0}
{"v": 1	"t": 2514584	"P": 989.5	"F": 0}
{"v": 1	"t": 2514605	"P": 994.25	"F": 0}
{"v": 1	"t": 2514625	"P": 990.75	"F": 0}
{"v": 1	"t": 2514646	"P": 991.75	"F": 0}
{"v": 1	"t": 2514666	"P": 994.0	"F": 0}
{"v": 1	"t": 2514686	"P": 990.5	"F": 0}
{"v": 1	"t": 2514707	"P": 988.5	"F": 0}
{"v": 1	"t": 2514727	"P": 995.75	"F": 0}
{"v": 1	"t": 2514748	"P": 993.5	"F": 0}
{"v": 1	"t": 2514768	"P": 989.5	"F": 0	"C": 44.985	"D": 3144	"sn": 54091779688249	"file": "/data/device_log/data0000.out"}
{"v": 1	"t": 2514788	"P": 993.5	"F": 0}
{"v": 1	"t": 2514809	"P": 993.0	"F": 0}
{"v": 1	"t": 2514829	"P": 990.75	"F": 0}
{"v": 1	"t": 2514850	"P": 993.25	"F": 0}
{"v": 1	"t": 2514870	"P": 994.5	"F": 0}
{"v": 1	"t": 2514890	"P": 992.0	"F": 0}
{"v": 1	"t": 2514911	"P": 990.5	"F": 0}
{"v": 1	"t": 2514931	"P": 995.75	"F": 0}
{"v": 1	"t": 2514951	"P": 993.0	"F": 0}
{"v": 1	"t": 2514972	"P": 990.75	"F": 0}
{"v": 1	"t": 2514992	"P": 995.75	"F": 0}
{"v": 1	"t": 2515013	"P": 993.25	"F": 0}
{"v": 1	"t": 2515033	"P": 989.75	"F": 0}
{"v": 1	"t": 2515053	"P": 994.0	"F": 0}
{"v": 1	"t": 2515074	"P": 993.75	"F": 0}
{"v": 1	"t": 2515094	"P": 989.75	"F": 0}
{"v": 1	"t": 2515114	"P": 990.75	"F": 0}
{"v": 1	"t": 2515135	"P": 994.75	"F": 0}
{"v": 1	"t": 2515155	"P": 992.25	"F": 0}
{"v": 1	"t": 2515176	"P": 989.25	"F": 0}
{"v": 1	"t": 2515196	"P": 993.5	"F": 0}
{"v": 1	"t": 2515216	"P": 993.0	"F": 0}
{"v": 1	"t": 2515237	"P": 990.5	"F": 0}
{"v": 1	"t": 2515257	"P": 992.0	"F": 0}
{"v": 1	"t": 2515277	"P": 994.75	"F": 0}
{"v": 1	"t": 2515298	"P": 992.75	"F": 0}
{"v": 1	"t": 2515318	"P": 990.0	"F": 0}
{"v": 1	"t": 2515338	"P": 995.5	"F": 0}
{"v": 1	"t": 2515359	"P": 996.0	"F": 0}
{"v": 1	"t": 2515379	"P": 990.0	"F": 0}
{"v": 1	"t": 2515400	"P": 992.0	"F": 0}
{"v": 1	"t": 2515420	"P": 993.0	"F": 0}
{"v": 1	"t": 2515440	"P": 990.25	"F": 0}
{"v": 1	"t": 2515461	"P": 990.5	"F": 0}
{"v": 1	"t": 2515481	"P": 994.0	"F": 0}
{"v": 1	"t": 2515501	"P": 994.0	"F": 0}
{"v": 1	"t": 2515522	"P": 990.25	"F": 0}
{"v": 1	"t": 2515542	"P": 995.75	"F": 0}
{"v": 1	"t": 2515563	"P": 995.0	"F": 0}
{"v": 1	"t": 2515583	"P": 990.75	"F": 0}
{"v": 1	"t": 2515603	"P": 991.25	"F": 0}
{"v": 1	"t": 2515624	"P": 994.25	"F": 0}
{"v": 1	"t": 2515644	"P": 989.75	"F": 0}
{"v": 1	"t": 2515665	"P": 992.75	"F": 0}
{"v": 1	"t": 2515685	"P": 993.5	"F": 0}
{"v": 1	"t": 2515705	"P": 991.25	"F": 0}
{"v": 1	"t": 2515726	"P": 991.0	"F": 0}
{"v": 1	"t": 2515746	"P": 994.0	"F": 0}
{"v": 1	"t": 2515766	"P": 993.0	"F": 0}
{"v": 1	"t": 2515787	"P": 991.25	"F": 0	"C": 44.995	"D": 3144	"sn": 54091779688249	"file": "/data/device_log/data0000.out"}
{"v": 1	"t": 2515807	"P": 988.75	"F": 0}
{"v": 1	"t": 2515827	"P": 996.5	"F": 0}
{"v": 1	"t": 2515847	"P": 994.0	"F": 0}
{"v": 1	"t": 2515868	"P": 991.0	"F": 0}
{"v": 1	"t": 2515888	"P": 989.75	"F": 0}
{"v": 1	"t": 2515908	"P": 990.25	"F": 0}
{"v": 1	"t": 2515929	"P": 997.0	"F": 0}
{"v": 1	"t": 2515949	"P": 993.5	"F": 0}
{"v": 1	"t": 2515969	"P": 989.5	"F": 0}
{"v": 1	"t": 2515989	"P": 990.25	"F": 0}
{"v": 1	"t": 2516010	"P": 994.5	"F": 0}
{"v": 1	"t": 2516030	"P": 993.25	"F": 0}
{"v": 1	"t": 2516050	"P": 993.0	"F": 0}
{"v": 1	"t": 2516070	"P": 990.0	"F": 0}
{"v": 1	"t": 2516091	"P": 991.25	"F": 0}
{"v": 1	"t": 2516111	"P": 995.5	"F": 0}
{"v": 1	"t": 2516131	"P": 993.25	"F": 0}
{"v": 1	"t": 2516152	"P": 990.25	"F": 0}
{"v": 1	"t": 2516172	"P": 990.25	"F": 0}
{"v": 1	"t": 2516192	"P": 996.5	"F": 0}
{"v": 1	"t": 2516213	"P": 991.25	"F": 0}
{"v": 1	"t": 2516233	"P": 988.0	"F": 0}
{"v": 1	"t": 2516254	"P": 996.25	"F": 0}
{"v": 1	"t": 2516274	"P": 993.25	"F": 0}
{"v": 1	"t": 2516294	"P": 990.0	"F": 0}
{"v": 1	"t": 2516315	"P": 993.75	"F": 0}
{"v": 1	"t": 2516335	"P": 995.0	"F": 0}
{"v": 1	"t": 2516355	"P": 990.25	"F": 0}
{"v": 1	"t": 2516376	"P": 991.0	"F": 0}
{"v": 1	"t": 2516396	"P": 995.75	"F": 0}
{"v": 1	"t": 2516416	"P": 992.5	"F": 0}
{"v": 1	"t": 2516437	"P": 988.5	"F": 0}
{"v": 1	"t": 2516457	"P": 995.0	"F": 0}
{"v": 1	"t": 2516478	"P": 992.25	"F": 0}
{"v": 1	"t": 2516498	"P": 988.25	"F": 0}
{"v": 1	"t": 2516518	"P": 991.75	"F": 0}
{"v": 1	"t": 2516539	"P": 995.25	"F": 0}
{"v": 1	"t": 2516559	"P": 991.75	"F": 0}
{"v": 1	"t": 2516579	"P": 989.0	"F": 0}
{"v": 1	"t": 2516600	"P": 995.25	"F": 0}
{"v": 1	"t": 2516620	"P": 994.75	"F": 0}
{"v": 1	"t": 2516640	"P": 989.5	"F": 0}
{"v": 1	"t": 2516661	"P": 991.75	"F": 0}
{"v": 1	"t": 2516681	"P": 995.0	"F": 0}
{"v": 1	"t": 2516702	"P": 990.0	"F": 0}
{"v": 1	"t": 2516722	"P": 991.25	"F": 0}
{"v": 1	"t": 2516742	"P": 994.25	"F": 0}
{"v": 1	"t": 2516763	"P": 991.0	"F": 0}
{"v": 1	"t": 2516783	"P": 991.75	"F": 0}
{"v": 1	"t": 2516804	"P": 996.75	"F": 0	"C": 45.03	"D": 3144	"sn": 54091779688249	"file": "/data/device_log/data0000.out"}
{"v": 1	"t": 2516824	"P": 993.0	"F": 0}
{"v": 1	"t": 2516844	"P": 989.0	"F": 0}
{"v": 1	"t": 2516865	"P": 994.25	"F": 0}
{"v": 1	"t": 2516885	"P": 992.75	"F": 0}
{"v": 1	"t": 2516905	"P": 991.5	"F": 0}
{"v": 1	"t": 2516926	"P": 992.25	"F": 0}
{"v": 1	"t": 2516946	"P": 997.5	"F": 0}
{"v": 1	"t": 2516967	"P": 991.25	"F": 0}
{"v": 1	"t": 2516987	"P": 990.75	"F": 0}
{"v": 1	"t": 2517007	"P": 995.75	"F": 0}
{"v": 1	"t": 2517028	"P": 994.0	"F": 0}
{"v": 1	"t": 2517048	"P": 989.0	"F": 0}
{"v": 1	"t": 2517068	"P": 992.75	"F": 0}
{"v": 1	"t": 2517089	"P": 996.0	"F": 0}
{"v": 1	"t": 2517109	"P": 990.75	"F": 0}
{"v": 1	"t": 2517129	"P": 989.5	"F": 0}
{"v": 1	"t": 2517150	"P": 996.0	"F": 0}
{"v": 1	"t": 2517170	"P": 993.0	"F": 0}
{"v": 1	"t": 2517191	"P": 991.25	"F": 0}
{"v": 1	"t": 2517211	"P": 994.75	"F": 0}
{"v": 1	"t": 2517231	"P": 992.5	"F": 0}
{"v": 1	"t": 2517252	"P": 990.25	"F": 0}
{"v": 1	"t": 2517272	"P": 993.0	"F": 0}
{"v": 1	"t": 2517293	"P": 994.0	"F": 0}
{"v": 1	"t": 2517313	"P": 991.0	"F": 0}
{"v": 1	"t": 2517333	"P": 992.0	"F": 0}
{"v": 1	"t": 2517354	"P": 994.25	"F": 0}
{"v": 1	"t": 2517374	"P": 991.75	"F": 0}
{"v": 1	"t": 2517394	"P": 990.75	"F": 0}
{"v": 1	"t": 2517415	"P": 994.5	"F": 0}
{"v": 1	"t": 2517435	"P": 992.25	"F": 0}
{"v": 1	"t": 2517456	"P": 990.0	"F": 0}
{"v": 1	"t": 2517476	"P": 992.5	"F": 0}
{"v": 1	"t": 2517496	"P": 995.5	"F": 0}
{"v": 1	"t": 2517517	"P": 991.25	"F": 0}
{"v": 1	"t": 2517537	"P": 991.5	"F": 0}
{"v": 1	"t": 2517557	"P": 995.0	"F": 0}
{"v": 1	"t": 2517578	"P": 993.5	"F": 0}
{"v": 1	"t": 2517598	"P": 989.25	"F": 0}
{"v": 1	"t": 2517618	"P": 994.0	"F": 0}
{"v": 1	"t": 2517639	"P": 995.5	"F": 0}
{"v": 1	"t": 2517659	"P": 991.5	"F": 0}
{"v": 1	"t": 2517680	"P": 992.0	"F": 0}
{"v": 1	"t": 2517700	"P": 994.5	"F": 0}
{"v": 1	"t": 2517720	"P": 992.75	"F": 0}
{"v": 1	"t": 2517741	"P": 988.75	"F": 0}
{"v": 1	"t": 2517761	"P": 994.25	"F": 0}
{"v": 1	"t": 2517781	"P": 991.75	"F": 0}
{"v": 1	"t": 2517802	"P": 987.0	"F": 0}
{"v": 1	"t": 2517822	"P": 993.25	"F": 0	"C": 45.0	"D": 3144	"sn": 54091779688249	"file": "/data/device_log/data0000.out"}
{"v": 1	"t": 2517842	"P": 994.75	"F": 0}
{"v": 1	"t": 2517863	"P": 993.5	"F": 0}
{"v": 1	"t": 2517883	"P": 991.25	"F": 0}
{"v": 1	"t": 2517904	"P": 995.25	"F": 0}
{"v": 1	"t": 2517924	"P": 992.75	"F": 0}
{"v": 1	"t": 2517944	"P": 991.5	"F": 0}
{"v": 1	"t": 2517965	"P": 995.75	"F": 0}
{"v": 1	"t": 2517985	"P": 993.0	"F": 0}
{"v": 1	"t": 2518006	"P": 990.5	"F": 0}
{"v": 1	"t": 2518026	"P": 996.5	"F": 0}
{"v": 1	"t": 2518046	"P": 996.0	"F": 0}
{"v": 1	"t": 2518067	"P": 991.25	"F": 0}
{"v": 1	"t": 2518087	"P": 992.5	"F": 0}
{"v": 1	"t": 2518107	"P": 994.75	"F": 0}
{"v": 1	"t": 2518128	"P": 990.75	"F": 0}
{"v": 1	"t": 2518148	"P": 993.25	"F": 0}
{"v": 1	"t": 2518169	"P": 995.25	"F": 0}
{"v": 1	"t": 2518189	"P": 993.0	"F": 0}
{"v": 1	"t": 2518209	"P": 992.0	"F": 0}
{"v": 1	"t": 2518230	"P": 995.25	"F": 0}
{"v": 1	"t": 2518250	"P": 992.75	"F": 0}
{"v": 1	"t": 2518270	"P": 991.75	"F": 0}
{"v": 1	"t": 2518291	"P": 993.5	"F": 0}
{"v": 1	"t": 2518311	"P": 995.75	"F": 0}
{"v": 1	"t": 2518332	"P": 991.75	"F": 0}
{"v": 1	"t": 2518352	"P": 989.25	"F": 0}
{"v": 1	"t": 2518372	"P": 996.0	"F": 0}
{"v": 1	"t": 2518393	"P": 993.25	"F": 0}
{"v": 1	"t": 2518413	"P": 991.0	"F": 0}
{"v": 1	"t": 2518433	"P": 993.5	"F": 0}
{"v": 1	"t": 2518454	"P": 994.25	"F": 0}
{"v": 1	"t": 2518474	"P": 990.0	"F": 0}
{"v": 1	"t": 2518495	"P": 990.25	"F": 0}
{"v": 1	"t": 2518515	"P": 995.25	"F": 0}
{"v": 1	"t": 2518535	"P": 992.0	"F": 0}
{"v": 1	"t": 2518556	"P": 989.5	"F": 0}
{"v": 1	"t": 2518576	"P": 996.0	"F": 0}
{"v": 1	"t": 2518597	"P": 991.5	"F": 0}
{"v": 1	"t": 2518617	"P": 990.5	"F": 0}
{"v": 1	"t": 2518637	"P": 994.75	"F": 0}
{"v": 1	"t": 2518658	"P": 991.5	"F": 0}
{"v": 1	"t": 2518678	"P": 994.0	"F": 0}
{"v": 1	"t": 2518699	"P": 994.75	"F": 0}
{"v": 1	"t": 2518719	"P": 992.5	"F": 0}
{"v": 1	"t": 2518739	"P": 990.5	"F": 0}
{"v": 1	"t": 2518760	"P": 993.75	"F": 0}
{"v": 1	"t": 2518780	"P": 992.75	"F": 0}
{"v": 1	"t": 2518801	"P": 990.75	"F": 0}
{"v": 1	"t": 2518821	"P": 994.75	"F": 0}
{"v": 1	"t": 2518842	"P": 992.5	"F": 0	"C": 45.015	"D": 3144	"sn": 54091779688249	"file": "/data/device_log/data0000.out"}
{"v": 1	"t": 2518862	"P": 990.75	"F": 0}
{"v": 1	"t": 2518882	"P": 995.5	"F": 0}
{"v": 1	"t": 2518903	"P": 993.5	"F": 0}
{"v": 1	"t": 2518923	"P": 990.75	"F": 0}
{"v": 1	"t": 2518944	"P": 995.5	"F": 0}
{"v": 1	"t": 2518964	"P": 994.0	"F": 0}
{"v": 1	"t": 2518984	"P": 989.75	"F": 0}
{"v": 1	"t": 2519005	"P": 995.0	"F": 0}
{"v": 1	"t": 2519025	"P": 991.5	"F": 0}
{"v": 1	"t": 2519045	"P": 991.25	"F": 0}
{"v": 1	"t": 2519066	"P": 992.25	"F": 0}
{"v": 1	"t": 2519086	"P": 994.5	"F": 0}
{"v": 1	"t": 2519107	"P": 990.75	"F": 0}
{"v": 1	"t": 2519127	"P": 987.75	"F": 0}
{"v": 1	"t": 2519147	"P": 996.25	"F": 0}
{"v": 1	"t": 2519168	"P": 992.0	"F": 0}
{"v": 1	"t": 2519188	"P": 990.25	"F": 0}
{"v": 1	"t": 2519208	"P": 992.75	"F": 0}
{"v": 1	"t": 2519229	"P": 995.5	"F": 0}
{"v": 1	"t": 2519249	"P": 991.5	"F": 0}
{"v": 1	"t": 2519269	"P": 992.5	"F": 0}
{"v": 1	"t": 2519290	"P": 995.75	"F": 0}
{"v": 1	"t": 2519310	"P": 991.5	"F": 0}
{"v": 1	"t": 2519331	"P": 989.5	"F": 0}
{"v": 1	"t": 2519351	"P": 995.0	"F": 0}
{"v": 1	"t": 2519371	"P": 993.25	"F": 0}
{"v": 1	"t": 2519392	"P": 990.5	"F": 0}
{"v": 1	"t": 2519412	"P": 993.25	"F": 0}
{"v": 1	"t": 2519432	"P": 993.0	"F": 0}
{"v": 1	"t": 2519453	"P": 990.75	"F": 0}
{"v": 1	"t": 2519473	"P": 990.5	"F": 0}
{"v": 1	"t": 2519494	"P": 995.25	"F": 0}
{"v": 1	"t": 2519514	"P": 992.75	"F": 0}
{"v": 1	"t": 2519534	"P": 989.0	"F": 0}
{"v": 1	"t": 2519555	"P": 994.25	"F": 0}
{"v": 1	"t": 2519575	"P": 991.5	"F": 0}
{"v": 1	"t": 2519596	"P": 990.5	"F": 0}
{"v": 1	"t": 2519616	"P": 992.75	"F": 0}
{"v": 1	"t": 2519636	"P": 993.5	"F": 0}
{"v": 1	"t": 2519657	"P": 992.75	"F": 0}
{"v": 1	"t": 2519677	"P": 993.25	"F": 0}
{"v": 1	"t": 2519697	"P": 996.0	"F": 0}
{"v": 1	"t": 2519718	"P": 990.75	"F": 0}
{"v": 1	"t": 2519738	"P": 991.25	"F": 0}
{"v": 1	"t": 2519759	"P": 996.75	"F": 0}
{"v": 1	"t": 2519779	"P": 993.75	"F": 0}
{"v": 1	"t": 2519799	"P": 990.0	"F": 0}
{"v": 1	"t": 2519820	"P": 994.25	"F": 0}
{"v": 1	"t": 2519840	"P": 994.25	"F": 0}
{"v": 1	"t": 2519860	"P": 990.0	"F": 0	"C": 45.06	"D": 3144	"sn": 54091779688249	"file": "/data/device_log/data0000.out"}
{"v": 1	"t": 2519881	"P": 992.0	"F": 0}
{"v": 1	"t": 2519901	"P": 996.25	"F": 0}
{"v": 1	"t": 2519922	"P": 990.0	"F": 0}
{"v": 1	"t": 2519942	"P": 990.5	"F": 0}
{"v": 1	"t": 2519962	"P": 996.0	"F": 0}
{"v": 1	"t": 2519983	"P": 992.5	"F": 0}
{"v": 1	"t": 2520003	"P": 990.75	"F": 0}
{"v": 1	"t": 2520023	"P": 994.0	"F": 0}
{"v": 1	"t": 2520044	"P": 994.5	"F": 0}
{"v": 1	"t": 2520064	"P": 990.0	"F": 0}
{"v": 1	"t": 2520084	"P": 990.0	"F": 0}
{"v": 1	"t": 2520105	"P": 997.0	"F": 0}
{"v": 1	"t": 2520125	"P": 991.75	"F": 0}
{"v": 1	"t": 2520146	"P": 988.25	"F": 0}
{"v": 1	"t": 2520166	"P": 995.75	"F": 0}
{"v": 1	"t": 2520186	"P": 994.5	"F": 0}
{"v": 1	"t": 2520207	"P": 990.25	"F": 0}
{"v": 1	"t": 2520227	"P": 992.75	"F": 0}
{"v": 1	"t": 2520247	"P": 994.0	"F": 0}
{"v": 1	"t": 2520268	"P": 990.25	"F": 0}
{"v": 1	"t": 2520288	"P": 991.0	"F": 0}
{"v": 1	"t": 2520309	"P": 995.25	"F": 0}
{"v": 1	"t": 2520329	"P": 992.0	"F": 0}
{"v": 1	"t": 2520349	"P": 989.75	"F": 0}
{"v": 1	"t": 2520370	"P": 995.5	"F": 0}
{"v": 1	"t": 2520390	"P": 992.0	"F": 0}
{"v": 1	"t": 2520411	"P": 989.5	"F": 0}
{"v": 1	"t": 2520431	"P": 995.25	"F": 0}
{"v": 1	"t": 2520451	"P": 994.25	"F": 0}
{"v": 1	"t": 2520472	"P": 990.25	"F": 0}
{"v": 1	"t": 2520492	"P": 992.75	"F": 0}
{"v": 1	"t": 2520512	"P": 994.0	"F": 0}
{"v": 1	"t": 2520533	"P": 990.75	"F": 0}
{"v": 1	"t": 2520553	"P": 990.25	"F": 0}
{"v": 1	"t": 2520574	"P": 995.0	"F": 0}
{"v": 1	"t": 2520594	"P": 992.0	"F": 0}
{"v": 1	"t": 2520614	"P": 990.5	"F": 0}
{"v": 1	"t": 2520635	"P": 994.5	"F": 0}
{"v": 1	"t": 2520655	"P": 994.75	"F": 0}
{"v": 1	"t": 2520675	"P": 990.25	"F": 0}
{"v": 1	"t": 2520696	"P": 991.5	"F": 0}
{"v": 1	"t": 2520716	"P": 996.5	"F": 0}
{"v": 1	"t": 2520736	"P": 992.75	"F": 0}
{"v": 1	"t": 2520757	"P": 989.5	"F": 0}
{"v": 1	"t": 2520777	"P": 993.0	"F": 0}
{"v": 1	"t": 2520798	"P": 993.5	"F": 0}
{"v": 1	"t": 2520818	"P": 991.0	"F": 0}
{"v": 1	"t": 2520838	"P": 993.0	"F": 0}
{"v": 1	"t": 2520859	"P": 995.25	"F": 0}
{"v": 1	"t": 2520879	"P": 991.5	"F": 0	"C": 45.09	"D": 3144	"sn": 54091779688249	"file": "/data/device_log/data0000.out"}
{"v": 1	"t": 2520899	"P": 989.75	"F": 0}
{"v": 1	"t": 2520920	"P": 995.0	"F": 0}
{"v": 1	"t": 2520940	"P": 992.5	"F": 0}
{"v": 1	"t": 2520961	"P": 989.75	"F": 0}
{"v": 1	"t": 2520981	"P": 994.5	"F": 0}
{"v": 1	"t": 2521001	"P": 993.0	"F": 0}
{"v": 1	"t": 2521022	"P": 989.75	"F": 0}
{"v": 1	"t": 2521042	"P": 995.25	"F": 0}
{"v": 1	"t": 2521063	"P": 991.75	"F": 0}
{"v": 1	"t": 2521083	"P": 990.5	"F": 0}
{"v": 1	"t": 2521103	"P": 992.5	"F": 0}
{"v": 1	"t": 2521124	"P": 994.75	"F": 0}
{"v": 1	"t": 2521144	"P": 991.25	"F": 0}
{"v": 1	"t": 2521164	"P": 989.5	"F": 0}
{"v": 1	"t": 2521185	"P": 994.75	"F": 0}
{"v": 1	"t": 2521205	"P": 993.25	"F": 0}
{"v": 1	"t": 2521226	"P": 989.5	"F": 0}
{"v": 1	"t": 2521246	"P": 996.5	"F": 0}
{"v": 1	"t": 2521266	"P": 994.0	"F": 0}
{"v": 1	"t": 2521287	"P": 990.0	"F": 0}
{"v": 1	"t": 2521307	"P": 989.75	"F": 0}
{"v": 1	"t": 2521327	"P": 995.5	"F": 0}
{"v": 1	"t": 2521348	"P": 991.75	"F": 0}
{"v": 1	"t": 2521368	"P": 988.75	"F": 0}
{"v": 1	"t": 2521388	"P": 995.75	"F": 0}
{"v": 1	"t": 2521409	"P": 992.25	"F": 0}
{"v": 1	"t": 2521429	"P": 991.25	"F": 0}
{"v": 1	"t": 2521450	"P": 993.0	"F": 0}
{"v": 1	"t": 2521470	"P": 994.75	"F": 0}
{"v": 1	"t": 2521490	"P": 992.0	"F": 0}
{"v": 1	"t": 2521511	"P": 990.75	"F": 0}
{"v": 1	"t": 2521531	"P": 995.5	"F": 0}
{"v": 1	"t": 2521551	"P": 991.5	"F": 0}
{"v": 1	"t": 2521572	"P": 989.0	"F": 0}
{"v": 1	"t": 2521592	"P": 995.5	"F": 0}
{"v": 1	"t": 2521613	"P": 993.5	"F": 0}
{"v": 1	"t": 2521633	"P": 990.0	"F": 0}
{"v": 1	"t": 2521653	"P": 994.75	"F": 0}
{"v": 1	"t": 2521674	"P": 992.5	"F": 0}
{"v": 1	"t": 2521694	"P": 989.25	"F": 0}
{"v": 1	"t": 2521715	"P": 993.0	"F": 0}
{"v": 1	"t": 2521735	"P": 994.5	"F": 0}
{"v": 1	"t": 2521755	"P": 992.25	"F": 0}
{"v": 1	"t": 2521776	"P": 991.75	"F": 0}
{"v": 1	"t": 2521796	"P": 996.75	"F": 0}
{"v": 1	"t": 2521816	"P": 990.75	"F": 0}
{"v": 1	"t": 2521837	"P": 990.75	"F": 0}
{"v": 1	"t": 2521857	"P": 996.0	"F": 0}
{"v": 1	"t": 2521878	"P": 992.5	"F": 0}
{"v": 1	"t": 2521898	"P": 990.75	"F": 0	"C": 45.07	"D": 3144	"sn": 54091779688249	"file": "/data/device_log/data0000.out"}
{"v": 1	"t": 2521918	"P": 990.5	"F": 0}
{"v": 1	"t": 2521939	"P": 995.75	"F": 0}
{"v": 1	"t": 2521959	"P": 991.75	"F": 0}
{"v": 1	"t": 2521979	"P": 989.25	"F": 0}
{"v": 1	"t": 2522000	"P": 997.25	"F": 0}
{"v": 1	"t": 2522020	"P": 993.75	"F": 0}
{"v": 1	"t": 2522040	"P": 990.0	"F": 0}
{"v": 1	"t": 2522061	"P": 992.5	"F": 0}
{"v": 1	"t": 2522081	"P": 992.75	"F": 0}
{"v": 1	"t": 2522102	"P": 991.5	"F": 0}
{"v": 1	"t": 2522122	"P": 990.5	"F": 0}
{"v": 1	"t": 2522142	"P": 995.25	"F": 0}
{"v": 1	"t": 2522163	"P": 992.25	"F": 0}
{"v": 1	"t": 2522183	"P": 988.25	"F": 0}
{"v": 1	"t": 2522203	"P": 996.25	"F": 0}
{"v": 1	"t": 2522224	"P": 993.0	"F": 0}
{"v": 1	"t": 2522245	"P": 992.5	"F": 0}
{"v": 1	"t": 2522265	"P": 994.0	"F": 0}
{"v": 1	"t": 2522285	"P": 988.25	"F": 0}
{"v": 1	"t": 2522306	"P": 990.5	"F": 0}
{"v": 1	"t": 2522326	"P": 996.5	"F": 0}
{"v": 1	"t": 2522347	"P": 993.0	"F": 0}
{"v": 1	"t": 2522367	"P": 989.25	"F": 0}
{"v": 1	"t": 2522387	"P": 996.25	"F": 0}
{"v": 1	"t": 2522408	"P": 993.0	"F": 0}
{"v": 1	"t": 2522428	"P": 988.25	"F": 0}
{"v": 1	"t": 2522448	"P": 993.75	"F": 0}
{"v": 1	"t": 2522469	"P": 992.25	"F": 0}
{"v": 1	"t": 2522489	"P": 990.5	"F": 0}
{"v": 1	"t": 2522509	"P": 990.25	"F": 0}
{"v": 1	"t": 2522530	"P": 994.0	"F": 0}
{"v": 1	"t": 2522550	"P": 991.5	"F": 0}
{"v": 1	"t": 2522571	"P": 989.5	"F": 0}
{"v": 1	"t": 2522591	"P": 994.5	"F": 0}
{"v": 1	"t": 2522611	"P": 994.5	"F": 0}
{"v": 1	"t": 2522632	"P": 989.5	"F": 0}
{"v": 1	"t": 2522652	"P": 993.5	"F": 0}
{"v": 1	"t": 2522672	"P": 993.5	"F": 0}
{"v": 1	"t": 2522693	"P": 991.25	"F": 0}
{"v": 1	"t": 2522713	"P": 990.75	"F": 0}
{"v": 1	"t": 2522734	"P": 993.0	"F": 0}
{"v": 1	"t": 2522754	"P": 992.0	"F": 0}
{"v": 1	"t": 2522774	"P": 989.75	"F": 0}
{"v": 1	"t": 2522795	"P": 997.25	"F": 0}
{"v": 1	"t": 2522815	"P": 993.0	"F": 0}
{"v": 1	"t": 2522835	"P": 990.5	"F": 0}
{"v": 1	"t": 2522856	"P": 994.25	"F": 0}
{"v": 1	"t": 2522876	"P": 992.5	"F": 0}
{"v": 1	"t": 2522897	"P": 990.75	"F": 0}
{"v": 1	"t": 2522917	"P": 992.25	"F": 0	"C": 45.045	"D": 3144	"sn": 54091779688249	"file": "/data/device_log/data0000.out"}
{"v": 1	"t": 2522937	"P": 996.0	"F": 0}
{"v": 1	"t": 2522958	"P": 992.0	"F": 0}
{"v": 1	"t": 2522978	"P": 990.25	"F": 0}
{"v": 1	"t": 2522998	"P": 995.0	"F": 0}
{"v": 1	"t": 2523019	"P": 994.5	"F": 0}
{"v": 1	"t": 2523039	"P": 991.0	"F": 0}
{"v": 1	"t": 2523060	"P": 993.75	"F": 0}
{"v": 1	"t": 2523080	"P": 995.0	"F": 0}
{"v": 1	"t": 2523100	"P": 990.75	"F": 0}
{"v": 1	"t": 2523121	"P": 991.0	"F": 0}
{"v": 1	"t": 2523141	"P": 996.0	"F": 0}
{"v": 1	"t": 2523161	"P": 993.0	"F": 0}
{"v": 1	"t": 2523182	"P": 990.0	"F": 0}
{"v": 1	"t": 2523202	"P": 993.75	"F": 0}
{"v": 1	"t": 2523223	"P": 993.5	"F": 0}
{"v": 1	"t": 2523243	"P": 989.75	"F": 0}
{"v": 1	"t": 2523263	"P": 992.25	"F": 0}
{"v": 1	"t": 2523284	"P": 994.5	"F": 0}
{"v": 1	"t": 2523304	"P": 990.5	"F": 0}
{"v": 1	"t": 2523324	"P": 990.5	"F": 0}
{"v": 1	"t": 2523345	"P": 997.5	"F": 0}
{"v": 1	"t": 2523365	"P": 992.5	"F": 0}
{"v": 1	"t": 2523386	"P": 989.25	"F": 0}
{"v": 1	"t": 2523406	"P": 995.0	"F": 0}
{"v": 1	"t": 2523426	"P": 993.5	"F": 0}
{"v": 1	"t": 2523447	"P": 989.5	"F": 0}
{"v": 1	"t": 2523467	"P": 992.25	"F": 0}
{"v": 1	"t": 2523487	"P": 995.0	"F": 0}
{"v": 1	"t": 2523508	"P": 990.75	"F": 0}
{"v": 1	"t": 2523528	"P": 991.75	"F": 0}
{"v": 1	"t": 2523549	"P": 997.5	"F": 0}
{"v": 1	"t": 2523569	"P": 992.75	"F": 0}
{"v": 1	"t": 2523589	"P": 990.0	"F": 0}
{"v": 1	"t": 2523610	"P": 994.75	"F": 0}
{"v": 1	"t": 2523630	"P": 994.0	"F": 0}
{"v": 1	"t": 2523650	"P": 989.5	"F": 0}
{"v": 1	"t": 2523671	"P": 992.25	"F": 0}
{"v": 1	"t": 2523691	"P": 994.5	"F": 0}
{"v": 1	"t": 2523712	"P": 992.0	"F": 0}
{"v": 1	"t": 2523732	"P": 991.75	"F": 0}
{"v": 1	"t": 2523752	"P": 996.25	"F": 0}
{"v": 1	"t": 2523773	"P": 993.0	"F": 0}
{"v": 1	"t": 2523793	"P": 990.75	"F": 0}
{"v": 1	"t": 2523813	"P": 993.25	"F": 0}
{"v": 1	"t": 2523834	"P": 995.25	"F": 0}
{"v": 1	"t": 2523854	"P": 989.75	"F": 0}
{"v": 1	"t": 2523874	"P": 991.25	"F": 0}
{"v": 1	"t": 2523895	"P": 995.75	"F": 0}
{"v": 1	"t": 2523915	"P": 991.0	"F": 0}
{"v": 1	"t": 2523936	"P": 990.5	"F": 0	"C": 45.045	"D": 3144	"sn": 54091779688249	"file": "/data/device_log/data0000.out"}
{"v": 1	"t": 2523956	"P": 995.0	"F": 0}
{"v": 1	"t": 2523976	"P": 993.5	"F": 0}
{"v": 1	"t": 2523997	"P": 990.25	"F": 0}
{"v": 1	"t": 2524017	"P": 994.75	"F": 0}
{"v": 1	"t": 2524038	"P": 995.75	"F": 0}
{"v": 1	"t": 2524058	"P": 990.5	"F": 0}
{"v": 1	"t": 2524078	"P": 991.0	"F": 0}
{"v": 1	"t": 2524099	"P": 995.0	"F": 0}
{"v": 1	"t": 2524119	"P": 993.0	"F": 0}
{"v": 1	"t": 2524139	"P": 990.75	"F": 0}
{"v": 1	"t": 2524160	"P": 995.5	"F": 0}
{"v": 1	"t": 2524180	"P": 993.0	"F": 0}
{"v": 1	"t": 2524200	"P": 989.0	"F": 0}
{"v": 1	"t": 2524221	"P": 994.25	"F": 0}
{"v": 1	"t": 2524241	"P": 995.25	"F": 0}
{"v": 1	"t": 2524262	"P": 992.0	"F": 0}
{"v": 1	"t": 2524282	"P": 992.25	"F": 0}
{"v": 1	"t": 2524302	"P": 994.25	"F": 0}
{"v": 1	"t": 2524323	"P": 992.5	"F": 0}
{"v": 1	"t": 2524343	"P": 990.75	"F": 0}
{"v": 1	"t": 2524364	"P": 994.25	"F": 0}
{"v": 1	"t": 2524384	"P": 992.5	"F": 0}
{"v": 1	"t": 2524404	"P": 989.0	"F": 0}
{"v": 1	"t": 2524425	"P": 994.25	"F": 0}
{"v": 1	"t": 2524445	"P": 993.25	"F": 0}
{"v": 1	"t": 2524465	"P": 989.25	"F": 0}
{"v": 1	"t": 2524486	"P": 992.5	"F": 0}
{"v": 1	"t": 2524506	"P": 996.75	"F": 0}
{"v": 1	"t": 2524527	"P": 990.25	"F": 0}
{"v": 1	"t": 2524547	"P": 991.0	"F": 0}
{"v": 1	"t": 2524567	"P": 994.75	"F": 0}
{"v": 1	"t": 2524588	"P": 992.5	"F": 0}
{"v": 1	"t": 2524608	"P": 991.0	"F": 0}
{"v": 1	"t": 2524628	"P": 994.75	"F": 0}
{"v": 1	"t": 2524649	"P": 993.75	"F": 0}
{"v": 1	"t": 2524669	"P": 990.5	"F": 0}
{"v": 1	"t": 2524690	"P": 993.5	"F": 0}
{"v": 1	"t": 2524710	"P": 996.25	"F": 0}
{"v": 1	"t": 2524730	"P": 994.25	"F": 0}
{"v": 1	"t": 2524751	"P": 989.5	"F": 0}
{"v": 1	"t": 2524771	"P": 994.0	"F": 0}
{"v": 1	"t": 2524791	"P": 995.75	"F": 0}
{"v": 1	"t": 2524812	"P": 991.75	"F": 0}
{"v": 1	"t": 2524832	"P": 990.25	"F": 0}
{"v": 1	"t": 2524852	"P": 996.0	"F": 0}
{"v": 1	"t": 2524873	"P": 993.0	"F": 0}
{"v": 1	"t": 2524893	"P": 991.0	"F": 0}
{"v": 1	"t": 2524913	"P": 992.0	"F": 0}
{"v": 1	"t": 2524933	"P": 996.0	"F": 0}
{"v": 1	"t": 2524954	"P": 992.75	"F": 0	"C": 45.06	"D": 3144	"sn": 54091779688249	"file": "/data/device_log/data0000.out"}
{"v": 1	"t": 2524974	"P": 989.5	"F": 0}
{"v": 1	"t": 2524994	"P": 991.0	"F": 0}
{"v": 1	"t": 2525015	"P": 996.5	"F": 0}
{"v": 1	"t": 2525035	"P": 994.25	"F": 0}
{"v": 1	"t": 2525055	"P": 991.5	"F": 0}
{"v": 1	"t": 2525076	"P": 990.25	"F": 0}
{"v": 1	"t": 2525096	"P": 994.5	"F": 0}
{"v": 1	"t": 2525116	"P": 994.25	"F": 0}
{"v": 1	"t": 2525137	"P": 990.75	"F": 0}
{"v": 1	"t": 2525157	"P": 988.75	"F": 0}
{"v": 1	"t": 2525177	"P": 995.25	"F": 0}
{"v": 1	"t": 2525197	"P": 995.25	"F": 0}
{"v": 1	"t": 2525218	"P": 991.75	"F": 0}
{"v": 1	"t": 2525238	"P": 989.75	"F": 0}
{"v": 1	"t": 2525258	"P": 994.0	"F": 0}
{"v": 1	"t": 2525279	"P": 994.5	"F": 0}
{"v": 1	"t": 2525299	"P": 991.0	"F": 0}
{"v": 1	"t": 2525319	"P": 989.5	"F": 0}
{"v": 1	"t": 2525340	"P": 994.0	"F": 0}
{"v": 1	"t": 2525360	"P": 994.25	"F": 0}
{"v": 1	"t": 2525380	"P": 991.75	"F": 0}
{"v": 1	"t": 2525401	"P": 988.75	"F": 0}
{"v": 1	"t": 2525421	"P": 994.5	"F": 0}
{"v": 1	"t": 2525441	"P": 994.0	"F": 0}
{"v": 1	"t": 2525462	"P": 990.5	"F": 0}
{"v": 1	"t": 2525482	"P": 991.5	"F": 0}
{"v": 1	"t": 2525502	"P": 996.0	"F": 0}
{"v": 1	"t": 2525522	"P": 995.5	"F": 0}
{"v": 1	"t": 2525543	"P": 991.5	"F": 0}
{"v": 1	"t": 2525563	"P": 992.75	"F": 0}
{"v": 1	"t": 2525584	"P": 992.25	"F": 0}
{"v": 1	"t": 2525604	"P": 988.5	"F": 0}
{"v": 1	"t": 2525625	"P": 994.25	"F": 0}
{"v": 1	"t": 2525645	"P": 991.5	"F": 0}
{"v": 1	"t": 2525666	"P": 990.25	"F": 0}
{"v": 1	"t": 2525686	"P": 993.75	"F": 0}
{"v": 1	"t": 2525707	"P": 990.25	"F": 0}
{"v": 1	"t": 2525727	"P": 990.0	"F": 0}
{"v": 1	"t": 2525747	"P": 994.75	"F": 0}
{"v": 1	"t": 2525768	"P": 993.75	"F": 0}
{"v": 1	"t": 2525788	"P": 991.0	"F": 0}
{"v": 1	"t": 2525808	"P": 990.75	"F": 0}
{"v": 1	"t": 2525828	"P": 995.75	"F": 0}
{"v": 1	"t": 2525849	"P": 995.25	"F": 0}
{"v": 1	"t": 2525869	"P": 990.5	"F": 0}
{"v": 1	"t": 2525889	"P": 990.5	"F": 0}
{"v": 1	"t": 2525910	"P": 995.75	"F": 0}
{"v": 1	"t": 2525930	"P": 994.0	"F": 0}
{"v": 1	"t": 2525950	"P": 990.25	"F": 0}
{"v": 1	"t": 2525971	"P": 988.25	"F": 0	"C": 45.075	"D": 3144	"sn": 54091779688249	"file": "/data/device_log/data0000.out"}
{"v": 1	"t": 2525991	"P": 995.0	"F": 0}
{"v": 1	"t": 2526011	"P": 993.25	"F": 0}
{"v": 1	"t": 2526032	"P": 991.25	"F": 0}
{"v": 1	"t": 2526052	"P": 989.0	"F": 0}
{"v": 1	"t": 2526072	"P": 995.0	"F": 0}
{"v": 1	"t": 2526092	"P": 993.5	"F": 0}
{"v": 1	"t": 2526113	"P": 992.0	"F": 0}
{"v": 1	"t": 2526133	"P": 991.25	"F": 0}
{"v": 1	"t": 2526153	"P": 995.25	"F": 0}
{"v": 1	"t": 2526174	"P": 993.5	"F": 0}
{"v": 1	"t": 2526194	"P": 992.25	"F": 0}
{"v": 1	"t": 2526214	"P": 990.0	"F": 0}
{"v": 1	"t": 2526235	"P": 994.25	"F": 0}
{"v": 1	"t": 2526255	"P": 991.0	"F": 0}
{"v": 1	"t": 2526276	"P": 990.25	"F": 0}
{"v": 1	"t": 2526296	"P": 995.75	"F": 0}
{"v": 1	"t": 2526316	"P": 996.0	"F": 0}
{"v": 1	"t": 2526337	"P": 990.0	"F": 0}
{"v": 1	"t": 2526357	"P": 988.75	"F": 0}
{"v": 1	"t": 2526377	"P": 995.5	"F": 0}
{"v": 1	"t": 2526397	"P": 993.0	"F": 0}
{"v": 1	"t": 2526418	"P": 990.75	"F": 0}
{"v": 1	"t": 2526438	"P": 990.5	"F": 0}
{"v": 1	"t": 2526458	"P": 995.0	"F": 0}
{"v": 1	"t": 2526479	"P": 995.25	"F": 0}
{"v": 1	"t": 2526499	"P": 992.25	"F": 0}
{"v": 1	"t": 2526519	"P": 988.5	"F": 0}
{"v": 1	"t": 2526540	"P": 994.25	"F": 0}
{"v": 1	"t": 2526560	"P": 996.75	"F": 0}
{"v": 1	"t": 2526580	"P": 991.5	"F": 0}
{"v": 1	"t": 2526601	"P": 988.75	"F": 0}
{"v": 1	"t": 2526621	"P": 993.25	"F": 0}
{"v": 1	"t": 2526641	"P": 993.75	"F": 0}
{"v": 1	"t": 2526662	"P": 991.5	"F": 0}
{"v": 1	"t": 2526682	"P": 990.25	"F": 0}
{"v": 1	"t": 2526702	"P": 994.75	"F": 0}
{"v": 1	"t": 2526722	"P": 995.5	"F": 0}
{"v": 1	"t": 2526743	"P": 991.5	"F": 0}
{"v": 1	"t": 2526763	"P": 991.5	"F": 0}
{"v": 1	"t": 2526783	"P": 994.75	"F": 0}
{"v": 1	"t": 2526804	"P": 994.5	"F": 0}
{"v": 1	"t": 2526824	"P": 992.25	"F": 0}
{"v": 1	"t": 2526844	"P": 989.75	"F": 0}
{"v": 1	"t": 2526865	"P": 994.5	"F": 0}
{"v": 1	"t": 2526885	"P": 993.75	"F": 0}
{"v": 1	"t": 2526905	"P": 991.25	"F": 0}
{"v": 1	"t": 2526926	"P": 990.5	"F": 0}
{"v": 1	"t": 2526946	"P": 994.25	"F": 0}
{"v": 1	"t": 2526966	"P": 995.75	"F": 0}
{"v": 1	"t": 2526986	"P": 991.25	"F": 0	"C": 45.085	"D": 3144	"sn": 54091779688249	"file": "/data/device_log/data0000.out"}
{"v": 1	"t": 2527007	"P": 991.0	"F": 0}
{"v": 1	"t": 2527027	"P": 993.75	"F": 0}
{"v": 1	"t": 2527047	"P": 995.25	"F": 0}
{"v": 1	"t": 2527068	"P": 991.5	"F": 0}
{"v": 1	"t": 2527088	"P": 990.25	"F": 0}
{"v": 1	"t": 2527108	"P": 996.25	"F": 0}
{"v": 1	"t": 2527129	"P": 995.75	"F": 0}
{"v": 1	"t": 2527149	"P": 991.75	"F": 0}
{"v": 1	"t": 2527169	"P": 989.5	"F": 0}
{"v": 1	"t": 2527190	"P": 993.0	"F": 0}
{"v": 1	"t": 2527210	"P": 995.0	"F": 0}
{"v": 1	"t": 2527230	"P": 991.25	"F": 0}
{"v": 1	"t": 2527250	"P": 990.0	"F": 0}
{"v": 1	"t": 2527271	"P": 992.25	"F": 0}
{"v": 1	"t": 2527291	"P": 994.5	"F": 0}
{"v": 1	"t": 2527311	"P": 992.0	"F": 0}
{"v": 1	"t": 2527332	"P": 990.0	"F": 0}
{"v": 1	"t": 2527352	"P": 991.5	"F": 0}
{"v": 1	"t": 2527372	"P": 993.25	"F": 0}
{"v": 1	"t": 2527393	"P": 993.5	"F": 0}
{"v": 1	"t": 2527413	"P": 991.25	"F": 0}
{"v": 1	"t": 2527433	"P": 991.25	"F": 0}
{"v": 1	"t": 2527454	"P": 996.0	"F": 0}
{"v": 1	"t": 2527474	"P": 992.75	"F": 0}
{"v": 1	"t": 2527494	"P": 991.5	"F": 0}
{"v": 1	"t": 2527514	"P": 990.0	"F": 0}
{"v": 1	"t": 2527535	"P": 996.0	"F": 0}
{"v": 1	"t": 2527555	"P": 993.5	"F": 0}
{"v": 1	"t": 2527575	"P": 989.0	"F": 0}
{"v": 1	"t": 2527596	"P": 992.25	"F": 0}
{"v": 1	"t": 2527616	"P": 995.75	"F": 0}
{"v": 1	"t": 2527636	"P": 992.0	"F": 0}
{"v": 1	"t": 2527657	"P": 990.75	"F": 0}
{"v": 1	"t": 2527677	"P": 989.5	"F": 0}
{"v": 1	"t": 2527697	"P": 993.75	"F": 0}
{"v": 1	"t": 2527718	"P": 994.25	"F": 0}
{"v": 1	"t": 2527738	"P": 991.25	"F": 0}
{"v": 1	"t": 2527758	"P": 990.25	"F": 0}
{"v": 1	"t": 2527778	"P": 993.5	"F": 0}
{"v": 1	"t": 2527799	"P": 996.0	"F": 0}
{"v": 1	"t": 2527819	"P": 992.75	"F": 0}
{"v": 1	"t": 2527839	"P": 990.25	"F": 0}
{"v": 1	"t": 2527860	"P": 994.0	"F": 0}
{"v": 1	"t": 2527880	"P": 994.5	"F": 0}
{"v": 1	"t": 2527900	"P": 991.5	"F": 0}
{"v": 1	"t": 2527920	"P": 990.25	"F": 0}
{"v": 1	"t": 2527941	"P": 993.5	"F": 0}
{"v": 1	"t": 2527961	"P": 994.75	"F": 0}
{"v": 1	"t": 2527981	"P": 992.75	"F": 0}
{"v": 1	"t": 2528002	"P": 988.5	"F": 0	"C": 45.095	"D": 3144	"sn": 54091779688249	"file": "/data/device_log/data0000.out"}
{"v": 1	"t": 2528022	"P": 991.5	"F": 0}
{"v": 1	"t": 2528042	"P": 996.5	"F": 0}
{"v": 1	"t": 2528063	"P": 991.75	"F": 0}
{"v": 1	"t": 2528083	"P": 990.75	"F": 0}
{"v": 1	"t": 2528103	"P": 991.25	"F": 0}
{"v": 1	"t": 2528124	"P": 996.25	"F": 0}
{"v": 1	"t": 2528144	"P": 993.25	"F": 0}
{"v": 1	"t": 2528164	"P": 989.0	"F": 0}
{"v": 1	"t": 2528184	"P": 990.75	"F": 0}
{"v": 1	"t": 2528205	"P": 994.75	"F": 0}
{"v": 1	"t": 2528225	"P": 993.0	"F": 0}
{"v": 1	"t": 2528245	"P": 990.5	"F": 0}
{"v": 1	"t": 2528266	"P": 992.25	"F": 0}
{"v": 1	"t": 2528286	"P": 996.0	"F": 0}
{"v": 1	"t": 2528306	"P": 991.75	"F": 0}
{"v": 1	"t": 2528327	"P": 990.5	"F": 0}
{"v": 1	"t": 2528347	"P": 990.75	"F": 0}
{"v": 1	"t": 2528367	"P": 997.0	"F": 0}
{"v": 1	"t": 2528388	"P": 994.0	"F": 0}
{"v": 1	"t": 2528408	"P": 990.75	"F": 0}
{"v": 1	"t": 2528428	"P": 990.0	"F": 0}
{"v": 1	"t": 2528448	"P": 994.75	"F": 0}
{"v": 1	"t": 2528469	"P": 994.75	"F": 0}
{"v": 1	"t": 2528489	"P": 992.5	"F": 0}
{"v": 1	"t": 2528509	"P": 990.25	"F": 0}
{"v": 1	"t": 2528530	"P": 994.25	"F": 0}
{"v": 1	"t": 2528550	"P": 995.25	"F": 0}
{"v": 1	"t": 2528570	"P": 991.25	"F": 0}
{"v": 1	"t": 2528591	"P": 989.0	"F": 0}
{"v": 1	"t": 2528611	"P": 994.75	"F": 0}
{"v": 1	"t": 2528631	"P": 995.25	"F": 0}
{"v": 1	"t": 2528651	"P": 993.5	"F": 0}
{"v": 1	"t": 2528672	"P": 989.25	"F": 0}
{"v": 1	"t": 2528692	"P": 992.5	"F": 0}
{"v": 1	"t": 2528712	"P": 995.0	"F": 0}
{"v": 1	"t": 2528733	"P": 992.5	"F": 0}
{"v": 1	"t": 2528753	"P": 990.5	"F": 0}
{"v": 1	"t": 2528773	"P": 992.75	"F": 0}
{"v": 1	"t": 2528794	"P": 996.0	"F": 0}
{"v": 1	"t": 2528814	"P": 992.75	"F": 0}
{"v": 1	"t": 2528834	"P": 991.0	"F": 0}
{"v": 1	"t": 2528855	"P": 991.0	"F": 0}
{"v": 1	"t": 2528875	"P": 997.25	"F": 0}
{"v": 1	"t": 2528895	"P": 993.75	"F": 0}
{"v": 1	"t": 2528915	"P": 992.5	"F": 0}
{"v": 1	"t": 2528936	"P": 992.5	"F": 0}
{"v": 1	"t": 2528956	"P": 994.0	"F": 0}
{"v": 1	"t": 2528976	"P": 992.5	"F": 0}
{"v": 1	"t": 2528997	"P": 989.5	"F": 0}
{"v": 1	"t": 2529017	"P": 991.0	"F": 0	"C": 45.09	"D": 3144	"sn": 54091779688249	"file": "/data/device_log/data0000.out"}
{"v": 1	"t": 2529037	"P": 995.5	"F": 0}
{"v": 1	"t": 2529058	"P": 991.5	"F": 0}
{"v": 1	"t": 2529078	"P": 987.75	"F": 0}
{"v": 1	"t": 2529098	"P": 994.0	"F": 0}
{"v": 1	"t": 2529119	"P": 995.5	"F": 0}
{"v": 1	"t": 2529139	"P": 990.75	"F": 0}
{"v": 1	"t": 2529159	"P": 990.25	"F": 0}
{"v": 1	"t": 2529180	"P": 994.25	"F": 0}
{"v": 1	"t": 2529200	"P": 995.25	"F": 0}
{"v": 1	"t": 2529220	"P": 990.0	"F": 0}
{"v": 1	"t": 2529241	"P": 990.75	"F": 0}
{"v": 1	"t": 2529261	"P": 996.25	"F": 0}
{"v": 1	"t": 2529282	"P": 993.25	"F": 0}
{"v": 1	"t": 2529302	"P": 990.0	"F": 0}
{"v": 1	"t": 2529322	"P": 996.0	"F": 0}
{"v": 1	"t": 2529343	"P": 994.0	"F": 0}
{"v": 1	"t": 2529363	"P": 992.0	"F": 0}
{"v": 1	"t": 2529383	"P": 991.25	"F": 0}
{"v": 1	"t": 2529403	"P": 996.0	"F": 0}
{"v": 1	"t": 2529424	"P": 994.5	"F": 0}
{"v": 1	"t": 2529444	"P": 991.75	"F": 0}
{"v": 1	"t": 2529464	"P": 988.75	"F": 0}
{"v": 1	"t": 2529485	"P": 994.25	"F": 0}
{"v": 1	"t": 2529505	"P": 995.25	"F": 0}
{"v": 1	"t": 2529525	"P": 991.75	"F": 0}
{"v": 1	"t": 2529546	"P": 988.0	"F": 0}
{"v": 1	"t": 2529566	"P": 993.75	"F": 0}
{"v": 1	"t": 2529586	"P": 995.25	"F": 0}
{"v": 1	"t": 2529606	"P": 991.0	"F": 0}
{"v": 1	"t": 2529627	"P": 989.75	"F": 0}
{"v": 1	"t": 2529647	"P": 991.5	"F": 0}
{"v": 1	"t": 2529667	"P": 996.0	"F": 0}
{"v": 1	"t": 2529688	"P": 992.25	"F": 0}
{"v": 1	"t": 2529708	"P": 991.0	"F": 0}
{"v": 1	"t": 2529728	"P": 990.5	"F": 0}
{"v": 1	"t": 2529748	"P": 996.25	"F": 0}
{"v": 1	"t": 2529769	"P": 994.5	"F": 0}
{"v": 1	"t": 2529789	"P": 990.25	"F": 0}
{"v": 1	"t": 2529809	"P": 989.25	"F": 0}
{"v": 1	"t": 2529830	"P": 995.75	"F": 0}
{"v": 1	"t": 2529850	"P": 993.5	"F": 0}
{"v": 1	"t": 2529870	"P": 991.0	"F": 0}
{"v": 1	"t": 2529891	"P": 988.5	"F": 0}
{"v": 1	"t": 2529911	"P": 994.75	"F": 0}
{"v": 1	"t": 2529931	"P": 994.5	"F": 0}
{"v": 1	"t": 2529952	"P": 991.25	"F": 0}
{"v": 1	"t": 2529972	"P": 990.75	"F": 0}
{"v": 1	"t": 2529992	"P": 996.75	"F": 0}
{"v": 1	"t": 2530013	"P": 995.5	"F": 0}
{"v": 1	"t": 2530033	"P": 989.5	"F": 0	"C": 45.11	"D": 3144	"sn": 54091779688249	"file": "/data/device_log/data0000.out"}
{"v": 1	"t": 2530053	"P": 990.5	"F": 0}
{"v": 1	"t": 2530073	"P": 994.5	"F": 0}
{"v": 1	"t": 2530094	"P": 993.5	"F": 0}
{"v": 1	"t": 2530114	"P": 990.0	"F": 0}
{"v": 1	"t": 2530134	"P": 989.5	"F": 0}
{"v": 1	"t": 2530155	"P": 994.25	"F": 0}
{"v": 1	"t": 2530175	"P": 993.5	"F": 0}
{"v": 1	"t": 2530195	"P": 992.0	"F": 0}
{"v": 1	"t": 2530215	"P": 987.5	"F": 0}
{"v": 1	"t": 2530236	"P": 992.5	"F": 0}
{"v": 1	"t": 2530256	"P": 994.0	"F": 0}
{"v": 1	"t": 2530276	"P": 992.5	"F": 0}
{"v": 1	"t": 2530297	"P": 988.75	"F": 0}
{"v": 1	"t": 2530317	"P": 993.0	"F": 0}
{"v": 1	"t": 2530337	"P": 994.75	"F": 0}
{"v": 1	"t": 2530358	"P": 993.25	"F": 0}
{"v": 1	"t": 2530378	"P": 989.0	"F": 0}
{"v": 1	"t": 2530398	"P": 990.75	"F": 0}
{"v": 1	"t": 2530419	"P": 996.25	"F": 0}
{"v": 1	"t": 2530439	"P": 994.5	"F": 0}
{"v": 1	"t": 2530459	"P": 989.5	"F": 0}
{"v": 1	"t": 2530479	"P": 990.25	"F": 0}
{"v": 1	"t": 2530500	"P": 994.5	"F": 0}
{"v": 1	"t": 2530520	"P": 992.5	"F": 0}
{"v": 1	"t": 2530540	"P": 993.75	"F": 0}
{"v": 1	"t": 2530561	"P": 992.0	"F": 0}
{"v": 1	"t": 2530581	"P": 995.0	"F": 0}
{"v": 1	"t": 2530601	"P": 993.75	"F": 0}
{"v": 1	"t": 2530622	"P": 989.5	"F": 0}
{"v": 1	"t": 2530642	"P": 990.0	"F": 0}
{"v": 1	"t": 2530662	"P": 996.5	"F": 0}
{"v": 1	"t": 2530682	"P": 995.5	"F": 0}
{"v": 1	"t": 2530703	"P": 990.0	"F": 0}
{"v": 1	"t": 2530723	"P": 990.75	"F": 0}
{"v": 1	"t": 2530743	"P": 994.75	"F": 0}
{"v": 1	"t": 2530764	"P": 993.5	"F": 0}
{"v": 1	"t": 2530784	"P": 993.0	"F": 0}
{"v": 1	"t": 2530804	"P": 989.0	"F": 0}
{"v": 1	"t": 2530825	"P": 993.25	"F": 0}
{"v": 1	"t": 2530845	"P": 994.75	"F": 0}
{"v": 1	"t": 2530865	"P": 990.25	"F": 0}
{"v": 1	"t": 2530886	"P": 989.25	"F": 0}
{"v": 1	"t": 2530906	"P": 994.5	"F": 0}
{"v": 1	"t": 2530926	"P": 994.25	"F": 0}
{"v": 1	"t": 2530946	"P": 991.25	"F": 0}
{"v": 1	"t": 2530967	"P": 991.0	"F": 0}
{"v": 1	"t": 2530987	"P": 991.25	"F": 0}
{"v": 1	"t": 2531007	"P": 995.75	"F": 0}
{"v": 1	"t": 2531028	"P": 994.0	"F": 0}
{"v": 1	"t": 2531048	"P": 989.25	"F": 0	"C": 45.06	"D": 3144	"sn": 54091779688249	"file": "/data/device_log/data0000.out"}
{"v": 1	"t": 2531068	"P": 992.25	"F": 0}
{"v": 1	"t": 2531089	"P": 996.0	"F": 0}
{"v": 1	"t": 2531109	"P": 992.0	"F": 0}
{"v": 1	"t": 2531129	"P": 989.5	"F": 0}
{"v": 1	"t": 2531149	"P": 991.5	"F": 0}
{"v": 1	"t": 2531170	"P": 997.25	"F": 0}
{"v": 1	"t": 2531190	"P": 993.5	"F": 0}
{"v": 1	"t": 2531210	"P": 989.5	"F": 0}
{"v": 1	"t": 2531231	"P": 990.25	"F": 0}
{"v": 1	"t": 2531251	"P": 994.75	"F": 0}
{"v": 1	"t": 2531271	"P": 994.25	"F": 0}
{"v": 1	"t": 2531292	"P": 992.25	"F": 0}
{"v": 1	"t": 2531312	"P": 988.75	"F": 0}
{"v": 1	"t": 2531332	"P": 996.0	"F": 0}
{"v": 1	"t": 2531353	"P": 994.5	"F": 0}
{"v": 1	"t": 2531373	"P": 990.25	"F": 0}
{"v": 1	"t": 2531393	"P": 988.75	"F": 0}
{"v": 1	"t": 2531413	"P": 994.5	"F": 0}
{"v": 1	"t": 2531434	"P": 993.75	"F": 0}
{"v": 1	"t": 2531454	"P": 990.75	"F": 0}
{"v": 1	"t": 2531474	"P": 987.5	"F": 0}
{"v": 1	"t": 2531495	"P": 994.0	"F": 0}
{"v": 1	"t": 2531515	"P": 995.75	"F": 0}
{"v": 1	"t": 2531535	"P": 992.0	"F": 0}
{"v": 1	"t": 2531556	"P": 990.0	"F": 0}
{"v": 1	"t": 2531576	"P": 992.75	"F": 0}
{"v": 1	"t": 2531596	"P": 993.75	"F": 0}
{"v": 1	"t": 2531616	"P": 991.75	"F": 0}
{"v": 1	"t": 2531637	"P": 989.5	"F": 0}
{"v": 1	"t": 2531657	"P": 990.25	"F": 0}
{"v": 1	"t": 2531677	"P": 995.25	"F": 0}
{"v": 1	"t": 2531698	"P": 993.25	"F": 0}
{"v": 1	"t": 2531718	"P": 989.5	"F": 0}
{"v": 1	"t": 2531738	"P": 990.5	"F": 0}
{"v": 1	"t": 2531758	"P": 993.75	"F": 0}
{"v": 1	"t": 2531779	"P": 993.5	"F": 0}
{"v": 1	"t": 2531799	"P": 991.25	"F": 0}
{"v": 1	"t": 2531819	"P": 990.0	"F": 0}
{"v": 1	"t": 2531840	"P": 994.0	"F": 0}
{"v": 1	"t": 2531860	"P": 990.75	"F": 0}
{"v": 1	"t": 2531881	"P": 991.5	"F": 0}
{"v": 1	"t": 2531901	"P": 996.75	"F": 0}
{"v": 1	"t": 2531921	"P": 992.5	"F": 0}
{"v": 1	"t": 2531942	"P": 991.0	"F": 0}
{"v": 1	"t": 2531962	"P": 992.5	"F": 0}
{"v": 1	"t": 2531982	"P": 995.25	"F": 0}
{"v": 1	"t": 2532003	"P": 994.0	"F": 0}
{"v": 1	"t": 2532023	"P": 991.5	"F": 0}
{"v": 1	"t": 2532043	"P": 990.25	"F": 0}
{"v": 1	"t": 2532063	"P": 995.25	"F": 0	"C": 45.055	"D": 3144	"sn": 54091779688249	"file": "/data/device_log/data0000.out"}
{"v": 1	"t": 2532084	"P": 994.75	"F": 0}
{"v": 1	"t": 2532104	"P": 991.25	"F": 0}
{"v": 1	"t": 2532124	"P": 989.0	"F": 0}
{"v": 1	"t": 2532145	"P": 995.75	"F": 0}
{"v": 1	"t": 2532165	"P": 994.25	"F": 0}
{"v": 1	"t": 2532185	"P": 989.0	"F": 0}
{"v": 1	"t": 2532206	"P": 988.5	"F": 0}
{"v": 1	"t": 2532226	"P": 993.25	"F": 0}
{"v": 1	"t": 2532246	"P": 993.25	"F": 0}
{"v": 1	"t": 2532267	"P": 990.75	"F": 0}
{"v": 1	"t": 2532287	"P": 990.0	"F": 0}
{"v": 1	"t": 2532307	"P": 994.25	"F": 0}
{"v": 1	"t": 2532327	"P": 992.75	"F": 0}
{"v": 1	"t": 2532348	"P": 993.25	"F": 0}
{"v": 1	"t": 2532368	"P": 991.75	"F": 0}
{"v": 1	"t": 2532389	"P": 994.0	"F": 0}
{"v": 1	"t": 2532409	"P": 991.75	"F": 0}
{"v": 1	"t": 2532430	"P": 991.75	"F": 0}
{"v": 1	"t": 2532450	"P": 992.0	"F": 0}
{"v": 1	"t": 2532471	"P": 989.0	"F": 0}
{"v": 1	"t": 2532491	"P": 994.5	"F": 0}
{"v": 1	"t": 2532512	"P": 991.5	"F": 0}
{"v": 1	"t": 2532532	"P": 990.0	"F": 0}
{"v": 1	"t": 2532552	"P": 995.0	"F": 0}
{"v": 1	"t": 2532573	"P": 993.0	"F": 0}
{"v": 1	"t": 2532593	"P": 991.25	"F": 0}
{"v": 1	"t": 2532614	"P": 995.0	"F": 0}
{"v": 1	"t": 2532634	"P": 993.0	"F": 0}
{"v": 1	"t": 2532654	"P": 989.25	"F": 0}
{"v": 1	"t": 2532674	"P": 990.5	"F": 0}
{"v": 1	"t": 2532695	"P": 996.0	"F": 0}
{"v": 1	"t": 2532715	"P": 992.0	"F": 0}
{"v": 1	"t": 2532735	"P": 991.75	"F": 0}
{"v": 1	"t": 2532756	"P": 990.75	"F": 0}
{"v": 1	"t": 2532776	"P": 995.25	"F": 0}
{"v": 1	"t": 2532796	"P": 994.25	"F": 0}
{"v": 1	"t": 2532817	"P": 992.0	"F": 0}
{"v": 1	"t": 2532837	"P": 989.75	"F": 0}
{"v": 1	"t": 2532857	"P": 996.5	"F": 0}
{"v": 1	"t": 2532877	"P": 993.5	"F": 0}
{"v": 1	"t": 2532898	"P": 990.5	"F": 0}
{"v": 1	"t": 2532918	"P": 989.75	"F": 0}
{"v": 1	"t": 2532938	"P": 993.0	"F": 0}
{"v": 1	"t": 2532959	"P": 995.25	"F": 0}
{"v": 1	"t": 2532979	"P": 991.75	"F": 0}
{"v": 1	"t": 2532999	"P": 987.25	"F": 0}
{"v": 1	"t": 2533020	"P": 993.5	"F": 0}
{"v": 1	"t": 2533040	"P": 993.75	"F": 0}
{"v": 1	"t": 2533060	"P": 991.5	"F": 0}
{"v": 1	"t": 2533081	"P": 989.0	"F": 0	"C": 45.135	"D": 3143	"sn": 54091779688249	"file": "/data/device_log/data0000.out"}
{"v": 1	"t": 2533101	"P": 994.0	"F": 0}
{"v": 1	"t": 2533121	"P": 992.5	"F": 0}
{"v": 1	"t": 2533142	"P": 989.5	"F": 0}
{"v": 1	"t": 2533162	"P": 994.5	"F": 0}
{"v": 1	"t": 2533183	"P": 993.25	"F": 0}
{"v": 1	"t": 2533203	"P": 990.0	"F": 0}
{"v": 1	"t": 2533223	"P": 990.5	"F": 0}
{"v": 1	"t": 2533243	"P": 996.25	"F": 0}
{"v": 1	"t": 2533264	"P": 995.0	"F": 0}
{"v": 1	"t": 2533284	"P": 989.75	"F": 0}
{"v": 1	"t": 2533304	"P": 990.5	"F": 0}
{"v": 1	"t": 2533325	"P": 993.75	"F": 0}
{"v": 1	"t": 2533345	"P": 992.25	"F": 0}
{"v": 1	"t": 2533365	"P": 990.0	"F": 0}
{"v": 1	"t": 2533386	"P": 990.75	"F": 0}
{"v": 1	"t": 2533406	"P": 993.0	"F": 0}
{"v": 1	"t": 2533426	"P": 992.25	"F": 0}
{"v": 1	"t": 2533447	"P": 992.0	"F": 0}
{"v": 1	"t": 2533467	"P": 990.25	"F": 0}
{"v": 1	"t": 2533487	"P": 993.5	"F": 0}
{"v": 1	"t": 2533507	"P": 993.25	"F": 0}
{"v": 1	"t": 2533528	"P": 990.25	"F": 0}
{"v": 1	"t": 2533548	"P": 989.0	"F": 0}
{"v": 1	"t": 2533568	"P": 993.75	"F": 0}
{"v": 1	"t": 2533589	"P": 993.75	"F": 0}
{"v": 1	"t": 2533609	"P": 989.25	"F": 0}
{"v": 1	"t": 2533629	"P": 989.0	"F": 0}
{"v": 1	"t": 2533650	"P": 994.5	"F": 0}
{"v": 1	"t": 2533670	"P": 993.25	"F": 0}
{"v": 1	"t": 2533691	"P": 988.75	"F": 0}
{"v": 1	"t": 2533711	"P": 995.5	"F": 0}
{"v": 1	"t": 2533731	"P": 993.0	"F": 0}
{"v": 1	"t": 2533752	"P": 991.0	"F": 0}
{"v": 1	"t": 2533772	"P": 993.25	"F": 0}
{"v": 1	"t": 2533792	"P": 994.75	"F": 0}
{"v": 1	"t": 2533813	"P": 990.0	"F": 0}
{"v": 1	"t": 2533833	"P": 989.0	"F": 0}
{"v": 1	"t": 2533853	"P": 992.5	"F": 0}
{"v": 1	"t": 2533874	"P": 995.5	"F": 0}
{"v": 1	"t": 2533894	"P": 991.5	"F": 0}
{"v": 1	"t": 2533914	"P": 992.25	"F": 0}
{"v": 1	"t": 2533934	"P": 990.75	"F": 0}
{"v": 1	"t": 2533955	"P": 996.0	"F": 0}
{"v": 1	"t": 2533975	"P": 994.0	"F": 0}
{"v": 1	"t": 2533995	"P": 991.0	"F": 0}
{"v": 1	"t": 2534016	"P": 989.5	"F": 0}
{"v": 1	"t": 2534036	"P": 995.75	"F": 0}
{"v": 1	"t": 2534056	"P": 991.25	"F": 0}
{"v": 1	"t": 2534077	"P": 990.5	"F": 0}
{"v": 1	"t": 2534097	"P": 990.75	"F": 0	"C": 45.075	"D": 3143	"sn": 54091779688249	"file": "/data/device_log/data0000.out"}
{"v": 1	"t": 2534117	"P": 995.5	"F": 0}
{"v": 1	"t": 2534138	"P": 994.0	"F": 0}
{"v": 1	"t": 2534158	"P": 990.75	"F": 0}
{"v": 1	"t": 2534178	"P": 991.0	"F": 0}
{"v": 1	"t": 2534198	"P": 995.25	"F": 0}
{"v": 1	"t": 2534219	"P": 992.5	"F": 0}
{"v": 1	"t": 2534239	"P": 991.0	"F": 0}
{"v": 1	"t": 2534260	"P": 997.0	"F": 0}
{"v": 1	"t": 2534280	"P": 991.0	"F": 0}
{"v": 1	"t": 2534300	"P": 988.5	"F": 0}
{"v": 1	"t": 2534321	"P": 992.25	"F": 0}
{"v": 1	"t": 2534341	"P": 997.75	"F": 0}
{"v": 1	"t": 2534361	"P": 993.25	"F": 0}
{"v": 1	"t": 2534382	"P": 989.0	"F": 0}
{"v": 1	"t": 2534402	"P": 991.25	"F": 0}
{"v": 1	"t": 2534422	"P": 994.5	"F": 0}
{"v": 1	"t": 2534443	"P": 993.0	"F": 0}
{"v": 1	"t": 2534463	"P": 989.75	"F": 0}
{"v": 1	"t": 2534483	"P": 992.0	"F": 0}
{"v": 1	"t": 2534503	"P": 995.25	"F": 0}
{"v": 1	"t": 2534524	"P": 994.5	"F": 0}
{"v": 1	"t": 2534544	"P": 989.5	"F": 0}
{"v": 1	"t": 2534564	"P": 991.5	"F": 0}
{"v": 1	"t": 2534585	"P": 997.0	"F": 0}
{"v": 1	"t": 2534605	"P": 993.75	"F": 0}
{"v": 1	"t": 2534625	"P": 991.0	"F": 0}
{"v": 1	"t": 2534646	"P": 990.25	"F": 0}
{"v": 1	"t": 2534666	"P": 994.75	"F": 0}
{"v": 1	"t": 2534686	"P": 992.25	"F": 0}
{"v": 1	"t": 2534707	"P": 991.75	"F": 0}
{"v": 1	"t": 2534727	"P": 991.0	"F": 0}
{"v": 1	"t": 2534747	"P": 994.5	"F": 0}
{"v": 1	"t": 2534767	"P": 992.5	"F": 0}
{"v": 1	"t": 2534788	"P": 991.0	"F": 0}
{"v": 1	"t": 2534808	"P": 992.75	"F": 0}
{"v": 1	"t": 2534829	"P": 992.5	"F": 0}
{"v": 1	"t": 2534849	"P": 990.5	"F": 0}
{"v": 1	"t": 2534870	"P": 993.0	"F": 0}
{"v": 1	"t": 2534890	"P": 995.0	"F": 0}
{"v": 1	"t": 2534910	"P": 992.5	"F": 0}
{"v": 1	"t": 2534930	"P": 990.5	"F": 0}
{"v": 1	"t": 2534951	"P": 991.0	"F": 0}
{"v": 1	"t": 2534971	"P": 997.75	"F": 0}
{"v": 1	"t": 2534991	"P": 992.75	"F": 0}
{"v": 1	"t": 2535012	"P": 991.0	"F": 0}
{"v": 1	"t": 2535032	"P": 990.0	"F": 0}
{"v": 1	"t": 2535052	"P": 995.5	"F": 0}
{"v": 1	"t": 2535073	"P": 993.75	"F": 0}
{"v": 1	"t": 2535093	"P": 990.5	"F": 0}
{"v": 1	"t": 2535113	"P": 990.25	"F": 0	"C": 45.1	"D": 3143	"sn": 54091779688249	"file": "/data/device_log/data0000.out"}
{"v": 1	"t": 2535134	"P": 997.5	"F": 0}
{"v": 1	"t": 2535154	"P": 992.75	"F": 0}
{"v": 1	"t": 2535174	"P": 989.25	"F": 0}
{"v": 1	"t": 2535194	"P": 991.25	"F": 0}
{"v": 1	"t": 2535215	"P": 996.5	"F": 0}
{"v": 1	"t": 2535235	"P": 992.75	"F": 0}
{"v": 1	"t": 2535255	"P": 988.5	"F": 0}
{"v": 1	"t": 2535276	"P": 992.25	"F": 0}
{"v": 1	"t": 2535296	"P": 995.5	"F": 0}
{"v": 1	"t": 2535316	"P": 993.75	"F": 0}
{"v": 1	"t": 2535337	"P": 991.5	"F": 0}
{"v": 1	"t": 2535357	"P": 990.25	"F": 0}
{"v": 1	"t": 2535378	"P": 993.25	"F": 0}
{"v": 1	"t": 2535398	"P": 990.75	"F": 0}
{"v": 1	"t": 2535418	"P": 991.0	"F": 0}
{"v": 1	"t": 2535439	"P": 994.75	"F": 0}
{"v": 1	"t": 2535459	"P": 991.5	"F": 0}
{"v": 1	"t": 2535479	"P": 989.25	"F": 0}
{"v": 1	"t": 2535500	"P": 993.25	"F": 0}
{"v": 1	"t": 2535520	"P": 994.5	"F": 0}
{"v": 1	"t": 2535540	"P": 992.75	"F": 0}
{"v": 1	"t": 2535560	"P": 988.25	"F": 0}
{"v": 1	"t": 2535581	"P": 992.5	"F": 0}
{"v": 1	"t": 2535601	"P": 994.0	"F": 0}
{"v": 1	"t": 2535621	"P": 991.5	"F": 0}
{"v": 1	"t": 2535642	"P": 989.5	"F": 0}
{"v": 1	"t": 2535662	"P": 991.75	"F": 0}
{"v": 1	"t": 2535682	"P": 996.25	"F": 0}
{"v": 1	"t": 2535703	"P": 992.25	"F": 0}
{"v": 1	"t": 2535723	"P": 990.75	"F": 0}
{"v": 1	"t": 2535743	"P": 992.25	"F": 0}
{"v": 1	"t": 2535764	"P": 998.5	"F": 0}
{"v": 1	"t": 2535784	"P": 994.0	"F": 0}
{"v": 1	"t": 2535804	"P": 990.0	"F": 0}
{"v": 1	"t": 2535824	"P": 991.0	"F": 0}
{"v": 1	"t": 2535845	"P": 996.25	"F": 0}
{"v": 1	"t": 2535865	"P": 992.25	"F": 0}
{"v": 1	"t": 2535885	"P": 989.5	"F": 0}
{"v": 1	"t": 2535906	"P": 994.25	"F": 0}
{"v": 1	"t": 2535926	"P": 993.5	"F": 0}
{"v": 1	"t": 2535947	"P": 990.0	"F": 0}
{"v": 1	"t": 2535967	"P": 991.75	"F": 0}
{"v": 1	"t": 2535988	"P": 993.0	"F": 0}
{"v": 1	"t": 2536008	"P": 989.75	"F": 0}
{"v": 1	"t": 2536029	"P": 994.75	"F": 0}
{"v": 1	"t": 2536049	"P": 990.5	"F": 0}
{"v": 1	"t": 2536070	"P": 990.0	"F": 0}
{"v": 1	"t": 2536090	"P": 994.75	"F": 0}
{"v": 1	"t": 2536110	"P": 991.0	"F": 0}
{"v": 1	"t": 2536131	"P": 990.75	"F": 0	"C": 45.12	"D": 3143	"sn": 54091779688249	"file": "/data/device_log/data0000.out"}
{"v": 1	"t": 2536151	"P": 995.75	"F": 0}
{"v": 1	"t": 2536171	"P": 992.5	"F": 0}
{"v": 1	"t": 2536192	"P": 990.25	"F": 0}
{"v": 1	"t": 2536212	"P": 991.5	"F": 0}
{"v": 1	"t": 2536232	"P": 995.25	"F": 0}
{"v": 1	"t": 2536253	"P": 992.5	"F": 0}
{"v": 1	"t": 2536273	"P": 990.75	"F": 0}
{"v": 1	"t": 2536293	"P": 991.25	"F": 0}
{"v": 1	"t": 2536314	"P": 995.5	"F": 0}
{"v": 1	"t": 2536334	"P": 992.5	"F": 0}
{"v": 1	"t": 2536354	"P": 990.75	"F": 0}
{"v": 1	"t": 2536374	"P": 990.25	"F": 0}
{"v": 1	"t": 2536395	"P": 996.0	"F": 0}
{"v": 1	"t": 2536415	"P": 993.75	"F": 0}
{"v": 1	"t": 2536435	"P": 990.5	"F": 0}
{"v": 1	"t": 2536456	"P": 991.0	"F": 0}
{"v": 1	"t": 2536476	"P": 996.25	"F": 0}
{"v": 1	"t": 2536496	"P": 993.5	"F": 0}
{"v": 1	"t": 2536517	"P": 989.5	"F": 0}
{"v": 1	"t": 2536537	"P": 990.75	"F": 0}
{"v": 1	"t": 2536557	"P": 996.0	"F": 0}
{"v": 1	"t": 2536578	"P": 993.5	"F": 0}
{"v": 1	"t": 2536598	"P": 991.25	"F": 0}
{"v": 1	"t": 2536618	"P": 990.25	"F": 0}
{"v": 1	"t": 2536639	"P": 994.0	"F": 0}
{"v": 1	"t": 2536659	"P": 992.5	"F": 0}
{"v": 1	"t": 2536680	"P": 991.75	"F": 0}
{"v": 1	"t": 2536700	"P": 994.75	"F": 0}
{"v": 1	"t": 2536720	"P": 991.75	"F": 0}
{"v": 1	"t": 2536741	"P": 990.0	"F": 0}
{"v": 1	"t": 2536761	"P": 993.75	"F": 0}
{"v": 1	"t": 2536781	"P": 993.5	"F": 0}
{"v": 1	"t": 2536801	"P": 991.75	"F": 0}
{"v": 1	"t": 2536822	"P": 990.5	"F": 0}
{"v": 1	"t": 2536842	"P": 994.0	"F": 0}
{"v": 1	"t": 2536862	"P": 995.75	"F": 0}
{"v": 1	"t": 2536883	"P": 993.0	"F": 0}
{"v": 1	"t": 2536903	"P": 990.0	"F": 0}
{"v": 1	"t": 2536923	"P": 992.25	"F": 0}
{"v": 1	"t": 2536944	"P": 995.25	"F": 0}
{"v": 1	"t": 2536964	"P": 992.0	"F": 0}
{"v": 1	"t": 2536984	"P": 990.75	"F": 0}
{"v": 1	"t": 2537005	"P": 993.25	"F": 0}
{"v": 1	"t": 2537025	"P": 994.5	"F": 0}
{"v": 1	"t": 2537045	"P": 993.0	"F": 0}
{"v": 1	"t": 2537065	"P": 988.25	"F": 0}
{"v": 1	"t": 2537086	"P": 991.75	"F": 0}
{"v": 1	"t": 2537106	"P": 995.25	"F": 0}
{"v": 1	"t": 2537126	"P": 992.0	"F": 0}
{"v": 1	"t": 2537147	"P": 989.25	"F": 0	"C": 45.135	"D": 3143	"sn": 54091779688249	"file": "/data/device_log/data0000.out"}
{"v": 1	"t": 2537167	"P": 992.25	"F": 0}
{"v": 1	"t": 2537187	"P": 994.5	"F": 0}
{"v": 1	"t": 2537208	"P": 990.5	"F": 0}
{"v": 1	"t": 2537228	"P": 992.25	"F": 0}
{"v": 1	"t": 2537249	"P": 991.75	"F": 0}
{"v": 1	"t": 2537269	"P": 989.25	"F": 0}
{"v": 1	"t": 2537290	"P": 990.5	"F": 0}
{"v": 1	"t": 2537310	"P": 993.75	"F": 0}
{"v": 1	"t": 2537330	"P": 992.5	"F": 0}
{"v": 1	"t": 2537350	"P": 989.25	"F": 0}
{"v": 1	"t": 2537371	"P": 992.5	"F": 0}
{"v": 1	"t": 2537391	"P": 993.0	"F": 0}
{"v": 1	"t": 2537411	"P": 991.75	"F": 0}
{"v": 1	"t": 2537432	"P": 988.5	"F": 0}
{"v": 1	"t": 2537452	"P": 991.25	"F": 0}
{"v": 1	"t": 2537472	"P": 995.0	"F": 0}
{"v": 1	"t": 2537493	"P": 992.25	"F": 0}
{"v": 1	"t": 2537513	"P": 988.75	"F": 0}
{"v": 1	"t": 2537533	"P": 990.25	"F": 0}
{"v": 1	"t": 2537554	"P": 996.0	"F": 0}
{"v": 1	"t": 2537574	"P": 993.25	"F": 0}
{"v": 1	"t": 2537594	"P": 990.5	"F": 0}
{"v": 1	"t": 2537614	"P": 991.5	"F": 0}
{"v": 1	"t": 2537635	"P": 996.75	"F": 0}
{"v": 1	"t": 2537655	"P": 993.5	"F": 0}
{"v": 1	"t": 2537675	"P": 990.0	"F": 0}
{"v": 1	"t": 2537696	"P": 990.75	"F": 0}
{"v": 1	"t": 2537716	"P": 994.5	"F": 0}
{"v": 1	"t": 2537736	"P": 993.5	"F": 0}
{"v": 1	"t": 2537757	"P": 990.75	"F": 0}
{"v": 1	"t": 2537777	"P": 993.0	"F": 0}
{"v": 1	"t": 2537798	"P": 992.5	"F": 0}
{"v": 1	"t": 2537818	"P": 988.5	"F": 0}
{"v": 1	"t": 2537838	"P": 992.0	"F": 0}
{"v": 1	"t": 2537859	"P": 995.75	"F": 0}
{"v": 1	"t": 2537879	"P": 992.25	"F": 0}
{"v": 1	"t": 2537899	"P": 988.5	"F": 0}
{"v": 1	"t": 2537920	"P": 991.75	"F": 0}
{"v": 1	"t": 2537940	"P": 995.5	"F": 0}
{"v": 1	"t": 2537960	"P": 993.0	"F": 0}
{"v": 1	"t": 2537980	"P": 988.5	"F": 0}
{"v": 1	"t": 2538001	"P": 991.75	"F": 0}
{"v": 1	"t": 2538021	"P": 995.5	"F": 0}
{"v": 1	"t": 2538041	"P": 992.75	"F": 0}
{"v": 1	"t": 2538062	"P": 990.75	"F": 0}
{"v": 1	"t": 2538082	"P": 991.5	"F": 0}
{"v": 1	"t": 2538102	"P": 994.75	"F": 0}
{"v": 1	"t": 2538123	"P": 991.75	"F": 0}
{"v": 1	"t": 2538143	"P": 991.0	"F": 0}
{"v": 1	"t": 2538163	"P": 991.5	"F": 0	"C": 45.125	"D": 3143	"sn": 54091779688249	"file": "/data/device_log/data0000.out"}
{"v": 1	"t": 2538184	"P": 993.5	"F": 0}
{"v": 1	"t": 2538204	"P": 991.5	"F": 0}
{"v": 1	"t": 2538224	"P": 989.25	"F": 0}
{"v": 1	"t": 2538244	"P": 991.75	"F": 0}
{"v": 1	"t": 2538265	"P": 995.25	"F": 0}
{"v": 1	"t": 2538285	"P": 992.75	"F": 0}
{"v": 1	"t": 2538305	"P": 988.25	"F": 0}
{"v": 1	"t": 2538326	"P": 993.5	"F": 0}
{"v": 1	"t": 2538346	"P": 993.25	"F": 0}
{"v": 1	"t": 2538367	"P": 989.75	"F": 0}
{"v": 1	"t": 2538387	"P": 995.0	"F": 0}
{"v": 1	"t": 2538408	"P": 993.5	"F": 0}
{"v": 1	"t": 2538428	"P": 990.75	"F": 0}
{"v": 1	"t": 2538448	"P": 989.75	"F": 0}
{"v": 1	"t": 2538468	"P": 994.25	"F": 0}
{"v": 1	"t": 2538489	"P": 993.5	"F": 0}
{"v": 1	"t": 2538509	"P": 992.5	"F": 0}
{"v": 1	"t": 2538529	"P": 990.5	"F": 0}
{"v": 1	"t": 2538550	"P": 994.75	"F": 0}
{"v": 1	"t": 2538570	"P": 994.25	"F": 0}
{"v": 1	"t": 2538590	"P": 991.5	"F": 0}
{"v": 1	"t": 2538611	"P": 988.5	"F": 0}
{"v": 1	"t": 2538631	"P": 994.0	"F": 0}
{"v": 1	"t": 2538651	"P": 993.0	"F": 0}
{"v": 1	"t": 2538672	"P": 990.0	"F": 0}
{"v": 1	"t": 2538692	"P": 987.75	"F": 0}
{"v": 1	"t": 2538712	"P": 994.0	"F": 0}
{"v": 1	"t": 2538732	"P": 995.25	"F": 0}
{"v": 1	"t": 2538753	"P": 992.0	"F": 0}
{"v": 1	"t": 2538773	"P": 989.25	"F": 0}
{"v": 1	"t": 2538793	"P": 994.25	"F": 0}
{"v": 1	"t": 2538814	"P": 993.5	"F": 0}
{"v": 1	"t": 2538834	"P": 991.75	"F": 0}
{"v": 1	"t": 2538854	"P": 989.75	"F": 0}
{"v": 1	"t": 2538875	"P": 994.0	"F": 0}
{"v": 1	"t": 2538895	"P": 993.5	"F": 0}
{"v": 1	"t": 2538915	"P": 987.5	"F": 0}
{"v": 1	"t": 2538936	"P": 994.0	"F": 0}
{"v": 1	"t": 2538956	"P": 995.0	"F": 0}
{"v": 1	"t": 2538977	"P": 988.0	"F": 0}
{"v": 1	"t": 2538997	"P": 990.25	"F": 0}
{"v": 1	"t": 2539017	"P": 995.0	"F": 0}
{"v": 1	"t": 2539037	"P": 993.0	"F": 0}
{"v": 1	"t": 2539058	"P": 993.0	"F": 0}
{"v": 1	"t": 2539078	"P": 988.75	"F": 0}
{"v": 1	"t": 2539098	"P": 993.0	"F": 0}
{"v": 1	"t": 2539119	"P": 994.75	"F": 0}
{"v": 1	"t": 2539139	"P": 991.5	"F": 0}
{"v": 1	"t": 2539159	"P": 989.25	"F": 0}
{"v": 1	"t": 2539180	"P": 994.0	"F": 0	"C": 45.14	"D": 3143	"sn": 54091779688249	"file": "/data/device_log/data0000.out"}
{"v": 1	"t": 2539200	"P": 995.0	"F": 0}
{"v": 1	"t": 2539220	"P": 991.0	"F": 0}
{"v": 1	"t": 2539241	"P": 988.5	"F": 0}
{"v": 1	"t": 2539261	"P": 995.25	"F": 0}
{"v": 1	"t": 2539281	"P": 993.5	"F": 0}
{"v": 1	"t": 2539301	"P": 991.75	"F": 0}
{"v": 1	"t": 2539322	"P": 989.25	"F": 0}
{"v": 1	"t": 2539342	"P": 994.0	"F": 0}
{"v": 1	"t": 2539362	"P": 994.5	"F": 0}
{"v": 1	"t": 2539383	"P": 991.75	"F": 0}
{"v": 1	"t": 2539403	"P": 989.25	"F": 0}
{"v": 1	"t": 2539423	"P": 992.75	"F": 0}
{"v": 1	"t": 2539444	"P": 993.25	"F": 0}
{"v": 1	"t": 2539464	"P": 990.5	"F": 0}
{"v": 1	"t": 2539485	"P": 991.25	"F": 0}
{"v": 1	"t": 2539505	"P": 994.25	"F": 0}
{"v": 1	"t": 2539526	"P": 990.0	"F": 0}
{"v": 1	"t": 2539546	"P": 994.5	"F": 0}
{"v": 1	"t": 2539566	"P": 994.5	"F": 0}
{"v": 1	"t": 2539587	"P": 990.75	"F": 0}
{"v": 1	"t": 2539607	"P": 995.0	"F": 0}
{"v": 1	"t": 2539628	"P": 992.5	"F": 0}
{"v": 1	"t": 2539648	"P": 991.5	"F": 0}
{"v": 1	"t": 2539669	"P": 994.25	"F": 0}
{"v": 1	"t": 2539689	"P": 992.0	"F": 0}
{"v": 1	"t": 2539709	"P": 989.5	"F": 0}
{"v": 1	"t": 2539729	"P": 991.75	"F": 0}
{"v": 1	"t": 2539750	"P": 995.5	"F": 0}
{"v": 1	"t": 2539770	"P": 992.5	"F": 0}
{"v": 1	"t": 2539790	"P": 991.5	"F": 0}
{"v": 1	"t": 2539811	"P": 990.0	"F": 0}
{"v": 1	"t": 2539831	"P": 996.0	"F": 0}
{"v": 1	"t": 2539851	"P": 993.75	"F": 0}
{"v": 1	"t": 2539872	"P": 989.25	"F": 0}
{"v": 1	"t": 2539892	"P": 990.0	"F": 0}
{"v": 1	"t": 2539912	"P": 995.0	"F": 0}
{"v": 1	"t": 2539933	"P": 993.75	"F": 0}
{"v": 1	"t": 2539953	"P": 991.75	"F": 0}
{"v": 1	"t": 2539973	"P": 991.0	"F": 0}
{"v": 1	"t": 2539993	"P": 995.5	"F": 0}
{"v": 1	"t": 2540014	"P": 992.0	"F": 0}
{"v": 1	"t": 2540034	"P": 991.5	"F": 0}
{"v": 1	"t": 2540054	"P": 989.5	"F": 0}
{"v": 1	"t": 2540075	"P": 994.75	"F": 0}
{"v": 1	"t": 2540095	"P": 995.75	"F": 0}
{"v": 1	"t": 2540115	"P": 990.0	"F": 0}
{"v": 1	"t": 2540136	"P": 988.75	"F": 0}
{"v": 1	"t": 2540156	"P": 995.0	"F": 0}
{"v": 1	"t": 2540176	"P": 993.25	"F": 0}
{"v": 1	"t": 2540197	"P": 989.5	"F": 0	"C": 45.15	"D": 3143	"sn": 54091779688249	"file": "/data/device_log/data0000.out"}
{"v": 1	"t": 2540217	"P": 996.5	"F": 0}
{"v": 1	"t": 2540238	"P": 992.5	"F": 0}
{"v": 1	"t": 2540258	"P": 990.25	"F": 0}
{"v": 1	"t": 2540278	"P": 989.75	"F": 0}
{"v": 1	"t": 2540298	"P": 995.5	"F": 0}
{"v": 1	"t": 2540319	"P": 995.0	"F": 0}
{"v": 1	"t": 2540339	"P": 991.0	"F": 0}
{"v": 1	"t": 2540359	"P": 990.0	"F": 0}
{"v": 1	"t": 2540380	"P": 995.5	"F": 0}
{"v": 1	"t": 2540400	"P": 995.0	"F": 0}
{"v": 1	"t": 2540420	"P": 990.75	"F": 0}
{"v": 1	"t": 2540441	"P": 990.5	"F": 0}
{"v": 1	"t": 2540461	"P": 995.5	"F": 0}
{"v": 1	"t": 2540481	"P": 994.5	"F": 0}
{"v": 1	"t": 2540502	"P": 991.25	"F": 0}
{"v": 1	"t": 2540522	"P": 991.0	"F": 0}
{"v": 1	"t": 2540542	"P": 995.0	"F": 0}
{"v": 1	"t": 2540562	"P": 995.0	"F": 0}
{"v": 1	"t": 2540583	"P": 993.5	"F": 0}
{"v": 1	"t": 2540603	"P": 988.5	"F": 0}
{"v": 1	"t": 2540623	"P": 994.25	"F": 0}
{"v": 1	"t": 2540644	"P": 994.5	"F": 0}
{"v": 1	"t": 2540664	"P": 990.75	"F": 0}
{"v": 1	"t": 2540684	"P": 990.5	"F": 0}
{"v": 1	"t": 2540705	"P": 994.25	"F": 0}
{"v": 1	"t": 2540725	"P": 993.5	"F": 0}
{"v": 1	"t": 2540746	"P": 991.0	"F": 0}
{"v": 1	"t": 2540766	"P": 994.75	"F": 0}
{"v": 1	"t": 2540786	"P": 994.25	"F": 0}
{"v": 1	"t": 2540807	"P": 992.25	"F": 0}
{"v": 1	"t": 2540827	"P": 989.0	"F": 0}
{"v": 1	"t": 2540847	"P": 994.25	"F": 0}
{"v": 1	"t": 2540867	"P": 995.0	"F": 0}
{"v": 1	"t": 2540888	"P": 990.75	"F": 0}
{"v": 1	"t": 2540908	"P": 989.25	"F": 0}
{"v": 1	"t": 2540928	"P": 992.0	"F": 0}
{"v": 1	"t": 2540949	"P": 995.75	"F": 0}
{"v": 1	"t": 2540969	"P": 992.0	"F": 0}
{"v": 1	"t": 2540989	"P": 989.75	"F": 0}
{"v": 1	"t": 2541010	"P": 993.25	"F": 0}
{"v": 1	"t": 2541030	"P": 995.0	"F": 0}
{"v": 1	"t": 2541050	"P": 991.5	"F": 0}
{"v": 1	"t": 2541070	"P": 989.5	"F": 0}
{"v": 1	"t": 2541091	"P": 991.25	"F": 0}
{"v": 1	"t": 2541111	"P": 995.0	"F": 0}
{"v": 1	"t": 2541131	"P": 994.5	"F": 0}
{"v": 1	"t": 2541152	"P": 990.25	"F": 0}
{"v": 1	"t": 2541172	"P": 989.5	"F": 0}
{"v": 1	"t": 2541192	"P": 995.0	"F": 0}
{"v": 1	"t": 2541213	"P": 994.25	"F": 0	"C": 45.11	"D": 3143	"sn": 54091779688249	"file": "/data/device_log/data0000.out"}
{"v": 1	"t": 2541233	"P": 990.0	"F": 0}
{"v": 1	"t": 2541253	"P": 992.0	"F": 0}
{"v": 1	"t": 2541274	"P": 994.5	"F": 0}
{"v": 1	"t": 2541294	"P": 992.25	"F": 0}
{"v": 1	"t": 2541315	"P": 991.0	"F": 0}
{"v": 1	"t": 2541335	"P": 997.25	"F": 0}
{"v": 1	"t": 2541355	"P": 992.5	"F": 0}
{"v": 1	"t": 2541376	"P": 989.75	"F": 0}
{"v": 1	"t": 2541396	"P": 991.5	"F": 0}
{"v": 1	"t": 2541416	"P": 996.5	"F": 0}
{"v": 1	"t": 2541436	"P": 992.75	"F": 0}
{"v": 1	"t": 2541457	"P": 989.5	"F": 0}
{"v": 1	"t": 2541477	"P": 991.5	"F": 0}
{"v": 1	"t": 2541497	"P": 995.75	"F": 0}
{"v": 1	"t": 2541518	"P": 992.0	"F": 0}
{"v": 1	"t": 2541538	"P": 989.5	"F": 0}
{"v": 1	"t": 2541558	"P": 990.5	"F": 0}
{"v": 1	"t": 2541579	"P": 995.25	"F": 0}
{"v": 1	"t": 2541599	"P": 992.5	"F": 0}
{"v": 1	"t": 2541619	"P": 991.25	"F": 0}
{"v": 1	"t": 2541639	"P": 990.5	"F": 0}
{"v": 1	"t": 2541660	"P": 994.75	"F": 0}
{"v": 1	"t": 2541680	"P": 994.75	"F": 0}
{"v": 1	"t": 2541700	"P": 990.25	"F": 0}
{"v": 1	"t": 2541721	"P": 991.25	"F": 0}
{"v": 1	"t": 2541741	"P": 994.5	"F": 0}
{"v": 1	"t": 2541761	"P": 994.25	"F": 0}
{"v": 1	"t": 2541782	"P": 991.0	"F": 0}
{"v": 1	"t": 2541802	"P": 991.0	"F": 0}
{"v": 1	"t": 2541822	"P": 994.75	"F": 0}
{"v": 1	"t": 2541843	"P": 991.0	"F": 0}
{"v": 1	"t": 2541863	"P": 992.25	"F": 0}
{"v": 1	"t": 2541884	"P": 996.0	"F": 0}
{"v": 1	"t": 2541904	"P": 991.5	"F": 0}
{"v": 1	"t": 2541924	"P": 990.5	"F": 0}
{"v": 1	"t": 2541945	"P": 994.0	"F": 0}
{"v": 1	"t": 2541965	"P": 996.0	"F": 0}
{"v": 1	"t": 2541985	"P": 992.75	"F": 0}
{"v": 1	"t": 2542005	"P": 990.5	"F": 0}
{"v": 1	"t": 2542026	"P": 991.0	"F": 0}
{"v": 1	"t": 2542046	"P": 994.5	"F": 0}
{"v": 1	"t": 2542066	"P": 993.75	"F": 0}
{"v": 1	"t": 2542087	"P": 989.25	"F": 0}
{"v": 1	"t": 2542107	"P": 991.5	"F": 0}
{"v": 1	"t": 2542127	"P": 994.5	"F": 0}
{"v": 1	"t": 2542148	"P": 994.25	"F": 0}
{"v": 1	"t": 2542168	"P": 992.0	"F": 0}
{"v": 1	"t": 2542188	"P": 990.0	"F": 0}
{"v": 1	"t": 2542208	"P": 995.75	"F": 0}
{"v": 1	"t": 2542229	"P": 993.5	"F": 0	"C": 45.14	"D": 3143	"sn": 54091779688249	"file": "/data/device_log/data0000.out"}
{"v": 1	"t": 2542249	"P": 990.75	"F": 0}
{"v": 1	"t": 2542269	"P": 990.25	"F": 0}
{"v": 1	"t": 2542290	"P": 995.0	"F": 0}
{"v": 1	"t": 2542310	"P": 993.25	"F": 0}
{"v": 1	"t": 2542330	"P": 990.25	"F": 0}
{"v": 1	"t": 2542351	"P": 990.25	"F": 0}
{"v": 1	"t": 2542371	"P": 995.25	"F": 0}
{"v": 1	"t": 2542391	"P": 994.0	"F": 0}
{"v": 1	"t": 2542412	"P": 992.25	"F": 0}
{"v": 1	"t": 2542432	"P": 995.5	"F": 0}
{"v": 1	"t": 2542453	"P": 993.0	"F": 0}
{"v": 1	"t": 2542473	"P": 991.25	"F": 0}
{"v": 1	"t": 2542493	"P": 994.75	"F": 0}
{"v": 1	"t": 2542514	"P": 993.75	"F": 0}
{"v": 1	"t": 2542534	"P": 991.0	"F": 0}
{"v": 1	"t": 2542554	"P": 991.0	"F": 0}
{"v": 1	"t": 2542575	"P": 994.5	"F": 0}
{"v": 1	"t": 2542595	"P": 993.25	"F": 0}
{"v": 1	"t": 2542615	"P": 990.5	"F": 0}
{"v": 1	"t": 2542636	"P": 990.0	"F": 0}
{"v": 1	"t": 2542656	"P": 993.5	"F": 0}
{"v": 1	"t": 2542676	"P": 994.25	"F": 0}
{"v": 1	"t": 2542697	"P": 992.75	"F": 0}
{"v": 1	"t": 2542717	"P": 987.75	"F": 0}
{"v": 1	"t": 2542737	"P": 994.75	"F": 0}
{"v": 1	"t": 2542757	"P": 993.75	"F": 0}
{"v": 1	"t": 2542778	"P": 992.75	"F": 0}
{"v": 1	"t": 2542798	"P": 992.5	"F": 0}
{"v": 1	"t": 2542818	"P": 994.25	"F": 0}
{"v": 1	"t": 2542839	"P": 995.25	"F": 0}
{"v": 1	"t": 2542859	"P": 992.0	"F": 0}
{"v": 1	"t": 2542879	"P": 990.0	"F": 0}
{"v": 1	"t": 2542900	"P": 993.5	"F": 0}
{"v": 1	"t": 2542920	"P": 997.25	"F": 0}
{"v": 1	"t": 2542940	"P": 991.75	"F": 0}
{"v": 1	"t": 2542961	"P": 989.75	"F": 0}
{"v": 1	"t": 2542981	"P": 994.5	"F": 0}
{"v": 1	"t": 2543002	"P": 992.0	"F": 0}
{"v": 1	"t": 2543022	"P": 990.0	"F": 0}
{"v": 1	"t": 2543043	"P": 994.5	"F": 0}
{"v": 1	"t": 2543063	"P": 991.0	"F": 0}
{"v": 1	"t": 2543083	"P": 993.75	"F": 0}
{"v": 1	"t": 2543104	"P": 993.75	"F": 0}
{"v": 1	"t": 2543124	"P": 990.75	"F": 0}
{"v": 1	"t": 2543145	"P": 996.0	"F": 0}
{"v": 1	"t": 2543165	"P": 991.5	"F": 0}
{"v": 1	"t": 2543186	"P": 991.5	"F": 0}
{"v": 1	"t": 2543206	"P": 997.5	"F": 0}
{"v": 1	"t": 2543226	"P": 994.75	"F": 0}
{"v": 1	"t": 2543247	"P": 987.5	"F": 0	"C": 45.11	"D": 3143	"sn": 54091779688249	"file": "/data/device_log/data0000.out"}
{"v": 1	"t": 2543267	"P": 993.25	"F": 0}
{"v": 1	"t": 2543287	"P": 997.0	"F": 0}
{"v": 1	"t": 2543308	"P": 993.0	"F": 0}
{"v": 1	"t": 2543328	"P": 990.75	"F": 0}
{"v": 1	"t": 2543348	"P": 992.75	"F": 0}
{"v": 1	"t": 2543369	"P": 995.5	"F": 0}
{"v": 1	"t": 2543389	"P": 992.75	"F": 0}
{"v": 1	"t": 2543409	"P": 992.0	"F": 0}
{"v": 1	"t": 2543429	"P": 991.75	"F": 0}
{"v": 1	"t": 2543450	"P": 993.5	"F": 0}
{"v": 1	"t": 2543470	"P": 994.25	"F": 0}
{"v": 1	"t": 2543490	"P": 988.5	"F": 0}
{"v": 1	"t": 2543511	"P": 992.0	"F": 0}
{"v": 1	"t": 2543531	"P": 996.0	"F": 0}
{"v": 1	"t": 2543551	"P": 992.25	"F": 0}
{"v": 1	"t": 2543572	"P": 989.75	"F": 0}
{"v": 1	"t": 2543592	"P": 990.25	"F": 0}
{"v": 1	"t": 2543612	"P": 997.25	"F": 0}
{"v": 1	"t": 2543633	"P": 994.25	"F": 0}
{"v": 1	"t": 2543653	"P": 990.75	"F": 0}
{"v": 1	"t": 2543673	"P": 991.25	"F": 0}
{"v": 1	"t": 2543694	"P": 995.5	"F": 0}
{"v": 1	"t": 2543714	"P": 991.5	"F": 0}
{"v": 1	"t": 2543734	"P": 990.25	"F": 0}
{"v": 1	"t": 2543755	"P": 994.25	"F": 0}
{"v": 1	"t": 2543775	"P": 991.75	"F": 0}
{"v": 1	"t": 2543795	"P": 990.25	"F": 0}
{"v": 1	"t": 2543816	"P": 992.25	"F": 0}
{"v": 1	"t": 2543836	"P": 996.75	"F": 0}
{"v": 1	"t": 2543856	"P": 994.75	"F": 0}
{"v": 1	"t": 2543877	"P": 990.75	"F": 0}
{"v": 1	"t": 2543897	"P": 992.25	"F": 0}
{"v": 1	"t": 2543917	"P": 997.0	"F": 0}
{"v": 1	"t": 2543938	"P": 992.75	"F": 0}
{"v": 1	"t": 2543958	"P": 991.5	"F": 0}
{"v": 1	"t": 2543978	"P": 991.25	"F": 0}
{"v": 1	"t": 2543998	"P": 997.75	"F": 0}
{"v": 1	"t": 2544019	"P": 994.0	"F": 0}
{"v": 1	"t": 2544039	"P": 990.75	"F": 0}
{"v": 1	"t": 2544059	"P": 992.75	"F": 0}
{"v": 1	"t": 2544080	"P": 994.75	"F": 0}
{"v": 1	"t": 2544100	"P": 992.25	"F": 0}
{"v": 1	"t": 2544120	"P": 991.25	"F": 0}
{"v": 1	"t": 2544141	"P": 991.0	"F": 0}
{"v": 1	"t": 2544161	"P": 994.75	"F": 0}
{"v": 1	"t": 2544181	"P": 994.5	"F": 0}
{"v": 1	"t": 2544202	"P": 991.25	"F": 0}
{"v": 1	"t": 2544222	"P": 990.0	"F": 0}
{"v": 1	"t": 2544242	"P": 994.25	"F": 0}
{"v": 1	"t": 2544263	"P": 994.25	"F": 0	"C": 45.195	"D": 3142	"sn": 54091779688249	"file": "/data/device_log/data0000.out"}
{"v": 1	"t": 2544283	"P": 989.75	"F": 0}
{"v": 1	"t": 2544304	"P": 992.75	"F": 0}
{"v": 1	"t": 2544324	"P": 991.25	"F": 0}
{"v": 1	"t": 2544344	"P": 990.25	"F": 0}
{"v": 1	"t": 2544365	"P": 995.25	"F": 0}
{"v": 1	"t": 2544385	"P": 994.25	"F": 0}
{"v": 1	"t": 2544405	"P": 991.25	"F": 0}
{"v": 1	"t": 2544426	"P": 990.5	"F": 0}
{"v": 1	"t": 2544446	"P": 994.75	"F": 0}
{"v": 1	"t": 2544466	"P": 993.75	"F": 0}
{"v": 1	"t": 2544487	"P": 991.0	"F": 0}
{"v": 1	"t": 2544507	"P": 988.0	"F": 0}
{"v": 1	"t": 2544527	"P": 995.25	"F": 0}
{"v": 1	"t": 2544547	"P": 996.0	"F": 0}
{"v": 1	"t": 2544568	"P": 993.5	"F": 0}
{"v": 1	"t": 2544588	"P": 990.0	"F": 0}
{"v": 1	"t": 2544608	"P": 994.5	"F": 0}
{"v": 1	"t": 2544629	"P": 995.25	"F": 0}
{"v": 1	"t": 2544649	"P": 990.5	"F": 0}
{"v": 1	"t": 2544669	"P": 989.0	"F": 0}
{"v": 1	"t": 2544690	"P": 994.25	"F": 0}
{"v": 1	"t": 2544710	"P": 995.25	"F": 0}
{"v": 1	"t": 2544730	"P": 991.5	"F": 0}
{"v": 1	"t": 2544750	"P": 988.25	"F": 0}
{"v": 1	"t": 2544771	"P": 991.5	"F": 0}
{"v": 1	"t": 2544791	"P": 996.25	"F": 0}
{"v": 1	"t": 2544811	"P": 993.25	"F": 0}
{"v": 1	"t": 2544832	"P": 988.75	"F": 0}
{"v": 1	"t": 2544852	"P": 994.0	"F": 0}
{"v": 1	"t": 2544873	"P": 992.5	"F": 0}
{"v": 1	"t": 2544893	"P": 990.0	"F": 0}
{"v": 1	"t": 2544913	"P": 995.0	"F": 0}
{"v": 1	"t": 2544934	"P": 996.5	"F": 0}
{"v": 1	"t": 2544954	"P": 990.75	"F": 0}
{"v": 1	"t": 2544974	"P": 988.75	"F": 0}
{"v": 1	"t": 2544995	"P": 992.0	"F": 0}
{"v": 1	"t": 2545015	"P": 994.75	"F": 0}
{"v": 1	"t": 2545035	"P": 992.25	"F": 0}
{"v": 1	"t": 2545056	"P": 989.25	"F": 0}
{"v": 1	"t": 2545076	"P": 994.0	"F": 0}
{"v": 1	"t": 2545096	"P": 993.5	"F": 0}
{"v": 1	"t": 2545116	"P": 991.0	"F": 0}
{"v": 1	"t": 2545137	"P": 989.25	"F": 0}
{"v": 1	"t": 2545157	"P": 992.75	"F": 0}
{"v": 1	"t": 2545177	"P": 996.5	"F": 0}
{"v": 1	"t": 2545198	"P": 993.0	"F": 0}
{"v": 1	"t": 2545218	"P": 989.0	"F": 0}
{"v": 1	"t": 2545238	"P": 988.75	"F": 0}
{"v": 1	"t": 2545259	"P": 996.5	"F": 0}
{"v": 1	"t": 2545279	"P": 992.5	"F": 0	"C": 45.115	"D": 3142	"sn": 54091779688249	"file": "/data/device_log/data0000.out"}
{"v": 1	"t": 2545299	"P": 990.0	"F": 0}
{"v": 1	"t": 2545320	"P": 991.25	"F": 0}
{"v": 1	"t": 2545340	"P": 996.25	"F": 0}
{"v": 1	"t": 2545360	"P": 992.25	"F": 0}
{"v": 1	"t": 2545380	"P": 988.25	"F": 0}
{"v": 1	"t": 2545401	"P": 991.75	"F": 0}
{"v": 1	"t": 2545421	"P": 992.75	"F": 0}
{"v": 1	"t": 2545442	"P": 989.75	"F": 0}
{"v": 1	"t": 2545462	"P": 994.75	"F": 0}
{"v": 1	"t": 2545482	"P": 995.5	"F": 0}
{"v": 1	"t": 2545503	"P": 990.5	"F": 0}
{"v": 1	"t": 2545523	"P": 990.0	"F": 0}
{"v": 1	"t": 2545543	"P": 993.5	"F": 0}
{"v": 1	"t": 2545564	"P": 994.5	"F": 0}
{"v": 1	"t": 2545584	"P": 993.0	"F": 0}
{"v": 1	"t": 2545604	"P": 989.0	"F": 0}
{"v": 1	"t": 2545625	"P": 993.75	"F": 0}
{"v": 1	"t": 2545645	"P": 995.5	"F": 0}
{"v": 1	"t": 2545665	"P": 993.0	"F": 0}
{"v": 1	"t": 2545685	"P": 989.75	"F": 0}
{"v": 1	"t": 2545706	"P": 991.0	"F": 0}
{"v": 1	"t": 2545726	"P": 996.0	"F": 0}
{"v": 1	"t": 2545746	"P": 993.75	"F": 0}
{"v": 1	"t": 2545767	"P": 992.0	"F": 0}
{"v": 1	"t": 2545787	"P": 993.25	"F": 0}
{"v": 1	"t": 2545807	"P": 998.0	"F": 0}
{"v": 1	"t": 2545828	"P": 993.75	"F": 0}
{"v": 1	"t": 2545848	"P": 991.5	"F": 0}
{"v": 1	"t": 2545868	"P": 991.0	"F": 0}
{"v": 1	"t": 2545888	"P": 996.25	"F": 0}
{"v": 1	"t": 2545909	"P": 994.25	"F": 0}
{"v": 1	"t": 2545929	"P": 992.25	"F": 0}
{"v": 1	"t": 2545949	"P": 991.0	"F": 0}
{"v": 1	"t": 2545970	"P": 994.25	"F": 0}
{"v": 1	"t": 2545990	"P": 990.5	"F": 0}
{"v": 1	"t": 2546011	"P": 995.0	"F": 0}
{"v": 1	"t": 2546031	"P": 992.75	"F": 0}
{"v": 1	"t": 2546052	"P": 992.75	"F": 0}
{"v": 1	"t": 2546072	"P": 990.0	"F": 0}
{"v": 1	"t": 2546092	"P": 996.75	"F": 0}
{"v": 1	"t": 2546112	"P": 993.0	"F": 0}
{"v": 1	"t": 2546133	"P": 991.25	"F": 0}
{"v": 1	"t": 2546153	"P": 990.75	"F": 0}
{"v": 1	"t": 2546173	"P": 994.75	"F": 0}
{"v": 1	"t": 2546194	"P": 994.5	"F": 0}
{"v": 1	"t": 2546214	"P": 991.75	"F": 0}
{"v": 1	"t": 2546234	"P": 989.25	"F": 0}
{"v": 1	"t": 2546255	"P": 993.75	"F": 0}
{"v": 1	"t": 2546275	"P": 996.5	"F": 0}
{"v": 1	"t": 2546295	"P": 991.25	"F": 0	"C": 45.155	"D": 3142	"sn": 54091779688249	"file": "/data/device_log/data0000.out"}
{"v": 1	"t": 2546316	"P": 991.25	"F": 0}
{"v": 1	"t": 2546336	"P": 994.75	"F": 0}
{"v": 1	"t": 2546356	"P": 995.25	"F": 0}
{"v": 1	"t": 2546376	"P": 991.75	"F": 0}
{"v": 1	"t": 2546397	"P": 990.0	"F": 0}
{"v": 1	"t": 2546417	"P": 994.5	"F": 0}
{"v": 1	"t": 2546437	"P": 995.0	"F": 0}
{"v": 1	"t": 2546458	"P": 991.75	"F": 0}
{"v": 1	"t": 2546478	"P": 990.5	"F": 0}
{"v": 1	"t": 2546498	"P": 993.75	"F": 0}
{"v": 1	"t": 2546519	"P": 995.0	"F": 0}
{"v": 1	"t": 2546539	"P": 990.5	"F": 0}
{"v": 1	"t": 2546560	"P": 993.0	"F": 0}
{"v": 1	"t": 2546580	"P": 994.0	"F": 0}
{"v": 1	"t": 2546601	"P": 989.25	"F": 0}
{"v": 1	"t": 2546621	"P": 994.5	"F": 0}
{"v": 1	"t": 2546642	"P": 992.0	"F": 0}
{"v": 1	"t": 2546662	"P": 989.5	"F": 0}
{"v": 1	"t": 2546682	"P": 996.25	"F": 0}
{"v": 1	"t": 2546703	"P": 992.0	"F": 0}
{"v": 1	"t": 2546723	"P": 992.25	"F": 0}
{"v": 1	"t": 2546744	"P": 994.5	"F": 0}
{"v": 1	"t": 2546764	"P": 991.5	"F": 0}
{"v": 1	"t": 2546784	"P": 991.0	"F": 0}
{"v": 1	"t": 2546805	"P": 997.25	"F": 0}
{"v": 1	"t": 2546825	"P": 995.0	"F": 0}
{"v": 1	"t": 2546845	"P": 989.25	"F": 0}
{"v": 1	"t": 2546866	"P": 990.5	"F": 0}
{"v": 1	"t": 2546886	"P": 993.0	"F": 0}
{"v": 1	"t": 2546906	"P": 994.25	"F": 0}
{"v": 1	"t": 2546926	"P": 991.75	"F": 0}
{"v": 1	"t": 2546947	"P": 989.75	"F": 0}
{"v": 1	"t": 2546967	"P": 994.5	"F": 0}
{"v": 1	"t": 2546987	"P": 995.25	"F": 0}
{"v": 1	"t": 2547008	"P": 992.75	"F": 0}
{"v": 1	"t": 2547028	"P": 990.0	"F": 0}
{"v": 1	"t": 2547048	"P": 992.25	"F": 0}
{"v": 1	"t": 2547069	"P": 995.75	"F": 0}
{"v": 1	"t": 2547089	"P": 994.0	"F": 0}
{"v": 1	"t": 2547109	"P": 991.75	"F": 0}
{"v": 1	"t": 2547130	"P": 991.75	"F": 0}
{"v": 1	"t": 2547150	"P": 994.5	"F": 0}
{"v": 1	"t": 2547170	"P": 991.75	"F": 0}
{"v": 1	"t": 2547191	"P": 990.5	"F": 0}
{"v": 1	"t": 2547211	"P": 993.0	"F": 0}
{"v": 1	"t": 2547231	"P": 996.75	"F": 0}
{"v": 1	"t": 2547252	"P": 993.0	"F": 0}
{"v": 1	"t": 2547272	"P": 991.5	"F": 0}
{"v": 1	"t": 2547292	"P": 994.0	"F": 0}
{"v": 1	"t": 2547313	"P": 990.25	"F": 0	"C": 45.18	"D": 3142	"sn": 54091779688249	"file": "/data/device_log/data0000.out"}
{"v": 1	"t": 2547333	"P": 990.25	"F": 0}
{"v": 1	"t": 2547353	"P": 997.5	"F": 0}
{"v": 1	"t": 2547374	"P": 994.25	"F": 0}
{"v": 1	"t": 2547394	"P": 990.25	"F": 0}
{"v": 1	"t": 2547414	"P": 991.25	"F": 0}
{"v": 1	"t": 2547435	"P": 994.0	"F": 0}
{"v": 1	"t": 2547455	"P": 993.75	"F": 0}
{"v": 1	"t": 2547475	"P": 992.5	"F": 0}
{"v": 1	"t": 2547496	"P": 990.25	"F": 0}
{"v": 1	"t": 2547516	"P": 993.75	"F": 0}
{"v": 1	"t": 2547536	"P": 993.5	"F": 0}
{"v": 1	"t": 2547556	"P": 991.0	"F": 0}
{"v": 1	"t": 2547577	"P": 988.0	"F": 0}
{"v": 1	"t": 2547597	"P": 994.0	"F": 0}
{"v": 1	"t": 2547617	"P": 993.5	"F": 0}
{"v": 1	"t": 2547638	"P": 992.75	"F": 0}
{"v": 1	"t": 2547658	"P": 988.5	"F": 0}
{"v": 1	"t": 2547678	"P": 991.75	"F": 0}
{"v": 1	"t": 2547699	"P": 994.25	"F": 0}
{"v": 1	"t": 2547719	"P": 991.75	"F": 0}
{"v": 1	"t": 2547739	"P": 991.25	"F": 0}
{"v": 1	"t": 2547760	"P": 992.25	"F": 0}
{"v": 1	"t": 2547780	"P": 995.75	"F": 0}
{"v": 1	"t": 2547800	"P": 992.25	"F": 0}
{"v": 1	"t": 2547821	"P": 989.0	"F": 0}
{"v": 1	"t": 2547841	"P": 994.5	"F": 0}
{"v": 1	"t": 2547861	"P": 993.0	"F": 0}
{"v": 1	"t": 2547882	"P": 989.5	"F": 0}
{"v": 1	"t": 2547902	"P": 995.25	"F": 0}
{"v": 1	"t": 2547922	"P": 993.75	"F": 0}
{"v": 1	"t": 2547943	"P": 990.5	"F": 0}
{"v": 1	"t": 2547963	"P": 991.25	"F": 0}
{"v": 1	"t": 2547983	"P": 992.75	"F": 0}
{"v": 1	"t": 2548004	"P": 994.25	"F": 0}
{"v": 1	"t": 2548024	"P": 990.75	"F": 0}
{"v": 1	"t": 2548044	"P": 991.5	"F": 0}
{"v": 1	"t": 2548065	"P": 994.0	"F": 0}
{"v": 1	"t": 2548085	"P": 995.0	"F": 0}
{"v": 1	"t": 2548105	"P": 990.25	"F": 0}
{"v": 1	"t": 2548126	"P": 989.0	"F": 0}
{"v": 1	"t": 2548146	"P": 994.5	"F": 0}
{"v": 1	"t": 2548166	"P": 993.75	"F": 0}
{"v": 1	"t": 2548186	"P": 989.5	"F": 0}
{"v": 1	"t": 2548207	"P": 989.25	"F": 0}
{"v": 1	"t": 2548227	"P": 993.5	"F": 0}
{"v": 1	"t": 2548247	"P": 993.25	"F": 0}
{"v": 1	"t": 2548268	"P": 992.5	"F": 0}
{"v": 1	"t": 2548288	"P": 991.0	"F": 0}
{"v": 1	"t": 2548308	"P": 992.0	"F": 0}
{"v": 1	"t": 2548329	"P": 993.25	"F": 0	"C": 45.18	"D": 3142	"sn": 54091779688249	"file": "/data/device_log/data0000.out"}
{"v": 1	"t": 2548349	"P": 990.25	"F": 0}
{"v": 1	"t": 2548369	"P": 987.5	"F": 0}
{"v": 1	"t": 2548390	"P": 995.5	"F": 0}
{"v": 1	"t": 2548410	"P": 992.75	"F": 0}
{"v": 1	"t": 2548431	"P": 987.75	"F": 0}
{"v": 1	"t": 2548451	"P": 995.25	"F": 0}
{"v": 1	"t": 2548471	"P": 993.25	"F": 0}
{"v": 1	"t": 2548492	"P": 991.0	"F": 0}
{"v": 1	"t": 2548512	"P": 990.25	"F": 0}
{"v": 1	"t": 2548532	"P": 997.0	"F": 0}
{"v": 1	"t": 2548553	"P": 993.25	"F": 0}
{"v": 1	"t": 2548573	"P": 991.5	"F": 0}
{"v": 1	"t": 2548593	"P": 991.75	"F": 0}
{"v": 1	"t": 2548613	"P": 997.25	"F": 0}
{"v": 1	"t": 2548634	"P": 993.0	"F": 0}
{"v": 1	"t": 2548654	"P": 989.5	"F": 0}
{"v": 1	"t": 2548674	"P": 989.75	"F": 0}
{"v": 1	"t": 2548695	"P": 995.25	"F": 0}
{"v": 1	"t": 2548715	"P": 995.0	"F": 0}
{"v": 1	"t": 2548735	"P": 991.75	"F": 0}
{"v": 1	"t": 2548756	"P": 991.0	"F": 0}
{"v": 1	"t": 2548776	"P": 995.5	"F": 0}
{"v": 1	"t": 2548796	"P": 995.0	"F": 0}
{"v": 1	"t": 2548817	"P": 991.25	"F": 0}
{"v": 1	"t": 2548837	"P": 990.5	"F": 0}
{"v": 1	"t": 2548857	"P": 994.75	"F": 0}
{"v": 1	"t": 2548878	"P": 992.5	"F": 0}
{"v": 1	"t": 2548898	"P": 990.75	"F": 0}
{"v": 1	"t": 2548918	"P": 988.25	"F": 0}
{"v": 1	"t": 2548938	"P": 995.25	"F": 0}
{"v": 1	"t": 2548959	"P": 994.0	"F": 0}
{"v": 1	"t": 2548979	"P": 991.75	"F": 0}
{"v": 1	"t": 2549000	"P": 994.0	"F": 0}
{"v": 1	"t": 2549020	"P": 993.75	"F": 0}
{"v": 1	"t": 2549041	"P": 991.25	"F": 0}
{"v": 1	"t": 2549061	"P": 993.5	"F": 0}
{"v": 1	"t": 2549081	"P": 994.25	"F": 0}
{"v": 1	"t": 2549102	"P": 993.25	"F": 0}
{"v": 1	"t": 2549122	"P": 991.25	"F": 0}
{"v": 1	"t": 2549142	"P": 995.25	"F": 0}
{"v": 1	"t": 2549162	"P": 992.75	"F": 0}
{"v": 1	"t": 2549183	"P": 990.25	"F": 0}
{"v": 1	"t": 2549203	"P": 988.75	"F": 0}
{"v": 1	"t": 2549223	"P": 994.5	"F": 0}
{"v": 1	"t": 2549244	"P": 994.75	"F": 0}
{"v": 1	"t": 2549264	"P": 992.0	"F": 0}
{"v": 1	"t": 2549284	"P": 988.25	"F": 0}
{"v": 1	"t": 2549305	"P": 994.25	"F": 0}
{"v": 1	"t": 2549325	"P": 996.25	"F": 0}
{"v": 1	"t": 2549345	"P": 989.75	"F": 0	"C": 45.21	"D": 3142	"sn": 54091779688249	"file": "/data/device_log/data0000.out"}
{"v": 1	"t": 2549366	"P": 990.75	"F": 0}
{"v": 1	"t": 2549386	"P": 995.5	"F": 0}
{"v": 1	"t": 2549406	"P": 994.75	"F": 0}
{"v": 1	"t": 2549427	"P": 989.25	"F": 0}
{"v": 1	"t": 2549447	"P": 990.25	"F": 0}
{"v": 1	"t": 2549467	"P": 995.0	"F": 0}
{"v": 1	"t": 2549487	"P": 994.75	"F": 0}
{"v": 1	"t": 2549508	"P": 989.0	"F": 0}
{"v": 1	"t": 2549528	"P": 988.5	"F": 0}
{"v": 1	"t": 2549548	"P": 993.0	"F": 0}
{"v": 1	"t": 2549569	"P": 993.75	"F": 0}
{"v": 1	"t": 2549589	"P": 990.75	"F": 0}
{"v": 1	"t": 2549610	"P": 992.75	"F": 0}
{"v": 1	"t": 2549630	"P": 994.5	"F": 0}
{"v": 1	"t": 2549650	"P": 989.75	"F": 0}
{"v": 1	"t": 2549671	"P": 990.0	"F": 0}
{"v": 1	"t": 2549691	"P": 996.75	"F": 0}
{"v": 1	"t": 2549711	"P": 994.75	"F": 0}
{"v": 1	"t": 2549732	"P": 991.5	"F": 0}
{"v": 1	"t": 2549752	"P": 989.75	"F": 0}
{"v": 1	"t": 2549772	"P": 995.75	"F": 0}
{"v": 1	"t": 2549792	"P": 994.75	"F": 0}
{"v": 1	"t": 2549813	"P": 992.0	"F": 0}
{"v": 1	"t": 2549833	"P": 989.25	"F": 0}
{"v": 1	"t": 2549853	"P": 995.25	"F": 0}
{"v": 1	"t": 2549874	"P": 993.25	"F": 0}
{"v": 1	"t": 2549894	"P": 989.25	"F": 0}
{"v": 1	"t": 2549914	"P": 987.25	"F": 0}
{"v": 1	"t": 2549935	"P": 995.25	"F": 0}
{"v": 1	"t": 2549955	"P": 993.5	"F": 0}
{"v": 1	"t": 2549975	"P": 992.0	"F": 0}
{"v": 1	"t": 2549996	"P": 989.0	"F": 0}
{"v": 1	"t": 2550016	"P": 992.75	"F": 0}
{"v": 1	"t": 2550036	"P": 993.25	"F": 0}
{"v": 1	"t": 2550056	"P": 991.75	"F": 0}
{"v": 1	"t": 2550077	"P": 989.25	"F": 0}
{"v": 1	"t": 2550097	"P": 994.25	"F": 0}
{"v": 1	"t": 2550118	"P": 995.0	"F": 0}
{"v": 1	"t": 2550138	"P": 989.75	"F": 0}
{"v": 1	"t": 2550158	"P": 993.5	"F": 0}
{"v": 1	"t": 2550179	"P": 993.75	"F": 0}
{"v": 1	"t": 2550199	"P": 989.75	"F": 0}
{"v": 1	"t": 2550220	"P": 992.75	"F": 0}
{"v": 1	"t": 2550240	"P": 992.0	"F": 0}
{"v": 1	"t": 2550261	"P": 988.25	"F": 0}
{"v": 1	"t": 2550281	"P": 994.5	"F": 0}
{"v": 1	"t": 2550302	"P": 990.75	"F": 0}
{"v": 1	"t": 2550322	"P": 993.75	"F": 0}
{"v": 1	"t": 2550342	"P": 996.5	"F": 0}
{"v": 1	"t": 2550363	"P": 989.0	"F": 0	"C": 45.185	"D": 3142	"sn": 54091779688249	"file": "/data/device_log/data0000.out"}
{"v": 1	"t": 2550383	"P": 990.25	"F": 0}
{"v": 1	"t": 2550403	"P": 995.25	"F": 0}
{"v": 1	"t": 2550424	"P": 992.5	"F": 0}
{"v": 1	"t": 2550444	"P": 992.25	"F": 0}
{"v": 1	"t": 2550464	"P": 989.0	"F": 0}
{"v": 1	"t": 2550485	"P": 995.5	"F": 0}
{"v": 1	"t": 2550505	"P": 993.75	"F": 0}
{"v": 1	"t": 2550525	"P": 992.5	"F": 0}
{"v": 1	"t": 2550546	"P": 991.0	"F": 0}
{"v": 1	"t": 2550566	"P": 996.0	"F": 0}
{"v": 1	"t": 2550586	"P": 994.75	"F": 0}
{"v": 1	"t": 2550607	"P": 991.5	"F": 0}
{"v": 1	"t": 2550627	"P": 991.25	"F": 0}
{"v": 1	"t": 2550647	"P": 994.0	"F": 0}
{"v": 1	"t": 2550667	"P": 994.5	"F": 0}
{"v": 1	"t": 2550688	"P": 991.5	"F": 0}
{"v": 1	"t": 2550708	"P": 988.25	"F": 0}
{"v": 1	"t": 2550728	"P": 993.5	"F": 0}
{"v": 1	"t": 2550749	"P": 995.0	"F": 0}
{"v": 1	"t": 2550769	"P": 992.0	"F": 0}
{"v": 1	"t": 2550789	"P": 988.5	"F": 0}
{"v": 1	"t": 2550810	"P": 992.75	"F": 0}
{"v": 1	"t": 2550830	"P": 993.0	"F": 0}
{"v": 1	"t": 2550850	"P": 990.75	"F": 0}
{"v": 1	"t": 2550871	"P": 994.25	"F": 0}
{"v": 1	"t": 2550891	"P": 993.75	"F": 0}
{"v": 1	"t": 2550912	"P": 991.0	"F": 0}
{"v": 1	"t": 2550932	"P": 993.25	"F": 0}
{"v": 1	"t": 2550952	"P": 995.25	"F": 0}
{"v": 1	"t": 2550973	"P": 990.75	"F": 0}
{"v": 1	"t": 2550993	"P": 991.0	"F": 0}
{"v": 1	"t": 2551013	"P": 994.5	"F": 0}
{"v": 1	"t": 2551034	"P": 995.75	"F": 0}
{"v": 1	"t": 2551054	"P": 994.0	"F": 0}
{"v": 1	"t": 2551074	"P": 990.0	"F": 0}
{"v": 1	"t": 2551095	"P": 992.0	"F": 0}
{"v": 1	"t": 2551115	"P": 995.75	"F": 0}
{"v": 1	"t": 2551135	"P": 993.75	"F": 0}
{"v": 1	"t": 2551155	"P": 990.75	"F": 0}
{"v": 1	"t": 2551176	"P": 991.0	"F": 0}
{"v": 1	"t": 2551196	"P": 995.25	"F": 0}
{"v": 1	"t": 2551216	"P": 991.75	"F": 0}
{"v": 1	"t": 2551237	"P": 989.75	"F": 0}
{"v": 1	"t": 2551257	"P": 990.25	"F": 0}
{"v": 1	"t": 2551277	"P": 995.5	"F": 0}
{"v": 1	"t": 2551298	"P": 993.75	"F": 0}
{"v": 1	"t": 2551318	"P": 990.25	"F": 0}
{"v": 1	"t": 2551338	"P": 990.25	"F": 0}
{"v": 1	"t": 2551359	"P": 994.5	"F": 0}
{"v": 1	"t": 2551379	"P": 991.5	"F": 0	"C": 45.215	"D": 3142	"sn": 54091779688249	"file": "/data/device_log/data0000.out"}
{"v": 1	"t": 2551399	"P": 989.75	"F": 0}
{"v": 1	"t": 2551420	"P": 993.5	"F": 0}
{"v": 1	"t": 2551440	"P": 993.5	"F": 0}
{"v": 1	"t": 2551461	"P": 990.5	"F": 0}
{"v": 1	"t": 2551481	"P": 994.0	"F": 0}
{"v": 1	"t": 2551501	"P": 992.0	"F": 0}
{"v": 1	"t": 2551521	"P": 990.75	"F": 0}
{"v": 1	"t": 2551542	"P": 989.0	"F": 0}
{"v": 1	"t": 2551562	"P": 992.75	"F": 0}
{"v": 1	"t": 2551582	"P": 997.0	"F": 0}
{"v": 1	"t": 2551603	"P": 992.75	"F": 0}
{"v": 1	"t": 2551623	"P": 989.25	"F": 0}
{"v": 1	"t": 2551643	"P": 991.75	"F": 0}
{"v": 1	"t": 2551664	"P": 995.5	"F": 0}
{"v": 1	"t": 2551684	"P": 992.75	"F": 0}
{"v": 1	"t": 2551704	"P": 990.0	"F": 0}
{"v": 1	"t": 2551724	"P": 991.5	"F": 0}
{"v": 1	"t": 2551745	"P": 988.25	"F": 0}
{"v": 1	"t": 2551765	"P": 993.0	"F": 0}
{"v": 1	"t": 2551785	"P": 990.25	"F": 0}
{"v": 1	"t": 2551806	"P": 991.0	"F": 0}
{"v": 1	"t": 2551826	"P": 996.25	"F": 0}
{"v": 1	"t": 2551846	"P": 992.25	"F": 0}
{"v": 1	"t": 2551867	"P": 990.75	"F": 0}
{"v": 1	"t": 2551887	"P": 991.0	"F": 0}
{"v": 1	"t": 2551907	"P": 996.5	"F": 0}
{"v": 1	"t": 2551928	"P": 992.75	"F": 0}
{"v": 1	"t": 2551948	"P": 989.5	"F": 0}
{"v": 1	"t": 2551968	"P": 991.0	"F": 0}
{"v": 1	"t": 2551989	"P": 993.25	"F": 0}
{"v": 1	"t": 2552009	"P": 991.0	"F": 0}
{"v": 1	"t": 2552030	"P": 994.0	"F": 0}
{"v": 1	"t": 2552050	"P": 993.25	"F": 0}
{"v": 1	"t": 2552070	"P": 990.25	"F": 0}
{"v": 1	"t": 2552091	"P": 989.75	"F": 0}
{"v": 1	"t": 2552111	"P": 994.0	"F": 0}
{"v": 1	"t": 2552131	"P": 996.5	"F": 0}
{"v": 1	"t": 2552151	"P": 991.75	"F": 0}
{"v": 1	"t": 2552172	"P": 988.0	"F": 0}
{"v": 1	"t": 2552192	"P": 992.75	"F": 0}
{"v": 1	"t": 2552212	"P": 996.0	"F": 0}
{"v": 1	"t": 2552233	"P": 991.75	"F": 0}
{"v": 1	"t": 2552253	"P": 989.25	"F": 0}
{"v": 1	"t": 2552273	"P": 992.25	"F": 0}
{"v": 1	"t": 2552294	"P": 995.5	"F": 0}
{"v": 1	"t": 2552314	"P": 991.5	"F": 0}
{"v": 1	"t": 2552334	"P": 988.75	"F": 0}
{"v": 1	"t": 2552355	"P": 992.5	"F": 0}
{"v": 1	"t": 2552375	"P": 992.75	"F": 0}
{"v": 1	"t": 2552395	"P": 990.25	"F": 0	"C": 45.185	"D": 3142	"sn": 54091779688249	"file": "/data/device_log/data0000.out"}
{"v": 1	"t": 2552416	"P": 989.75	"F": 0}
{"v": 1	"t": 2552436	"P": 992.5	"F": 0}
{"v": 1	"t": 2552456	"P": 992.75	"F": 0}
{"v": 1	"t": 2552476	"P": 992.25	"F": 0}
{"v": 1	"t": 2552497	"P": 989.75	"F": 0}
{"v": 1	"t": 2552517	"P": 991.25	"F": 0}
{"v": 1	"t": 2552537	"P": 994.25	"F": 0}
{"v": 1	"t": 2552558	"P": 991.25	"F": 0}
{"v": 1	"t": 2552578	"P": 992.75	"F": 0}
{"v": 1	"t": 2552599	"P": 993.25	"F": 0}
{"v": 1	"t": 2552619	"P": 988.75	"F": 0}
{"v": 1	"t": 2552639	"P": 990.25	"F": 0}
{"v": 1	"t": 2552660	"P": 995.0	"F": 0}
{"v": 1	"t": 2552680	"P": 992.0	"F": 0}
{"v": 1	"t": 2552700	"P": 988.25	"F": 0}
{"v": 1	"t": 2552721	"P": 991.25	"F": 0}
{"v": 1	"t": 2552741	"P": 993.75	"F": 0}
{"v": 1	"t": 2552761	"P": 993.5	"F": 0}
{"v": 1	"t": 2552782	"P": 990.5	"F": 0}
{"v": 1	"t": 2552802	"P": 989.5	"F": 0}
{"v": 1	"t": 2552822	"P": 995.25	"F": 0}
{"v": 1	"t": 2552842	"P": 991.75	"F": 0}
{"v": 1	"t": 2552863	"P": 990.75	"F": 0}
{"v": 1	"t": 2552883	"P": 988.75	"F": 0}
{"v": 1	"t": 2552903	"P": 993.0	"F": 0}
{"v": 1	"t": 2552924	"P": 994.0	"F": 0}
{"v": 1	"t": 2552944	"P": 992.5	"F": 0}
{"v": 1	"t": 2552964	"P": 987.75	"F": 0}
{"v": 1	"t": 2552985	"P": 994.25	"F": 0}
{"v": 1	"t": 2553005	"P": 994.0	"F": 0}
{"v": 1	"t": 2553025	"P": 991.25	"F": 0}
{"v": 1	"t": 2553046	"P": 990.0	"F": 0}
{"v": 1	"t": 2553066	"P": 992.25	"F": 0}
{"v": 1	"t": 2553086	"P": 995.5	"F": 0}
{"v": 1	"t": 2553106	"P": 991.0	"F": 0}
{"v": 1	"t": 2553127	"P": 990.75	"F": 0}
{"v": 1	"t": 2553147	"P": 994.0	"F": 0}
{"v": 1	"t": 2553168	"P": 991.5	"F": 0}
{"v": 1	"t": 2553188	"P": 989.25	"F": 0}
{"v": 1	"t": 2553209	"P": 995.5	"F": 0}
{"v": 1	"t": 2553229	"P": 992.5	"F": 0}
{"v": 1	"t": 2553249	"P": 990.0	"F": 0}
{"v": 1	"t": 2553269	"P": 992.0	"F": 0}
{"v": 1	"t": 2553290	"P": 995.25	"F": 0}
{"v": 1	"t": 2553310	"P": 992.5	"F": 0}
{"v": 1	"t": 2553330	"P": 991.0	"F": 0}
{"v": 1	"t": 2553351	"P": 991.5	"F": 0}
{"v": 1	"t": 2553371	"P": 996.25	"F": 0}
{"v": 1	"t": 2553391	"P": 993.25	"F": 0}
{"v": 1	"t": 2553412	"P": 988.5	"F": 0	"C": 45.18	"D": 3142	"sn": 54091779688249	"file": "/data/device_log/data0000.out"}
{"v": 1	"t": 2553432	"P": 988.75	"F": 0}
{"v": 1	"t": 2553452	"P": 995.25	"F": 0}
{"v": 1	"t": 2553473	"P": 993.5	"F": 0}
{"v": 1	"t": 2553493	"P": 988.5	"F": 0}
{"v": 1	"t": 2553513	"P": 991.0	"F": 0}
{"v": 1	"t": 2553533	"P": 995.25	"F": 0}
{"v": 1	"t": 2553554	"P": 992.25	"F": 0}
{"v": 1	"t": 2553574	"P": 989.5	"F": 0}
{"v": 1	"t": 2553594	"P": 988.25	"F": 0}
{"v": 1	"t": 2553615	"P": 995.75	"F": 0}
{"v": 1	"t": 2553635	"P": 992.5	"F": 0}
{"v": 1	"t": 2553655	"P": 990.0	"F": 0}
{"v": 1	"t": 2553676	"P": 992.0	"F": 0}
{"v": 1	"t": 2553696	"P": 995.25	"F": 0}
{"v": 1	"t": 2553717	"P": 990.75	"F": 0}
{"v": 1	"t": 2553737	"P": 991.0	"F": 0}
{"v": 1	"t": 2553757	"P": 994.75	"F": 0}
{"v": 1	"t": 2553778	"P": 989.5	"F": 0}
{"v": 1	"t": 2553798	"P": 992.25	"F": 0}
{"v": 1	"t": 2553819	"P": 994.25	"F": 0}
{"v": 1	"t": 2553839	"P": 991.75	"F": 0}
{"v": 1	"t": 2553860	"P": 994.5	"F": 0}
{"v": 1	"t": 2553880	"P": 991.25	"F": 0}
{"v": 1	"t": 2553901	"P": 991.25	"F": 0}
{"v": 1	"t": 2553921	"P": 995.0	"F": 0}
{"v": 1	"t": 2553941	"P": 991.5	"F": 0}
{"v": 1	"t": 2553962	"P": 989.0	"F": 0}
{"v": 1	"t": 2553982	"P": 992.0	"F": 0}
{"v": 1	"t": 2554002	"P": 994.75	"F": 0}
{"v": 1	"t": 2554023	"P": 991.0	"F": 0}
{"v": 1	"t": 2554043	"P": 988.75	"F": 0}
{"v": 1	"t": 2554063	"P": 990.0	"F": 0}
{"v": 1	"t": 2554084	"P": 996.5	"F": 0}
{"v": 1	"t": 2554104	"P": 993.25	"F": 0}
{"v": 1	"t": 2554124	"P": 988.0	"F": 0}
{"v": 1	"t": 2554144	"P": 990.75	"F": 0}
{"v": 1	"t": 2554165	"P": 995.5	"F": 0}
{"v": 1	"t": 2554185	"P": 992.25	"F": 0}
{"v": 1	"t": 2554205	"P": 990.75	"F": 0}
{"v": 1	"t": 2554226	"P": 990.5	"F": 0}
{"v": 1	"t": 2554246	"P": 994.75	"F": 0}
{"v": 1	"t": 2554266	"P": 993.5	"F": 0}
{"v": 1	"t": 2554287	"P": 991.25	"F": 0}
{"v": 1	"t": 2554307	"P": 991.75	"F": 0}
{"v": 1	"t": 2554327	"P": 995.75	"F": 0}
{"v": 1	"t": 2554348	"P": 993.75	"F": 0}
{"v": 1	"t": 2554368	"P": 989.0	"F": 0}
{"v": 1	"t": 2554388	"P": 990.75	"F": 0}
{"v": 1	"t": 2554409	"P": 995.25	"F": 0}
{"v": 1	"t": 2554429	"P": 993.0	"F": 0	"C": 45.205	"D": 3142	"sn": 54091779688249	"file": "/data/device_log/data0000.out"}
{"v": 1	"t": 2554449	"P": 991.5	"F": 0}
{"v": 1	"t": 2554470	"P": 995.5	"F": 0}
{"v": 1	"t": 2554490	"P": 993.25	"F": 0}
{"v": 1	"t": 2554511	"P": 989.0	"F": 0}
{"v": 1	"t": 2554531	"P": 994.5	"F": 0}
{"v": 1	"t": 2554551	"P": 992.75	"F": 0}
{"v": 1	"t": 2554571	"P": 991.0	"F": 0}
{"v": 1	"t": 2554592	"P": 988.75	"F": 0}
{"v": 1	"t": 2554612	"P": 993.75	"F": 0}
{"v": 1	"t": 2554632	"P": 993.5	"F": 0}
{"v": 1	"t": 2554653	"P": 991.75	"F": 0}
{"v": 1	"t": 2554673	"P": 987.75	"F": 0}
{"v": 1	"t": 2554693	"P": 993.0	"F": 0}
{"v": 1	"t": 2554714	"P": 996.25	"F": 0}
{"v": 1	"t": 2554734	"P": 992.0	"F": 0}
{"v": 1	"t": 2554754	"P": 987.75	"F": 0}
{"v": 1	"t": 2554774	"P": 990.25	"F": 0}
{"v": 1	"t": 2554795	"P": 994.0	"F": 0}
{"v": 1	"t": 2554815	"P": 992.5	"F": 0}
{"v": 1	"t": 2554835	"P": 988.75	"F": 0}
{"v": 1	"t": 2554856	"P": 991.25	"F": 0}
{"v": 1	"t": 2554876	"P": 995.25	"F": 0}
{"v": 1	"t": 2554896	"P": 993.0	"F": 0}
{"v": 1	"t": 2554917	"P": 989.75	"F": 0}
{"v": 1	"t": 2554937	"P": 991.75	"F": 0}
{"v": 1	"t": 2554957	"P": 994.5	"F": 0}
{"v": 1	"t": 2554978	"P": 993.25	"F": 0}
{"v": 1	"t": 2554998	"P": 990.25	"F": 0}
{"v": 1	"t": 2555018	"P": 992.0	"F": 0}
{"v": 1	"t": 2555039	"P": 992.0	"F": 0}
{"v": 1	"t": 2555059	"P": 988.5	"F": 0}
{"v": 1	"t": 2555080	"P": 993.5	"F": 0}
{"v": 1	"t": 2555100	"P": 994.0	"F": 0}
{"v": 1	"t": 2555120	"P": 992.75	"F": 0}
{"v": 1	"t": 2555140	"P": 988.5	"F": 0}
{"v": 1	"t": 2555161	"P": 991.25	"F": 0}
{"v": 1	"t": 2555181	"P": 994.5	"F": 0}
{"v": 1	"t": 2555201	"P": 990.75	"F": 0}
{"v": 1	"t": 2555222	"P": 988.5	"F": 0}
{"v": 1	"t": 2555242	"P": 993.0	"F": 0}
{"v": 1	"t": 2555262	"P": 994.0	"F": 0}
{"v": 1	"t": 2555283	"P": 993.0	"F": 0}
{"v": 1	"t": 2555303	"P": 990.25	"F": 0}
{"v": 1	"t": 2555323	"P": 991.75	"F": 0}
{"v": 1	"t": 2555344	"P": 995.0	"F": 0}
{"v": 1	"t": 2555364	"P": 991.75	"F": 0}
{"v": 1	"t": 2555384	"P": 989.5	"F": 0}
{"v": 1	"t": 2555404	"P": 988.5	"F": 0}
{"v": 1	"t": 2555425	"P": 995.0	"F": 0}
{"v": 1	"t": 2555445	"P": 991.75	"F": 0	"C": 45.195	"D": 3142	"sn": 54091779688249	"file": "/data/device_log/data0000.out"}
{"v": 1	"t": 2555465	"P": 989.75	"F": 0}
{"v": 1	"t": 2555486	"P": 991.0	"F": 0}
{"v": 1	"t": 2555506	"P": 995.0	"F": 0}
{"v": 1	"t": 2555526	"P": 991.5	"F": 0}
{"v": 1	"t": 2555547	"P": 990.75	"F": 0}
{"v": 1	"t": 2555567	"P": 992.5	"F": 0}
{"v": 1	"t": 2555588	"P": 993.0	"F": 0}
{"v": 1	"t": 2555608	"P": 990.5	"F": 0}
{"v": 1	"t": 2555628	"P": 993.25	"F": 0}
{"v": 1	"t": 2555649	"P": 993.75	"F": 0}
{"v": 1	"t": 2555669	"P": 989.5	"F": 0}
{"v": 1	"t": 2555689	"P": 988.0	"F": 0}
{"v": 1	"t": 2555710	"P": 995.5	"F": 0}
{"v": 1	"t": 2555730	"P": 992.75	"F": 0}
{"v": 1	"t": 2555750	"P": 990.5	"F": 0}
{"v": 1	"t": 2555771	"P": 989.25	"F": 0}
{"v": 1	"t": 2555791	"P": 993.5	"F": 0}
{"v": 1	"t": 2555811	"P": 994.75	"F": 0}
{"v": 1	"t": 2555831	"P": 991.0	"F": 0}
{"v": 1	"t": 2555852	"P": 989.75	"F": 0}
{"v": 1	"t": 2555872	"P": 992.25	"F": 0}
{"v": 1	"t": 2555892	"P": 996.0	"F": 0}
{"v": 1	"t": 2555913	"P": 989.75	"F": 0}
{"v": 1	"t": 2555933	"P": 988.75	"F": 0}
{"v": 1	"t": 2555953	"P": 991.5	"F": 0}
{"v": 1	"t": 2555974	"P": 992.75	"F": 0}
{"v": 1	"t": 2555994	"P": 991.5	"F": 0}
{"v": 1	"t": 2556014	"P": 988.0	"F": 0}
{"v": 1	"t": 2556035	"P": 994.5	"F": 0}
{"v": 1	"t": 2556055	"P": 994.0	"F": 0}
{"v": 1	"t": 2556075	"P": 992.0	"F": 0}
{"v": 1	"t": 2556095	"P": 989.25	"F": 0}
{"v": 1	"t": 2556116	"P": 992.75	"F": 0}
{"v": 1	"t": 2556136	"P": 992.0	"F": 0}
{"v": 1	"t": 2556157	"P": 988.75	"F": 0}
{"v": 1	"t": 2556177	"P": 995.0	"F": 0}
{"v": 1	"t": 2556197	"P": 994.0	"F": 0}
{"v": 1	"t": 2556218	"P": 990.25	"F": 0}
{"v": 1	"t": 2556238	"P": 989.25	"F": 0}
{"v": 1	"t": 2556258	"P": 995.25	"F": 0}
{"v": 1	"t": 2556279	"P": 994.0	"F": 0}
{"v": 1	"t": 2556299	"P": 990.5	"F": 0}
{"v": 1	"t": 2556319	"P": 990.0	"F": 0}
{"v": 1	"t": 2556340	"P": 993.0	"F": 0}
{"v": 1	"t": 2556360	"P": 992.75	"F": 0}
{"v": 1	"t": 2556380	"P": 991.25	"F": 0}
{"v": 1	"t": 2556401	"P": 989.5	"F": 0}
{"v": 1	"t": 2556421	"P": 994.0	"F": 0}
{"v": 1	"t": 2556441	"P": 993.5	"F": 0}
{"v": 1	"t": 2556462	"P": 991.25	"F": 0	"C": 45.25	"D": 3141	"sn": 54091779688249	"file": "/data/device_log/data0000.out"}
{"v": 1	"t": 2556482	"P": 989.5	"F": 0}
{"v": 1	"t": 2556502	"P": 993.75	"F": 0}
{"v": 1	"t": 2556522	"P": 994.0	"F": 0}
{"v": 1	"t": 2556543	"P": 990.5	"F": 0}
{"v": 1	"t": 2556563	"P": 990.0	"F": 0}
{"v": 1	"t": 2556583	"P": 992.75	"F": 0}
{"v": 1	"t": 2556604	"P": 994.0	"F": 0}
{"v": 1	"t": 2556624	"P": 989.25	"F": 0}
{"v": 1	"t": 2556644	"P": 988.5	"F": 0}
{"v": 1	"t": 2556665	"P": 993.25	"F": 0}
{"v": 1	"t": 2556685	"P": 992.5	"F": 0}
{"v": 1	"t": 2556706	"P": 990.25	"F": 0}
{"v": 1	"t": 2556726	"P": 995.25	"F": 0}
{"v": 1	"t": 2556746	"P": 993.5	"F": 0}
{"v": 1	"t": 2556767	"P": 988.75	"F": 0}
{"v": 1	"t": 2556787	"P": 991.75	"F": 0}
{"v": 1	"t": 2556807	"P": 995.5	"F": 0}
{"v": 1	"t": 2556828	"P": 990.75	"F": 0}
{"v": 1	"t": 2556848	"P": 989.25	"F": 0}
{"v": 1	"t": 2556868	"P": 990.75	"F": 0}
{"v": 1	"t": 2556889	"P": 997.25	"F": 0}
{"v": 1	"t": 2556909	"P": 994.0	"F": 0}
{"v": 1	"t": 2556929	"P": 989.0	"F": 0}
{"v": 1	"t": 2556949	"P": 991.5	"F": 0}
{"v": 1	"t": 2556970	"P": 997.25	"F": 0}
{"v": 1	"t": 2556990	"P": 994.0	"F": 0}
{"v": 1	"t": 2557010	"P": 991.5	"F": 0}
{"v": 1	"t": 2557031	"P": 990.75	"F": 0}
{"v": 1	"t": 2557051	"P": 995.5	"F": 0}
{"v": 1	"t": 2557071	"P": 995.0	"F": 0}
{"v": 1	"t": 2557092	"P": 988.5	"F": 0}
{"v": 1	"t": 2557112	"P": 991.0	"F": 0}
{"v": 1	"t": 2557132	"P": 995.75	"F": 0}
{"v": 1	"t": 2557152	"P": 995.0	"F": 0}
{"v": 1	"t": 2557173	"P": 991.0	"F": 0}
{"v": 1	"t": 2557193	"P": 990.75	"F": 0}
{"v": 1	"t": 2557213	"P": 994.5	"F": 0}
{"v": 1	"t": 2557234	"P": 993.0	"F": 0}
{"v": 1	"t": 2557254	"P": 991.0	"F": 0}
{"v": 1	"t": 2557275	"P": 993.0	"F": 0}
{"v": 1	"t": 2557295	"P": 992.75	"F": 0}
{"v": 1	"t": 2557316	"P": 990.25	"F": 0}
{"v": 1	"t": 2557336	"P": 993.75	"F": 0}
{"v": 1	"t": 2557357	"P": 991.0	"F": 0}
{"v": 1	"t": 2557377	"P": 986.75	"F": 0}
{"v": 1	"t": 2557397	"P": 993.75	"F": 0}
{"v": 1	"t": 2557418	"P": 993.0	"F": 0}
{"v": 1	"t": 2557438	"P": 987.5	"F": 0}
{"v": 1	"t": 2557458	"P": 990.25	"F": 0}
{"v": 1	"t": 2557478	"P": 996.75	"F": 0	"C": 45.245	"D": 3141	"sn": 54091779688249	"file": "/data/device_log/data0000.out"}
{"v": 1	"t": 2557499	"P": 992.5	"F": 0}
{"v": 1	"t": 2557519	"P": 989.75	"F": 0}
{"v": 1	"t": 2557539	"P": 990.25	"F": 0}
{"v": 1	"t": 2557560	"P": 995.75	"F": 0}
{"v": 1	"t": 2557580	"P": 993.25	"F": 0}
{"v": 1	"t": 2557600	"P": 989.75	"F": 0}
{"v": 1	"t": 2557621	"P": 990.25	"F": 0}
{"v": 1	"t": 2557641	"P": 996.0	"F": 0}
{"v": 1	"t": 2557661	"P": 995.5	"F": 0}
{"v": 1	"t": 2557682	"P": 991.0	"F": 0}
{"v": 1	"t": 2557702	"P": 991.5	"F": 0}
{"v": 1	"t": 2557722	"P": 993.25	"F": 0}
{"v": 1	"t": 2557743	"P": 994.5	"F": 0}
{"v": 1	"t": 2557763	"P": 992.0	"F": 0}
{"v": 1	"t": 2557783	"P": 990.0	"F": 0}
{"v": 1	"t": 2557803	"P": 994.25	"F": 0}
{"v": 1	"t": 2557824	"P": 993.5	"F": 0}
{"v": 1	"t": 2557844	"P": 991.5	"F": 0}
{"v": 1	"t": 2557864	"P": 991.25	"F": 0}
{"v": 1	"t": 2557885	"P": 994.5	"F": 0}
{"v": 1	"t": 2557905	"P": 991.0	"F": 0}
{"v": 1	"t": 2557926	"P": 989.75	"F": 0}
{"v": 1	"t": 2557946	"P": 995.5	"F": 0}
{"v": 1	"t": 2557966	"P": 992.0	"F": 0}
{"v": 1	"t": 2557987	"P": 988.0	"F": 0}
{"v": 1	"t": 2558007	"P": 997.0	"F": 0}
{"v": 1	"t": 2558028	"P": 994.75	"F": 0}
{"v": 1	"t": 2558048	"P": 992.25	"F": 0}
{"v": 1	"t": 2558068	"P": 991.75	"F": 0}
{"v": 1	"t": 2558089	"P": 995.5	"F": 0}
{"v": 1	"t": 2558109	"P": 992.5	"F": 0}
{"v": 1	"t": 2558129	"P": 991.5	"F": 0}
{"v": 1	"t": 2558150	"P": 995.25	"F": 0}
{"v": 1	"t": 2558170	"P": 992.75	"F": 0}
{"v": 1	"t": 2558191	"P": 990.25	"F": 0}
{"v": 1	"t": 2558211	"P": 995.25	"F": 0}
{"v": 1	"t": 2558231	"P": 993.25	"F": 0}
{"v": 1	"t": 2558252	"P": 990.25	"F": 0}
{"v": 1	"t": 2558272	"P": 993.75	"F": 0}
{"v": 1	"t": 2558292	"P": 995.5	"F": 0}
{"v": 1	"t": 2558313	"P": 990.25	"F": 0}
{"v": 1	"t": 2558333	"P": 989.5	"F": 0}
{"v": 1	"t": 2558354	"P": 995.25	"F": 0}
{"v": 1	"t": 2558374	"P": 993.25	"F": 0}
{"v": 1	"t": 2558394	"P": 989.5	"F": 0}
{"v": 1	"t": 2558415	"P": 992.5	"F": 0}
{"v": 1	"t": 2558435	"P": 992.75	"F": 0}
{"v": 1	"t": 2558455	"P": 991.25	"F": 0}
{"v": 1	"t": 2558476	"P": 992.5	"F": 0}
{"v": 1	"t": 2558496	"P": 994.75	"F": 0	"C": 45.23	"D": 3141	"sn": 54091779688249	"file": "/data/device_log/data0000.out"}
{"v": 1	"t": 2558517	"P": 990.75	"F": 0}
{"v": 1	"t": 2558537	"P": 992.5	"F": 0}
{"v": 1	"t": 2558557	"P": 997.0	"F": 0}
{"v": 1	"t": 2558578	"P": 993.5	"F": 0}
{"v": 1	"t": 2558598	"P": 989.75	"F": 0}
{"v": 1	"t": 2558619	"P": 994.25	"F": 0}
{"v": 1	"t": 2558639	"P": 992.0	"F": 0}
{"v": 1	"t": 2558659	"P": 990.5	"F": 0}
{"v": 1	"t": 2558680	"P": 995.25	"F": 0}
{"v": 1	"t": 2558700	"P": 993.5	"F": 0}
{"v": 1	"t": 2558720	"P": 990.0	"F": 0}
{"v": 1	"t": 2558741	"P": 989.5	"F": 0}
{"v": 1	"t": 2558761	"P": 994.5	"F": 0}
{"v": 1	"t": 2558781	"P": 993.5	"F": 0}
{"v": 1	"t": 2558802	"P": 990.5	"F": 0}
{"v": 1	"t": 2558822	"P": 988.25	"F": 0}
{"v": 1	"t": 2558842	"P": 994.5	"F": 0}
{"v": 1	"t": 2558862	"P": 994.5	"F": 0}
{"v": 1	"t": 2558883	"P": 992.75	"F": 0}
{"v": 1	"t": 2558903	"P": 989.0	"F": 0}
{"v": 1	"t": 2558923	"P": 994.25	"F": 0}
{"v": 1	"t": 2558944	"P": 995.5	"F": 0}
{"v": 1	"t": 2558964	"P": 991.0	"F": 0}
{"v": 1	"t": 2558984	"P": 990.0	"F": 0}
{"v": 1	"t": 2559005	"P": 993.75	"F": 0}
{"v": 1	"t": 2559025	"P": 995.75	"F": 0}
{"v": 1	"t": 2559045	"P": 990.75	"F": 0}
{"v": 1	"t": 2559065	"P": 990.25	"F": 0}
{"v": 1	"t": 2559086	"P": 990.5	"F": 0}
{"v": 1	"t": 2559106	"P": 995.25	"F": 0}
{"v": 1	"t": 2559126	"P": 993.0	"F": 0}
{"v": 1	"t": 2559147	"P": 989.5	"F": 0}
{"v": 1	"t": 2559167	"P": 993.75	"F": 0}
{"v": 1	"t": 2559188	"P": 991.75	"F": 0}
{"v": 1	"t": 2559208	"P": 991.25	"F": 0}
{"v": 1	"t": 2559228	"P": 996.0	"F": 0}
{"v": 1	"t": 2559249	"P": 994.25	"F": 0}
{"v": 1	"t": 2559269	"P": 990.25	"F": 0}
{"v": 1	"t": 2559289	"P": 989.5	"F": 0}
{"v": 1	"t": 2559310	"P": 994.25	"F": 0}
{"v": 1	"t": 2559330	"P": 993.75	"F": 0}
{"v": 1	"t": 2559350	"P": 991.75	"F": 0}
{"v": 1	"t": 2559371	"P": 990.25	"F": 0}
{"v": 1	"t": 2559391	"P": 992.0	"F": 0}
{"v": 1	"t": 2559411	"P": 994.25	"F": 0}
{"v": 1	"t": 2559431	"P": 991.0	"F": 0}
{"v": 1	"t": 2559452	"P": 990.25	"F": 0}
{"v": 1	"t": 2559472	"P": 991.25	"F": 0}
{"v": 1	"t": 2559492	"P": 995.5	"F": 0}
{"v": 1	"t": 2559513	"P": 992.5	"F": 0	"C": 45.235	"D": 3141	"sn": 54091779688249	"file": "/data/device_log/data0000.out"}
{"v": 1	"t": 2559533	"P": 989.25	"F": 0}
{"v": 1	"t": 2559553	"P": 993.0	"F": 0}
{"v": 1	"t": 2559574	"P": 994.5	"F": 0}
{"v": 1	"t": 2559594	"P": 992.75	"F": 0}
{"v": 1	"t": 2559614	"P": 988.5	"F": 0}
{"v": 1	"t": 2559635	"P": 990.0	"F": 0}
{"v": 1	"t": 2559655	"P": 995.5	"F": 0}
{"v": 1	"t": 2559675	"P": 991.75	"F": 0}
{"v": 1	"t": 2559696	"P": 989.5	"F": 0}
{"v": 1	"t": 2559716	"P": 994.25	"F": 0}
{"v": 1	"t": 2559736	"P": 991.5	"F": 0}
{"v": 1	"t": 2559757	"P": 988.25	"F": 0}
{"v": 1	"t": 2559777	"P": 993.25	"F": 0}
{"v": 1	"t": 2559798	"P": 993.5	"F": 0}
{"v": 1	"t": 2559818	"P": 990.75	"F": 0}
{"v": 1	"t": 2559838	"P": 988.75	"F": 0}
{"v": 1	"t": 2559858	"P": 992.75	"F": 0}
{"v": 1	"t": 2559879	"P": 991.75	"F": 0}
{"v": 1	"t": 2559899	"P": 992.5	"F": 0}
{"v": 1	"t": 2559919	"P": 988.5	"F": 0}
{"v": 1	"t": 2559940	"P": 993.75	"F": 0}
{"v": 1	"t": 2559960	"P": 993.75	"F": 0}
{"v": 1	"t": 2559980	"P": 990.75	"F": 0}
{"v": 1	"t": 2560000	"P": 989.5	"F": 0}
{"v": 1	"t": 2560021	"P": 993.75	"F": 0}
{"v": 1	"t": 2560041	"P": 994.0	"F": 0}
{"v": 1	"t": 2560061	"P": 990.75	"F": 0}
{"v": 1	"t": 2560082	"P": 989.75	"F": 0}
{"v": 1	"t": 2560102	"P": 991.0	"F": 0}
{"v": 1	"t": 2560122	"P": 996.0	"F": 0}
{"v": 1	"t": 2560143	"P": 993.25	"F": 0}
{"v": 1	"t": 2560163	"P": 991.0	"F": 0}
{"v": 1	"t": 2560183	"P": 990.5	"F": 0}
{"v": 1	"t": 2560204	"P": 994.75	"F": 0}
{"v": 1	"t": 2560224	"P": 992.25	"F": 0}
{"v": 1	"t": 2560244	"P": 989.25	"F": 0}
{"v": 1	"t": 2560265	"P": 991.5	"F": 0}
{"v": 1	"t": 2560285	"P": 994.0	"F": 0}
{"v": 1	"t": 2560306	"P": 988.75	"F": 0}
{"v": 1	"t": 2560326	"P": 993.75	"F": 0}
{"v": 1	"t": 2560346	"P": 992.5	"F": 0}
{"v": 1	"t": 2560367	"P": 989.0	"F": 0}
{"v": 1	"t": 2560387	"P": 991.0	"F": 0}
{"v": 1	"t": 2560407	"P": 996.5	"F": 0}
{"v": 1	"t": 2560428	"P": 992.75	"F": 0}
{"v": 1	"t": 2560448	"P": 988.75	"F": 0}
{"v": 1	"t": 2560468	"P": 989.25	"F": 0}
{"v": 1	"t": 2560488	"P": 995.25	"F": 0}
{"v": 1	"t": 2560509	"P": 994.75	"F": 0}
{"v": 1	"t": 2560529	"P": 990.25	"F": 0	"C": 45.215	"D": 3141	"sn": 54091779688249	"file": "/data/device_log/data0000.out"}
{"v": 1	"t": 2560549	"P": 989.25	"F": 0}
{"v": 1	"t": 2560570	"P": 993.0	"F": 0}
{"v": 1	"t": 2560590	"P": 994.5	"F": 0}
{"v": 1	"t": 2560610	"P": 990.0	"F": 0}
{"v": 1	"t": 2560631	"P": 990.25	"F": 0}
{"v": 1	"t": 2560651	"P": 996.0	"F": 0}
{"v": 1	"t": 2560671	"P": 994.25	"F": 0}
{"v": 1	"t": 2560692	"P": 990.5	"F": 0}
{"v": 1	"t": 2560712	"P": 987.75	"F": 0}
{"v": 1	"t": 2560732	"P": 994.5	"F": 0}
{"v": 1	"t": 2560753	"P": 993.0	"F": 0}
{"v": 1	"t": 2560773	"P": 990.75	"F": 0}
{"v": 1	"t": 2560793	"P": 989.5	"F": 0}
{"v": 1	"t": 2560813	"P": 995.5	"F": 0}
{"v": 1	"t": 2560834	"P": 995.0	"F": 0}
{"v": 1	"t": 2560854	"P": 990.5	"F": 0}
{"v": 1	"t": 2560875	"P": 992.5	"F": 0}
{"v": 1	"t": 2560895	"P": 994.0	"F": 0}
{"v": 1	"t": 2560916	"P": 991.5	"F": 0}
{"v": 1	"t": 2560936	"P": 996.75	"F": 0}
{"v": 1	"t": 2560957	"P": 992.25	"F": 0}
{"v": 1	"t": 2560977	"P": 992.75	"F": 0}
{"v": 1	"t": 2560997	"P": 994.75	"F": 0}
{"v": 1	"t": 2561018	"P": 990.25	"F": 0}
{"v": 1	"t": 2561038	"P": 993.25	"F": 0}
{"v": 1	"t": 2561059	"P": 992.5	"F": 0}
{"v": 1	"t": 2561079	"P": 990.5	"F": 0}
{"v": 1	"t": 2561100	"P": 993.0	"F": 0}
{"v": 1	"t": 2561120	"P": 996.0	"F": 0}
{"v": 1	"t": 2561140	"P": 992.5	"F": 0}
{"v": 1	"t": 2561160	"P": 989.0	"F": 0}
{"v": 1	"t": 2561181	"P": 991.0	"F": 0}
{"v": 1	"t": 2561201	"P": 994.25	"F": 0}
{"v": 1	"t": 2561221	"P": 990.75	"F": 0}
{"v": 1	"t": 2561242	"P": 988.75	"F": 0}
{"v": 1	"t": 2561262	"P": 991.5	"F": 0}
{"v": 1	"t": 2561282	"P": 994.25	"F": 0}
{"v": 1	"t": 2561303	"P": 992.5	"F": 0}
{"v": 1	"t": 2561323	"P": 988.5	"F": 0}
{"v": 1	"t": 2561343	"P": 990.0	"F": 0}
{"v": 1	"t": 2561364	"P": 995.5	"F": 0}
{"v": 1	"t": 2561384	"P": 991.5	"F": 0}
{"v": 1	"t": 2561404	"P": 989.0	"F": 0}
{"v": 1	"t": 2561425	"P": 991.5	"F": 0}
{"v": 1	"t": 2561445	"P": 995.0	"F": 0}
{"v": 1	"t": 2561465	"P": 991.75	"F": 0}
{"v": 1	"t": 2561485	"P": 989.5	"F": 0}
{"v": 1	"t": 2561506	"P": 989.5	"F": 0}
{"v": 1	"t": 2561526	"P": 994.75	"F": 0}
{"v": 1	"t": 2561546	"P": 992.5	"F": 0	"C": 45.215	"D": 3141	"sn": 54091779688249	"file": "/data/device_log/data0000.out"}
{"v": 1	"t": 2561567	"P": 990.25	"F": 0}
{"v": 1	"t": 2561587	"P": 994.0	"F": 0}
{"v": 1	"t": 2561608	"P": 993.0	"F": 0}
{"v": 1	"t": 2561628	"P": 989.5	"F": 0}
{"v": 1	"t": 2561648	"P": 995.0	"F": 0}
{"v": 1	"t": 2561669	"P": 995.5	"F": 0}
{"v": 1	"t": 2561689	"P": 991.5	"F": 0}
{"v": 1	"t": 2561709	"P": 988.0	"F": 0}
{"v": 1	"t": 2561730	"P": 992.0	"F": 0}
{"v": 1	"t": 2561750	"P": 995.0	"F": 0}
{"v": 1	"t": 2561770	"P": 990.25	"F": 0}
{"v": 1	"t": 2561790	"P": 989.75	"F": 0}
{"v": 1	"t": 2561811	"P": 992.5	"F": 0}
{"v": 1	"t": 2561831	"P": 995.0	"F": 0}
{"v": 1	"t": 2561851	"P": 991.75	"F": 0}
{"v": 1	"t": 2561872	"P": 991.25	"F": 0}
{"v": 1	"t": 2561892	"P": 992.75	"F": 0}
{"v": 1	"t": 2561912	"P": 995.0	"F": 0}
{"v": 1	"t": 2561933	"P": 993.25	"F": 0}
{"v": 1	"t": 2561953	"P": 989.75	"F": 0}
{"v": 1	"t": 2561973	"P": 988.25	"F": 0}
{"v": 1	"t": 2561994	"P": 995.5	"F": 0}
{"v": 1	"t": 2562014	"P": 993.0	"F": 0}
{"v": 1	"t": 2562034	"P": 991.75	"F": 0}
{"v": 1	"t": 2562054	"P": 993.0	"F": 0}
{"v": 1	"t": 2562075	"P": 996.0	"F": 0}
{"v": 1	"t": 2562095	"P": 992.75	"F": 0}
{"v": 1	"t": 2562115	"P": 990.25	"F": 0}
{"v": 1	"t": 2562136	"P": 993.75	"F": 0}
{"v": 1	"t": 2562156	"P": 992.75	"F": 0}
{"v": 1	"t": 2562177	"P": 992.25	"F": 0}
{"v": 1	"t": 2562197	"P": 994.25	"F": 0}
{"v": 1	"t": 2562218	"P": 993.25	"F": 0}
{"v": 1	"t": 2562238	"P": 991.25	"F": 0}
{"v": 1	"t": 2562258	"P": 988.75	"F": 0}
{"v": 1	"t": 2562278	"P": 995.0	"F": 0}
{"v": 1	"t": 2562299	"P": 993.25	"F": 0}
{"v": 1	"t": 2562319	"P": 991.5	"F": 0}
{"v": 1	"t": 2562339	"P": 989.0	"F": 0}
{"v": 1	"t": 2562360	"P": 994.75	"F": 0}
{"v": 1	"t": 2562380	"P": 992.5	"F": 0}
{"v": 1	"t": 2562400	"P": 991.0	"F": 0}
{"v": 1	"t": 2562421	"P": 989.5	"F": 0}
{"v": 1	"t": 2562441	"P": 994.5	"F": 0}
{"v": 1	"t": 2562461	"P": 994.0	"F": 0}
{"v": 1	"t": 2562482	"P": 990.75	"F": 0}
{"v": 1	"t": 2562502	"P": 989.75	"F": 0}
{"v": 1	"t": 2562522	"P": 995.25	"F": 0}
{"v": 1	"t": 2562542	"P": 996.5	"F": 0}
{"v": 1	"t": 2562563	"P": 992.5	"F": 0	"C": 45.265	"D": 3141	"sn": 54091779688249	"file": "/data/device_log/data0000.out"}
{"v": 1	"t": 2562583	"P": 990.0	"F": 0}
{"v": 1	"t": 2562603	"P": 994.75	"F": 0}
{"v": 1	"t": 2562624	"P": 995.75	"F": 0}
{"v": 1	"t": 2562644	"P": 992.5	"F": 0}
{"v": 1	"t": 2562664	"P": 988.75	"F": 0}
{"v": 1	"t": 2562685	"P": 991.0	"F": 0}
{"v": 1	"t": 2562705	"P": 993.5	"F": 0}
{"v": 1	"t": 2562725	"P": 990.25	"F": 0}
{"v": 1	"t": 2562746	"P": 992.25	"F": 0}
{"v": 1	"t": 2562766	"P": 993.0	"F": 0}
{"v": 1	"t": 2562787	"P": 988.5	"F": 0}
{"v": 1	"t": 2562807	"P": 992.5	"F": 0}
{"v": 1	"t": 2562827	"P": 994.75	"F": 0}
{"v": 1	"t": 2562848	"P": 990.5	"F": 0}
{"v": 1	"t": 2562868	"P": 989.75	"F": 0}
{"v": 1	"t": 2562888	"P": 992.5	"F": 0}
{"v": 1	"t": 2562909	"P": 986.25	"F": 0}
{"v": 1	"t": 2562929	"P": 992.25	"F": 0}
{"v": 1	"t": 2562949	"P": 990.75	"F": 0}
{"v": 1	"t": 2562969	"P": 990.5	"F": 0}
{"v": 1	"t": 2562990	"P": 994.5	"F": 0}
{"v": 1	"t": 2563010	"P": 994.0	"F": 0}
{"v": 1	"t": 2563031	"P": 987.5	"F": 0}
{"v": 1	"t": 2563051	"P": 991.75	"F": 0}
{"v": 1	"t": 2563071	"P": 994.25	"F": 0}
{"v": 1	"t": 2563092	"P": 990.5	"F": 0}
{"v": 1	"t": 2563112	"P": 989.75	"F": 0}
{"v": 1	"t": 2563132	"P": 994.0	"F": 0}
{"v": 1	"t": 2563152	"P": 992.75	"F": 0}
{"v": 1	"t": 2563173	"P": 990.5	"F": 0}
{"v": 1	"t": 2563193	"P": 989.5	"F": 0}
{"v": 1	"t": 2563213	"P": 994.5	"F": 0}
{"v": 1	"t": 2563234	"P": 996.25	"F": 0}
{"v": 1	"t": 2563254	"P": 992.75	"F": 0}
{"v": 1	"t": 2563274	"P": 989.25	"F": 0}
{"v": 1	"t": 2563295	"P": 995.75	"F": 0}
{"v": 1	"t": 2563315	"P": 991.5	"F": 0}
{"v": 1	"t": 2563336	"P": 990.25	"F": 0}
{"v": 1	"t": 2563356	"P": 995.25	"F": 0}
{"v": 1	"t": 2563376	"P": 993.75	"F": 0}
{"v": 1	"t": 2563397	"P": 989.5	"F": 0}
{"v": 1	"t": 2563417	"P": 991.5	"F": 0}
{"v": 1	"t": 2563437	"P": 995.5	"F": 0}
{"v": 1	"t": 2563458	"P": 994.5	"F": 0}
{"v": 1	"t": 2563478	"P": 992.25	"F": 0}
{"v": 1	"t": 2563498	"P": 991.75	"F": 0}
{"v": 1	"t": 2563518	"P": 997.5	"F": 0}
{"v": 1	"t": 2563539	"P": 994.75	"F": 0}
{"v": 1	"t": 2563559	"P": 990.0	"F": 0}
{"v": 1	"t": 2563579	"P": 989.5	"F": 0	"C": 45.26	"D": 3141	"sn": 54091779688249	"file": "/data/device_log/data0000.out"}
{"v": 1	"t": 2563600	"P": 994.75	"F": 0}
{"v": 1	"t": 2563620	"P": 992.25	"F": 0}
{"v": 1	"t": 2563640	"P": 989.5	"F": 0}
{"v": 1	"t": 2563661	"P": 990.5	"F": 0}
{"v": 1	"t": 2563681	"P": 993.0	"F": 0}
{"v": 1	"t": 2563701	"P": 994.0	"F": 0}
{"v": 1	"t": 2563722	"P": 990.0	"F": 0}
{"v": 1	"t": 2563742	"P": 991.5	"F": 0}
{"v": 1	"t": 2563762	"P": 995.5	"F": 0}
{"v": 1	"t": 2563782	"P": 994.25	"F": 0}
{"v": 1	"t": 2563803	"P": 991.25	"F": 0}
{"v": 1	"t": 2563823	"P": 988.75	"F": 0}
{"v": 1	"t": 2563844	"P": 994.25	"F": 0}
{"v": 1	"t": 2563864	"P": 992.5	"F": 0}
{"v": 1	"t": 2563884	"P": 990.75	"F": 0}
{"v": 1	"t": 2563905	"P": 996.75	"F": 0}
{"v": 1	"t": 2563925	"P": 992.25	"F": 0}
{"v": 1	"t": 2563946	"P": 988.25	"F": 0}
{"v": 1	"t": 2563966	"P": 995.5	"F": 0}
{"v": 1	"t": 2563986	"P": 996.5	"F": 0}
{"v": 1	"t": 2564006	"P": 993.75	"F": 0}
{"v": 1	"t": 2564027	"P": 989.75	"F": 0}
{"v": 1	"t": 2564047	"P": 992.0	"F": 0}
{"v": 1	"t": 2564067	"P": 996.25	"F": 0}
{"v": 1	"t": 2564088	"P": 991.75	"F": 0}
{"v": 1	"t": 2564108	"P": 989.25	"F": 0}
{"v": 1	"t": 2564128	"P": 992.25	"F": 0}
{"v": 1	"t": 2564149	"P": 995.25	"F": 0}
{"v": 1	"t": 2564169	"P": 993.75	"F": 0}
{"v": 1	"t": 2564189	"P": 990.25	"F": 0}
{"v": 1	"t": 2564209	"P": 989.75	"F": 0}
{"v": 1	"t": 2564230	"P": 994.25	"F": 0}
{"v": 1	"t": 2564250	"P": 993.5	"F": 0}
{"v": 1	"t": 2564270	"P": 989.5	"F": 0}
{"v": 1	"t": 2564291	"P": 991.5	"F": 0}
{"v": 1	"t": 2564311	"P": 994.75	"F": 0}
{"v": 1	"t": 2564331	"P": 992.75	"F": 0}
{"v": 1	"t": 2564352	"P": 990.0	"F": 0}
{"v": 1	"t": 2564372	"P": 991.5	"F": 0}
{"v": 1	"t": 2564392	"P": 996.75	"F": 0}
{"v": 1	"t": 2564413	"P": 994.0	"F": 0}
{"v": 1	"t": 2564433	"P": 990.0	"F": 0}
{"v": 1	"t": 2564453	"P": 995.0	"F": 0}
{"v": 1	"t": 2564474	"P": 993.75	"F": 0}
{"v": 1	"t": 2564494	"P": 989.5	"F": 0}
{"v": 1	"t": 2564515	"P": 995.0	"F": 0}
{"v": 1	"t": 2564535	"P": 992.5	"F": 0}
{"v": 1	"t": 2564556	"P": 991.75	"F": 0}
{"v": 1	"t": 2564576	"P": 994.25	"F": 0}
{"v": 1	"t": 2564597	"P": 991.25	"F": 0	"C": 45.255	"D": 3141	"sn": 54091779688249	"file": "/data/device_log/data0000.out"}
{"v": 1	"t": 2564617	"P": 994.75	"F": 0}
{"v": 1	"t": 2564638	"P": 994.25	"F": 0}
{"v": 1	"t": 2564658	"P": 988.0	"F": 0}
{"v": 1	"t": 2564678	"P": 995.75	"F": 0}
{"v": 1	"t": 2564699	"P": 993.75	"F": 0}
{"v": 1	"t": 2564719	"P": 991.5	"F": 0}
{"v": 1	"t": 2564739	"P": 990.75	"F": 0}
{"v": 1	"t": 2564760	"P": 994.0	"F": 0}
{"v": 1	"t": 2564780	"P": 993.75	"F": 0}
{"v": 1	"t": 2564800	"P": 992.0	"F": 0}
{"v": 1	"t": 2564821	"P": 989.25	"F": 0}
{"v": 1	"t": 2564841	"P": 993.0	"F": 0}
{"v": 1	"t": 2564861	"P": 994.0	"F": 0}
{"v": 1	"t": 2564881	"P": 993.0	"F": 0}
{"v": 1	"t": 2564902	"P": 990.25	"F": 0}
{"v": 1	"t": 2564922	"P": 992.5	"F": 0}
{"v": 1	"t": 2564942	"P": 994.25	"F": 0}
{"v": 1	"t": 2564963	"P": 992.0	"F": 0}
{"v": 1	"t": 2564983	"P": 988.5	"F": 0}
{"v": 1	"t": 2565003	"P": 994.0	"F": 0}
{"v": 1	"t": 2565024	"P": 995.5	"F": 0}
{"v": 1	"t": 2565044	"P": 992.0	"F": 0}
{"v": 1	"t": 2565064	"P": 988.5	"F": 0}
{"v": 1	"t": 2565085	"P": 991.0	"F": 0}
{"v": 1	"t": 2565105	"P": 998.25	"F": 0}
{"v": 1	"t": 2565125	"P": 992.5	"F": 0}
{"v": 1	"t": 2565145	"P": 989.75	"F": 0}
{"v": 1	"t": 2565166	"P": 993.0	"F": 0}
{"v": 1	"t": 2565186	"P": 993.75	"F": 0}
{"v": 1	"t": 2565207	"P": 990.0	"F": 0}
{"v": 1	"t": 2565227	"P": 995.5	"F": 0}
{"v": 1	"t": 2565248	"P": 995.25	"F": 0}
{"v": 1	"t": 2565268	"P": 991.25	"F": 0}
{"v": 1	"t": 2565288	"P": 989.5	"F": 0}
{"v": 1	"t": 2565308	"P": 995.25	"F": 0}
{"v": 1	"t": 2565329	"P": 994.5	"F": 0}
{"v": 1	"t": 2565349	"P": 993.75	"F": 0}
{"v": 1	"t": 2565369	"P": 990.5	"F": 0}
{"v": 1	"t": 2565390	"P": 994.25	"F": 0}
{"v": 1	"t": 2565410	"P": 994.5	"F": 0}
{"v": 1	"t": 2565430	"P": 992.25	"F": 0}
{"v": 1	"t": 2565451	"P": 989.5	"F": 0}
{"v": 1	"t": 2565471	"P": 993.5	"F": 0}
{"v": 1	"t": 2565491	"P": 995.5	"F": 0}
{"v": 1	"t": 2565511	"P": 992.75	"F": 0}
{"v": 1	"t": 2565532	"P": 989.5	"F": 0}
{"v": 1	"t": 2565552	"P": 992.75	"F": 0}
{"v": 1	"t": 2565572	"P": 994.25	"F": 0}
{"v": 1	"t": 2565593	"P": 994.75	"F": 0}
{"v": 1	"t": 2565613	"P": 988.75	"F": 0	"C": 45.25	"D": 3141	"sn": 54091779688249	"file": "/data/device_log/data0000.out"}
{"v": 1	"t": 2565633	"P": 993.0	"F": 0}
{"v": 1	"t": 2565654	"P": 995.75	"F": 0}
{"v": 1	"t": 2565674	"P": 993.25	"F": 0}
{"v": 1	"t": 2565694	"P": 989.75	"F": 0}
{"v": 1	"t": 2565715	"P": 993.0	"F": 0}
{"v": 1	"t": 2565735	"P": 995.5	"F": 0}
{"v": 1	"t": 2565755	"P": 992.0	"F": 0}
{"v": 1	"t": 2565776	"P": 992.75	"F": 0}
{"v": 1	"t": 2565796	"P": 995.5	"F": 0}
{"v": 1	"t": 2565817	"P": 990.75	"F": 0}
{"v": 1	"t": 2565837	"P": 992.0	"F": 0}
{"v": 1	"t": 2565857	"P": 995.75	"F": 0}
{"v": 1	"t": 2565877	"P": 993.5	"F": 0}
{"v": 1	"t": 2565898	"P": 991.5	"F": 0}
{"v": 1	"t": 2565918	"P": 989.75	"F": 0}
{"v": 1	"t": 2565938	"P": 995.25	"F": 0}
{"v": 1	"t": 2565959	"P": 997.75	"F": 0}
{"v": 1	"t": 2565979	"P": 992.25	"F": 0}
{"v": 1	"t": 2565999	"P": 991.0	"F": 0}
{"v": 1	"t": 2566020	"P": 995.25	"F": 0}
{"v": 1	"t": 2566040	"P": 995.25	"F": 0}
{"v": 1	"t": 2566060	"P": 992.0	"F": 0}
{"v": 1	"t": 2566081	"P": 987.75	"F": 0}
{"v": 1	"t": 2566101	"P": 992.75	"F": 0}
{"v": 1	"t": 2566121	"P": 994.75	"F": 0}
{"v": 1	"t": 2566141	"P": 992.25	"F": 0}
{"v": 1	"t": 2566162	"P": 989.5	"F": 0}
{"v": 1	"t": 2566182	"P": 992.5	"F": 0}
{"v": 1	"t": 2566202	"P": 994.75	"F": 0}
{"v": 1	"t": 2566223	"P": 991.75	"F": 0}
{"v": 1	"t": 2566243	"P": 988.0	"F": 0}
{"v": 1	"t": 2566263	"P": 992.25	"F": 0}
{"v": 1	"t": 2566284	"P": 996.0	"F": 0}
{"v": 1	"t": 2566304	"P": 992.0	"F": 0}
{"v": 1	"t": 2566325	"P": 992.0	"F": 0}
{"v": 1	"t": 2566345	"P": 994.75	"F": 0}
{"v": 1	"t": 2566365	"P": 990.5	"F": 0}
{"v": 1	"t": 2566386	"P": 991.5	"F": 0}
{"v": 1	"t": 2566406	"P": 995.25	"F": 0}
{"v": 1	"t": 2566426	"P": 992.75	"F": 0}
{"v": 1	"t": 2566447	"P": 992.0	"F": 0}
{"v": 1	"t": 2566467	"P": 989.75	"F": 0}
{"v": 1	"t": 2566487	"P": 994.0	"F": 0}
{"v": 1	"t": 2566507	"P": 994.0	"F": 0}
{"v": 1	"t": 2566528	"P": 991.25	"F": 0}
{"v": 1	"t": 2566548	"P": 989.5	"F": 0}
{"v": 1	"t": 2566568	"P": 994.25	"F": 0}
{"v": 1	"t": 2566589	"P": 996.25	"F": 0}
{"v": 1	"t": 2566609	"P": 993.25	"F": 0}
{"v": 1	"t": 2566629	"P": 989.75	"F": 0	"C": 45.255	"D": 3141	"sn": 54091779688249	"file": "/data/device_log/data0000.out"}
{"v": 1	"t": 2566650	"P": 993.0	"F": 0}
{"v": 1	"t": 2566670	"P": 995.0	"F": 0}
{"v": 1	"t": 2566690	"P": 990.75	"F": 0}
{"v": 1	"t": 2566710	"P": 989.75	"F": 0}
{"v": 1	"t": 2566731	"P": 993.0	"F": 0}
{"v": 1	"t": 2566751	"P": 993.5	"F": 0}
{"v": 1	"t": 2566771	"P": 993.25	"F": 0}
{"v": 1	"t": 2566792	"P": 988.75	"F": 0}
{"v": 1	"t": 2566812	"P": 993.0	"F": 0}
{"v": 1	"t": 2566832	"P": 994.25	"F": 0}
{"v": 1	"t": 2566853	"P": 993.0	"F": 0}
{"v": 1	"t": 2566873	"P": 989.0	"F": 0}
{"v": 1	"t": 2566894	"P": 995.75	"F": 0}
{"v": 1	"t": 2566914	"P": 993.0	"F": 0}
{"v": 1	"t": 2566934	"P": 988.75	"F": 0}
{"v": 1	"t": 2566955	"P": 994.25	"F": 0}
{"v": 1	"t": 2566975	"P": 995.0	"F": 0}
{"v": 1	"t": 2566995	"P": 991.5	"F": 0}
{"v": 1	"t": 2567016	"P": 990.0	"F": 0}
{"v": 1	"t": 2567036	"P": 994.5	"F": 0}
{"v": 1	"t": 2567056	"P": 994.75	"F": 0}
{"v": 1	"t": 2567076	"P": 990.0	"F": 0}
{"v": 1	"t": 2567097	"P": 989.0	"F": 0}
{"v": 1	"t": 2567117	"P": 993.75	"F": 0}
{"v": 1	"t": 2567137	"P": 994.25	"F": 0}
{"v": 1	"t": 2567158	"P": 991.5	"F": 0}
{"v": 1	"t": 2567178	"P": 989.25	"F": 0}
{"v": 1	"t": 2567198	"P": 992.75	"F": 0}
{"v": 1	"t": 2567219	"P": 993.0	"F": 0}
{"v": 1	"t": 2567239	"P": 994.5	"F": 0}
{"v": 1	"t": 2567259	"P": 988.5	"F": 0}
{"v": 1	"t": 2567280	"P": 992.0	"F": 0}
{"v": 1	"t": 2567300	"P": 995.75	"F": 0}
{"v": 1	"t": 2567320	"P": 993.5	"F": 0}
{"v": 1	"t": 2567340	"P": 989.0	"F": 0}
{"v": 1	"t": 2567361	"P": 993.0	"F": 0}
{"v": 1	"t": 2567381	"P": 996.25	"F": 0}
{"v": 1	"t": 2567401	"P": 993.25	"F": 0}
{"v": 1	"t": 2567422	"P": 991.0	"F": 0}
{"v": 1	"t": 2567442	"P": 993.5	"F": 0}
{"v": 1	"t": 2567463	"P": 993.75	"F": 0}
{"v": 1	"t": 2567483	"P": 990.25	"F": 0}
{"v": 1	"t": 2567503	"P": 996.25	"F": 0}
{"v": 1	"t": 2567524	"P": 995.75	"F": 0}
{"v": 1	"t": 2567544	"P": 993.5	"F": 0}
{"v": 1	"t": 2567564	"P": 988.75	"F": 0}
{"v": 1	"t": 2567585	"P": 992.5	"F": 0}
{"v": 1	"t": 2567605	"P": 995.75	"F": 0}
{"v": 1	"t": 2567625	"P": 989.75	"F": 0}
{"v": 1	"t": 2567646	"P": 989.5	"F": 0	"C": 45.305	"D": 3141	"sn": 54091779688249	"file": "/data/device_log/data0000.out"}
{"v": 1	"t": 2567666	"P": 991.5	"F": 0}
{"v": 1	"t": 2567686	"P": 996.25	"F": 0}
{"v": 1	"t": 2567706	"P": 992.25	"F": 0}
{"v": 1	"t": 2567727	"P": 991.0	"F": 0}
{"v": 1	"t": 2567747	"P": 992.75	"F": 0}
{"v": 1	"t": 2567767	"P": 996.5	"F": 0}
{"v": 1	"t": 2567788	"P": 991.75	"F": 0}
{"v": 1	"t": 2567808	"P": 989.5	"F": 0}
{"v": 1	"t": 2567828	"P": 992.0	"F": 0}
{"v": 1	"t": 2567849	"P": 993.75	"F": 0}
{"v": 1	"t": 2567869	"P": 992.0	"F": 0}
{"v": 1	"t": 2567889	"P": 989.25	"F": 0}
{"v": 1	"t": 2567909	"P": 991.5	"F": 0}
{"v": 1	"t": 2567930	"P": 996.25	"F": 0}
{"v": 1	"t": 2567950	"P": 993.75	"F": 0}
{"v": 1	"t": 2567970	"P": 988.75	"F": 0}
{"v": 1	"t": 2567991	"P": 991.75	"F": 0}
{"v": 1	"t": 2568011	"P": 996.0	"F": 0}
{"v": 1	"t": 2568032	"P": 991.5	"F": 0}
{"v": 1	"t": 2568052	"P": 993.75	"F": 0}
{"v": 1	"t": 2568073	"P": 994.5	"F": 0}
{"v": 1	"t": 2568093	"P": 990.0	"F": 0}
{"v": 1	"t": 2568114	"P": 994.5	"F": 0}
{"v": 1	"t": 2568134	"P": 994.5	"F": 0}
{"v": 1	"t": 2568155	"P": 991.25	"F": 0}
{"v": 1	"t": 2568175	"P": 994.5	"F": 0}
{"v": 1	"t": 2568195	"P": 991.5	"F": 0}
{"v": 1	"t": 2568216	"P": 991.25	"F": 0}
{"v": 1	"t": 2568236	"P": 995.0	"F": 0}
{"v": 1	"t": 2568256	"P": 991.75	"F": 0}
{"v": 1	"t": 2568277	"P": 991.25	"F": 0}
{"v": 1	"t": 2568297	"P": 991.25	"F": 0}
{"v": 1	"t": 2568317	"P": 996.75	"F": 0}
{"v": 1	"t": 2568338	"P": 991.5	"F": 0}
{"v": 1	"t": 2568358	"P": 990.0	"F": 0}
{"v": 1	"t": 2568378	"P": 991.25	"F": 0}
{"v": 1	"t": 2568399	"P": 997.5	"F": 0}
{"v": 1	"t": 2568419	"P": 994.0	"F": 0}
{"v": 1	"t": 2568439	"P": 991.25	"F": 0}
{"v": 1	"t": 2568459	"P": 991.0	"F": 0}
{"v": 1	"t": 2568480	"P": 993.75	"F": 0}
{"v": 1	"t": 2568500	"P": 994.5	"F": 0}
{"v": 1	"t": 2568520	"P": 989.0	"F": 0}
{"v": 1	"t": 2568541	"P": 990.75	"F": 0}
{"v": 1	"t": 2568561	"P": 996.25	"F": 0}
{"v": 1	"t": 2568581	"P": 993.0	"F": 0}
{"v": 1	"t": 2568602	"P": 991.25	"F": 0}
{"v": 1	"t": 2568622	"P": 989.75	"F": 0}
{"v": 1	"t": 2568642	"P": 996.25	"F": 0}
{"v": 1	"t": 2568663	"P": 993.75	"F": 0	"C": 45.215	"D": 3141	"sn": 54091779688249	"file": "/data/device_log/data0000.out"}
{"v": 1	"t": 2568683	"P": 990.0	"F": 0}
{"v": 1	"t": 2568703	"P": 992.75	"F": 0}
{"v": 1	"t": 2568724	"P": 995.5	"F": 0}
{"v": 1	"t": 2568744	"P": 992.0	"F": 0}
{"v": 1	"t": 2568764	"P": 991.0	"F": 0}
{"v": 1	"t": 2568785	"P": 994.75	"F": 0}
{"v": 1	"t": 2568805	"P": 992.25	"F": 0}
{"v": 1	"t": 2568826	"P": 990.75	"F": 0}
{"v": 1	"t": 2568846	"P": 995.75	"F": 0}
{"v": 1	"t": 2568866	"P": 995.0	"F": 0}
{"v": 1	"t": 2568887	"P": 992.25	"F": 0}
{"v": 1	"t": 2568907	"P": 990.75	"F": 0}
{"v": 1	"t": 2568927	"P": 995.0	"F": 0}
{"v": 1	"t": 2568947	"P": 995.75	"F": 0}
{"v": 1	"t": 2568968	"P": 992.75	"F": 0}
{"v": 1	"t": 2568988	"P": 989.75	"F": 0}
{"v": 1	"t": 2569008	"P": 993.75	"F": 0}
{"v": 1	"t": 2569029	"P": 995.0	"F": 0}
{"v": 1	"t": 2569049	"P": 993.25	"F": 0}
{"v": 1	"t": 2569069	"P": 988.25	"F": 0}
{"v": 1	"t": 2569090	"P": 993.0	"F": 0}
{"v": 1	"t": 2569110	"P": 996.75	"F": 0}
{"v": 1	"t": 2569130	"P": 992.25	"F": 0}
{"v": 1	"t": 2569150	"P": 990.5	"F": 0}
{"v": 1	"t": 2569171	"P": 991.25	"F": 0}
{"v": 1	"t": 2569191	"P": 994.5	"F": 0}
{"v": 1	"t": 2569211	"P": 991.5	"F": 0}
{"v": 1	"t": 2569232	"P": 989.75	"F": 0}
{"v": 1	"t": 2569252	"P": 992.5	"F": 0}
{"v": 1	"t": 2569272	"P": 995.75	"F": 0}
{"v": 1	"t": 2569293	"P": 992.0	"F": 0}
{"v": 1	"t": 2569313	"P": 990.25	"F": 0}
{"v": 1	"t": 2569334	"P": 994.25	"F": 0}
{"v": 1	"t": 2569354	"P": 992.0	"F": 0}
{"v": 1	"t": 2569374	"P": 991.0	"F": 0}
{"v": 1	"t": 2569395	"P": 995.0	"F": 0}
{"v": 1	"t": 2569415	"P": 992.75	"F": 0}
{"v": 1	"t": 2569435	"P": 990.75	"F": 0}
{"v": 1	"t": 2569456	"P": 991.0	"F": 0}
{"v": 1	"t": 2569476	"P": 995.75	"F": 0}
{"v": 1	"t": 2569496	"P": 995.0	"F": 0}
{"v": 1	"t": 2569517	"P": 992.25	"F": 0}
{"v": 1	"t": 2569537	"P": 989.5	"F": 0}
{"v": 1	"t": 2569557	"P": 996.0	"F": 0}
{"v": 1	"t": 2569577	"P": 993.0	"F": 0}
{"v": 1	"t": 2569598	"P": 991.5	"F": 0}
{"v": 1	"t": 2569618	"P": 989.75	"F": 0}
{"v": 1	"t": 2569638	"P": 992.5	"F": 0}
{"v": 1	"t": 2569659	"P": 994.75	"F": 0}
{"v": 1	"t": 2569679	"P": 990.5	"F": 0	"C": 45.29	"D": 3140	"sn": 54091779688249	"file": "/data/device_log/data0000.out"}
{"v": 1	"t": 2569699	"P": 990.25	"F": 0}
{"v": 1	"t": 2569720	"P": 993.75	"F": 0}
{"v": 1	"t": 2569740	"P": 995.75	"F": 0}
{"v": 1	"t": 2569760	"P": 992.75	"F": 0}
{"v": 1	"t": 2569781	"P": 989.75	"F": 0}
{"v": 1	"t": 2569801	"P": 995.75	"F": 0}
{"v": 1	"t": 2569821	"P": 995.75	"F": 0}
{"v": 1	"t": 2569841	"P": 993.25	"F": 0}
{"v": 1	"t": 2569862	"P": 991.0	"F": 0}
{"v": 1	"t": 2569882	"P": 995.25	"F": 0}
{"v": 1	"t": 2569903	"P": 992.25	"F": 0}
{"v": 1	"t": 2569923	"P": 988.75	"F": 0}
{"v": 1	"t": 2569944	"P": 994.5	"F": 0}
{"v": 1	"t": 2569964	"P": 994.25	"F": 0}
{"v": 1	"t": 2569984	"P": 989.5	"F": 0}
{"v": 1	"t": 2570004	"P": 991.75	"F": 0}
{"v": 1	"t": 2570025	"P": 996.25	"F": 0}
{"v": 1	"t": 2570045	"P": 992.5	"F": 0}
{"v": 1	"t": 2570065	"P": 990.25	"F": 0}
{"v": 1	"t": 2570086	"P": 991.25	"F": 0}
{"v": 1	"t": 2570106	"P": 994.75	"F": 0}
{"v": 1	"t": 2570126	"P": 990.0	"F": 0}
{"v": 1	"t": 2570147	"P": 989.5	"F": 0}
{"v": 1	"t": 2570167	"P": 993.75	"F": 0}
{"v": 1	"t": 2570187	"P": 995.0	"F": 0}
{"v": 1	"t": 2570208	"P": 992.75	"F": 0}
{"v": 1	"t": 2570228	"P": 989.5	"F": 0}
{"v": 1	"t": 2570248	"P": 992.75	"F": 0}
{"v": 1	"t": 2570269	"P": 994.25	"F": 0}
{"v": 1	"t": 2570289	"P": 993.5	"F": 0}
{"v": 1	"t": 2570309	"P": 989.25	"F": 0}
{"v": 1	"t": 2570330	"P": 991.5	"F": 0}
{"v": 1	"t": 2570350	"P": 994.5	"F": 0}
{"v": 1	"t": 2570370	"P": 993.5	"F": 0}
{"v": 1	"t": 2570390	"P": 989.75	"F": 0}
{"v": 1	"t": 2570411	"P": 992.25	"F": 0}
{"v": 1	"t": 2570431	"P": 995.5	"F": 0}
{"v": 1	"t": 2570452	"P": 991.0	"F": 0}
{"v": 1	"t": 2570472	"P": 993.5	"F": 0}
{"v": 1	"t": 2570493	"P": 994.25	"F": 0}
{"v": 1	"t": 2570513	"P": 990.5	"F": 0}
{"v": 1	"t": 2570533	"P": 992.25	"F": 0}
{"v": 1	"t": 2570554	"P": 994.75	"F": 0}
{"v": 1	"t": 2570574	"P": 991.5	"F": 0}
{"v": 1	"t": 2570594	"P": 989.5	"F": 0}
{"v": 1	"t": 2570614	"P": 992.25	"F": 0}
{"v": 1	"t": 2570635	"P": 995.25	"F": 0}
{"v": 1	"t": 2570655	"P": 993.0	"F": 0}
{"v": 1	"t": 2570675	"P": 990.0	"F": 0}
{"v": 1	"t": 2570696	"P": 991.5	"F": 0	"C": 45.265	"D": 3140	"sn": 54091779688249	"file": "/data/device_log/data0000.out"}
{"v": 1	"t": 2570716	"P": 995.25	"F": 0}
{"v": 1	"t": 2570736	"P": 993.25	"F": 0}
{"v": 1	"t": 2570757	"P": 990.25	"F": 0}
{"v": 1	"t": 2570777	"P": 992.0	"F": 0}
{"v": 1	"t": 2570797	"P": 995.0	"F": 0}
{"v": 1	"t": 2570818	"P": 994.75	"F": 0}
{"v": 1	"t": 2570838	"P": 992.25	"F": 0}
{"v": 1	"t": 2570858	"P": 989.25	"F": 0}
{"v": 1	"t": 2570878	"P": 995.0	"F": 0}
{"v": 1	"t": 2570899	"P": 994.5	"F": 0}
{"v": 1	"t": 2570919	"P": 991.25	"F": 0}
{"v": 1	"t": 2570939	"P": 990.0	"F": 0}
{"v": 1	"t": 2570960	"P": 993.75	"F": 0}
{"v": 1	"t": 2570980	"P": 994.0	"F": 0}
{"v": 1	"t": 2571000	"P": 989.5	"F": 0}
{"v": 1	"t": 2571021	"P": 991.75	"F": 0}
{"v": 1	"t": 2571041	"P": 992.75	"F": 0}
{"v": 1	"t": 2571062	"P": 990.75	"F": 0}
{"v": 1	"t": 2571082	"P": 994.0	"F": 0}
{"v": 1	"t": 2571103	"P": 993.5	"F": 0}
{"v": 1	"t": 2571123	"P": 989.0	"F": 0}
{"v": 1	"t": 2571143	"P": 991.25	"F": 0}
{"v": 1	"t": 2571163	"P": 996.0	"F": 0}
{"v": 1	"t": 2571184	"P": 992.75	"F": 0}
{"v": 1	"t": 2571204	"P": 990.5	"F": 0}
{"v": 1	"t": 2571224	"P": 989.5	"F": 0}
{"v": 1	"t": 2571245	"P": 995.5	"F": 0}
{"v": 1	"t": 2571265	"P": 993.5	"F": 0}
{"v": 1	"t": 2571285	"P": 993.5	"F": 0}
{"v": 1	"t": 2571306	"P": 990.75	"F": 0}
{"v": 1	"t": 2571326	"P": 993.25	"F": 0}
{"v": 1	"t": 2571346	"P": 995.0	"F": 0}
{"v": 1	"t": 2571367	"P": 990.5	"F": 0}
{"v": 1	"t": 2571387	"P": 990.5	"F": 0}
{"v": 1	"t": 2571407	"P": 997.0	"F": 0}
{"v": 1	"t": 2571427	"P": 994.75	"F": 0}
{"v": 1	"t": 2571448	"P": 991.5	"F": 0}
{"v": 1	"t": 2571468	"P": 990.25	"F": 0}
{"v": 1	"t": 2571488	"P": 994.25	"F": 0}
{"v": 1	"t": 2571509	"P": 995.25	"F": 0}
{"v": 1	"t": 2571529	"P": 992.5	"F": 0}
{"v": 1	"t": 2571549	"P": 988.75	"F": 0}
{"v": 1	"t": 2571570	"P": 994.0	"F": 0}
{"v": 1	"t": 2571590	"P": 993.5	"F": 0}
{"v": 1	"t": 2571610	"P": 992.5	"F": 0}
{"v": 1	"t": 2571631	"P": 993.5	"F": 0}
{"v": 1	"t": 2571651	"P": 994.0	"F": 0}
{"v": 1	"t": 2571672	"P": 990.75	"F": 0}
{"v": 1	"t": 2571692	"P": 994.5	"F": 0}
{"v": 1	"t": 2571713	"P": 993.0	"F": 0	"C": 45.275	"D": 3140	"sn": 54091779688249	"file": "/data/device_log/data0000.out"}
{"v": 1	"t": 2571733	"P": 992.0	"F": 0}
{"v": 1	"t": 2571754	"P": 994.75	"F": 0}
{"v": 1	"t": 2571774	"P": 990.25	"F": 0}
{"v": 1	"t": 2571795	"P": 993.0	"F": 0}
{"v": 1	"t": 2571815	"P": 994.0	"F": 0}
{"v": 1	"t": 2571835	"P": 991.25	"F": 0}
{"v": 1	"t": 2571856	"P": 988.5	"F": 0}
{"v": 1	"t": 2571876	"P": 995.0	"F": 0}
{"v": 1	"t": 2571896	"P": 994.25	"F": 0}
{"v": 1	"t": 2571917	"P": 992.25	"F": 0}
{"v": 1	"t": 2571937	"P": 989.75	"F": 0}
{"v": 1	"t": 2571957	"P": 995.0	"F": 0}
{"v": 1	"t": 2571977	"P": 993.0	"F": 0}
{"v": 1	"t": 2571998	"P": 991.75	"F": 0}
{"v": 1	"t": 2572018	"P": 989.0	"F": 0}
{"v": 1	"t": 2572038	"P": 993.5	"F": 0}
{"v": 1	"t": 2572059	"P": 994.75	"F": 0}
{"v": 1	"t": 2572079	"P": 991.75	"F": 0}
{"v": 1	"t": 2572099	"P": 990.75	"F": 0}
{"v": 1	"t": 2572120	"P": 992.5	"F": 0}
{"v": 1	"t": 2572140	"P": 998.0	"F": 0}
{"v": 1	"t": 2572160	"P": 991.5	"F": 0}
{"v": 1	"t": 2572180	"P": 990.25	"F": 0}
{"v": 1	"t": 2572201	"P": 993.0	"F": 0}
{"v": 1	"t": 2572221	"P": 995.5	"F": 0}
{"v": 1	"t": 2572241	"P": 992.25	"F": 0}
{"v": 1	"t": 2572262	"P": 988.0	"F": 0}
{"v": 1	"t": 2572282	"P": 991.25	"F": 0}
{"v": 1	"t": 2572302	"P": 995.75	"F": 0}
{"v": 1	"t": 2572323	"P": 991.75	"F": 0}
{"v": 1	"t": 2572343	"P": 992.25	"F": 0}
{"v": 1	"t": 2572364	"P": 996.0	"F": 0}
{"v": 1	"t": 2572384	"P": 990.0	"F": 0}
{"v": 1	"t": 2572404	"P": 990.5	"F": 0}
{"v": 1	"t": 2572425	"P": 996.25	"F": 0}
{"v": 1	"t": 2572445	"P": 993.5	"F": 0}
{"v": 1	"t": 2572465	"P": 991.75	"F": 0}
{"v": 1	"t": 2572486	"P": 989.75	"F": 0}
{"v": 1	"t": 2572506	"P": 994.75	"F": 0}
{"v": 1	"t": 2572526	"P": 994.5	"F": 0}
{"v": 1	"t": 2572547	"P": 992.5	"F": 0}
{"v": 1	"t": 2572567	"P": 989.75	"F": 0}
{"v": 1	"t": 2572587	"P": 996.25	"F": 0}
{"v": 1	"t": 2572607	"P": 994.0	"F": 0}
{"v": 1	"t": 2572628	"P": 991.0	"F": 0}
{"v": 1	"t": 2572648	"P": 988.25	"F": 0}
{"v": 1	"t": 2572668	"P": 993.0	"F": 0}
{"v": 1	"t": 2572689	"P": 994.5	"F": 0}
{"v": 1	"t": 2572709	"P": 990.25	"F": 0}
{"v": 1	"t": 2572729	"P": 990.0	"F": 0	"C": 45.295	"D": 3140	"sn": 54091779688249	"file": "/data/device_log/data0000.out"}
{"v": 1	"t": 2572750	"P": 993.5	"F": 0}
{"v": 1	"t": 2572770	"P": 996.0	"F": 0}
{"v": 1	"t": 2572790	"P": 993.25	"F": 0}
{"v": 1	"t": 2572811	"P": 989.75	"F": 0}
{"v": 1	"t": 2572831	"P": 993.5	"F": 0}
{"v": 1	"t": 2572851	"P": 994.0	"F": 0}
{"v": 1	"t": 2572872	"P": 992.0	"F": 0}
{"v": 1	"t": 2572892	"P": 990.5	"F": 0}
{"v": 1	"t": 2572912	"P": 995.75	"F": 0}
{"v": 1	"t": 2572933	"P": 990.75	"F": 0}
{"v": 1	"t": 2572953	"P": 989.5	"F": 0}
{"v": 1	"t": 2572973	"P": 997.0	"F": 0}
{"v": 1	"t": 2572994	"P": 993.75	"F": 0}
{"v": 1	"t": 2573014	"P": 990.25	"F": 0}
{"v": 1	"t": 2573034	"P": 991.0	"F": 0}
{"v": 1	"t": 2573055	"P": 995.0	"F": 0}
{"v": 1	"t": 2573075	"P": 994.25	"F": 0}
{"v": 1	"t": 2573095	"P": 989.5	"F": 0}
{"v": 1	"t": 2573116	"P": 991.25	"F": 0}
{"v": 1	"t": 2573136	"P": 998.25	"F": 0}
{"v": 1	"t": 2573156	"P": 993.75	"F": 0}
{"v": 1	"t": 2573177	"P": 991.25	"F": 0}
{"v": 1	"t": 2573197	"P": 991.25	"F": 0}
{"v": 1	"t": 2573217	"P": 996.0	"F": 0}
{"v": 1	"t": 2573237	"P": 994.75	"F": 0}
{"v": 1	"t": 2573258	"P": 991.0	"F": 0}
{"v": 1	"t": 2573278	"P": 990.0	"F": 0}
{"v": 1	"t": 2573298	"P": 994.0	"F": 0}
{"v": 1	"t": 2573319	"P": 994.5	"F": 0}
{"v": 1	"t": 2573339	"P": 993.25	"F": 0}
{"v": 1	"t": 2573359	"P": 990.75	"F": 0}
{"v": 1	"t": 2573380	"P": 993.5	"F": 0}
{"v": 1	"t": 2573400	"P": 994.5	"F": 0}
{"v": 1	"t": 2573420	"P": 991.75	"F": 0}
{"v": 1	"t": 2573441	"P": 990.25	"F": 0}
{"v": 1	"t": 2573461	"P": 993.75	"F": 0}
{"v": 1	"t": 2573481	"P": 994.5	"F": 0}
{"v": 1	"t": 2573502	"P": 988.75	"F": 0}
{"v": 1	"t": 2573522	"P": 995.75	"F": 0}
{"v": 1	"t": 2573542	"P": 994.0	"F": 0}
{"v": 1	"t": 2573563	"P": 990.75	"F": 0}
{"v": 1	"t": 2573583	"P": 990.25	"F": 0}
{"v": 1	"t": 2573603	"P": 994.25	"F": 0}
{"v": 1	"t": 2573624	"P": 996.25	"F": 0}
{"v": 1	"t": 2573644	"P": 992.75	"F": 0}
{"v": 1	"t": 2573664	"P": 988.75	"F": 0}
{"v": 1	"t": 2573685	"P": 995.5	"F": 0}
{"v": 1	"t": 2573705	"P": 995.0	"F": 0}
{"v": 1	"t": 2573725	"P": 992.75	"F": 0}
{"v": 1	"t": 2573746	"P": 989.0	"F": 0	"C": 45.31	"D": 3140	"sn": 54091779688249	"file": "/data/device_log/data0000.out"}
{"v": 1	"t": 2573766	"P": 993.5	"F": 0}
{"v": 1	"t": 2573786	"P": 995.25	"F": 0}
{"v": 1	"t": 2573806	"P": 993.75	"F": 0}
{"v": 1	"t": 2573827	"P": 989.25	"F": 0}
{"v": 1	"t": 2573847	"P": 994.25	"F": 0}
{"v": 1	"t": 2573867	"P": 995.0	"F": 0}
{"v": 1	"t": 2573888	"P": 993.5	"F": 0}
{"v": 1	"t": 2573908	"P": 988.5	"F": 0}
{"v": 1	"t": 2573928	"P": 992.0	"F": 0}
{"v": 1	"t": 2573949	"P": 995.0	"F": 0}
{"v": 1	"t": 2573969	"P": 995.0	"F": 0}
{"v": 1	"t": 2573989	"P": 990.25	"F": 0}
{"v": 1	"t": 2574010	"P": 994.25	"F": 0}
{"v": 1	"t": 2574030	"P": 993.5	"F": 0}
{"v": 1	"t": 2574051	"P": 989.75	"F": 0}
{"v": 1	"t": 2574071	"P": 995.25	"F": 0}
{"v": 1	"t": 2574091	"P": 992.5	"F": 0}
{"v": 1	"t": 2574112	"P": 990.5	"F": 0}
{"v": 1	"t": 2574132	"P": 992.0	"F": 0}
{"v": 1	"t": 2574152	"P": 994.25	"F": 0}
{"v": 1	"t": 2574173	"P": 993.25	"F": 0}
{"v": 1	"t": 2574193	"P": 989.25	"F": 0}
{"v": 1	"t": 2574213	"P": 991.25	"F": 0}
{"v": 1	"t": 2574233	"P": 995.0	"F": 0}
{"v": 1	"t": 2574254	"P": 993.0	"F": 0}
{"v": 1	"t": 2574274	"P": 991.25	"F": 0}
{"v": 1	"t": 2574294	"P": 990.0	"F": 0}
{"v": 1	"t": 2574315	"P": 996.0	"F": 0}
{"v": 1	"t": 2574335	"P": 994.0	"F": 0}
{"v": 1	"t": 2574355	"P": 991.0	"F": 0}
{"v": 1	"t": 2574376	"P": 990.25	"F": 0}
{"v": 1	"t": 2574396	"P": 996.5	"F": 0}
{"v": 1	"t": 2574416	"P": 993.75	"F": 0}
{"v": 1	"t": 2574437	"P": 991.5	"F": 0}
{"v": 1	"t": 2574457	"P": 990.5	"F": 0}
{"v": 1	"t": 2574477	"P": 996.0	"F": 0}
{"v": 1	"t": 2574497	"P": 995.5	"F": 0}
{"v": 1	"t": 2574518	"P": 992.75	"F": 0}
{"v": 1	"t": 2574538	"P": 990.5	"F": 0}
{"v": 1	"t": 2574558	"P": 996.0	"F": 0}
{"v": 1	"t": 2574579	"P": 996.0	"F": 0}
{"v": 1	"t": 2574599	"P": 990.75	"F": 0}
{"v": 1	"t": 2574620	"P": 991.5	"F": 0}
{"v": 1	"t": 2574640	"P": 993.5	"F": 0}
{"v": 1	"t": 2574660	"P": 989.5	"F": 0}
{"v": 1	"t": 2574681	"P": 990.5	"F": 0}
{"v": 1	"t": 2574701	"P": 994.75	"F": 0}
{"v": 1	"t": 2574721	"P": 994.0	"F": 0}
{"v": 1	"t": 2574742	"P": 991.0	"F": 0}
{"v": 1	"t": 2574762	"P": 990.75	"F": 0	"C": 45.31	"D": 3140	"sn": 54091779688249	"file": "/data/device_log/data0000.out"}
{"v": 1	"t": 2574782	"P": 994.5	"F": 0}
{"v": 1	"t": 2574802	"P": 996.5	"F": 0}
{"v": 1	"t": 2574823	"P": 990.0	"F": 0}
{"v": 1	"t": 2574843	"P": 989.25	"F": 0}
{"v": 1	"t": 2574863	"P": 994.0	"F": 0}
{"v": 1	"t": 2574884	"P": 993.5	"F": 0}
{"v": 1	"t": 2574904	"P": 990.0	"F": 0}
{"v": 1	"t": 2574924	"P": 990.25	"F": 0}
{"v": 1	"t": 2574945	"P": 993.5	"F": 0}
{"v": 1	"t": 2574965	"P": 996.0	"F": 0}
{"v": 1	"t": 2574985	"P": 990.5	"F": 0}
{"v": 1	"t": 2575006	"P": 987.75	"F": 0}
{"v": 1	"t": 2575026	"P": 993.0	"F": 0}
{"v": 1	"t": 2575046	"P": 994.25	"F": 0}
{"v": 1	"t": 2575066	"P": 990.75	"F": 0}
{"v": 1	"t": 2575087	"P": 990.0	"F": 0}
{"v": 1	"t": 2575107	"P": 992.25	"F": 0}
{"v": 1	"t": 2575127	"P": 993.5	"F": 0}
{"v": 1	"t": 2575148	"P": 991.25	"F": 0}
{"v": 1	"t": 2575168	"P": 993.25	"F": 0}
{"v": 1	"t": 2575189	"P": 993.75	"F": 0}
{"v": 1	"t": 2575209	"P": 990.25	"F": 0}
{"v": 1	"t": 2575230	"P": 993.5	"F": 0}
{"v": 1	"t": 2575250	"P": 990.5	"F": 0}
{"v": 1	"t": 2575271	"P": 993.0	"F": 0}
{"v": 1	"t": 2575291	"P": 993.5	"F": 0}
{"v": 1	"t": 2575312	"P": 988.75	"F": 0}
{"v": 1	"t": 2575332	"P": 993.5	"F": 0}
{"v": 1	"t": 2575352	"P": 993.75	"F": 0}
{"v": 1	"t": 2575373	"P": 991.25	"F": 0}
{"v": 1	"t": 2575393	"P": 989.75	"F": 0}
{"v": 1	"t": 2575413	"P": 995.75	"F": 0}
{"v": 1	"t": 2575434	"P": 995.5	"F": 0}
{"v": 1	"t": 2575454	"P": 992.25	"F": 0}
{"v": 1	"t": 2575474	"P": 989.5	"F": 0}
{"v": 1	"t": 2575495	"P": 993.0	"F": 0}
{"v": 1	"t": 2575515	"P": 993.75	"F": 0}
{"v": 1	"t": 2575535	"P": 992.25	"F": 0}
{"v": 1	"t": 2575555	"P": 989.75	"F": 0}
{"v": 1	"t": 2575576	"P": 991.5	"F": 0}
{"v": 1	"t": 2575596	"P": 994.75	"F": 0}
{"v": 1	"t": 2575616	"P": 993.25	"F": 0}
{"v": 1	"t": 2575637	"P": 990.5	"F": 0}
{"v": 1	"t": 2575657	"P": 990.5	"F": 0}
{"v": 1	"t": 2575677	"P": 995.75	"F": 0}
{"v": 1	"t": 2575698	"P": 993.25	"F": 0}
{"v": 1	"t": 2575718	"P": 991.0	"F": 0}
{"v": 1	"t": 2575738	"P": 990.25	"F": 0}
{"v": 1	"t": 2575758	"P": 994.75	"F": 0}
{"v": 1	"t": 2575779	"P": 992.5	"F": 0	"C": 45.31	"D": 3140	"sn": 54091779688249	"file": "/data/device_log/data0000.out"}
{"v": 1	"t": 2575799	"P": 989.5	"F": 0}
{"v": 1	"t": 2575819	"P": 989.75	"F": 0}
{"v": 1	"t": 2575840	"P": 996.0	"F": 0}
{"v": 1	"t": 2575860	"P": 991.5	"F": 0}
{"v": 1	"t": 2575881	"P": 990.75	"F": 0}
{"v": 1	"t": 2575901	"P": 995.0	"F": 0}
{"v": 1	"t": 2575921	"P": 991.5	"F": 0}
{"v": 1	"t": 2575942	"P": 989.0	"F": 0}
{"v": 1	"t": 2575962	"P": 993.0	"F": 0}
{"v": 1	"t": 2575982	"P": 995.5	"F": 0}
{"v": 1	"t": 2576003	"P": 992.75	"F": 0}
{"v": 1	"t": 2576023	"P": 991.5	"F": 0}
{"v": 1	"t": 2576043	"P": 988.25	"F": 0}
{"v": 1	"t": 2576064	"P": 996.25	"F": 0}
{"v": 1	"t": 2576084	"P": 994.0	"F": 0}
{"v": 1	"t": 2576104	"P": 989.25	"F": 0}
{"v": 1	"t": 2576124	"P": 989.0	"F": 0}
{"v": 1	"t": 2576145	"P": 994.75	"F": 0}
{"v": 1	"t": 2576165	"P": 994.75	"F": 0}
{"v": 1	"t": 2576185	"P": 990.25	"F": 0}
{"v": 1	"t": 2576206	"P": 989.5	"F": 0}
{"v": 1	"t": 2576226	"P": 996.5	"F": 0}
{"v": 1	"t": 2576246	"P": 994.5	"F": 0}
{"v": 1	"t": 2576267	"P": 991.0	"F": 0}
{"v": 1	"t": 2576287	"P": 990.0	"F": 0}
{"v": 1	"t": 2576307	"P": 995.0	"F": 0}
{"v": 1	"t": 2576328	"P": 992.75	"F": 0}
{"v": 1	"t": 2576348	"P": 990.5	"F": 0}
{"v": 1	"t": 2576368	"P": 990.75	"F": 0}
{"v": 1	"t": 2576388	"P": 996.75	"F": 0}
{"v": 1	"t": 2576409	"P": 992.25	"F": 0}
{"v": 1	"t": 2576429	"P": 989.0	"F": 0}
{"v": 1	"t": 2576450	"P": 995.25	"F": 0}
{"v": 1	"t": 2576470	"P": 992.5	"F": 0}
{"v": 1	"t": 2576490	"P": 989.75	"F": 0}
{"v": 1	"t": 2576511	"P": 991.25	"F": 0}
{"v": 1	"t": 2576531	"P": 998.0	"F": 0}
{"v": 1	"t": 2576551	"P": 994.25	"F": 0}
{"v": 1	"t": 2576572	"P": 990.25	"F": 0}
{"v": 1	"t": 2576592	"P": 991.0	"F": 0}
{"v": 1	"t": 2576612	"P": 995.25	"F": 0}
{"v": 1	"t": 2576633	"P": 995.5	"F": 0}
{"v": 1	"t": 2576653	"P": 990.0	"F": 0}
{"v": 1	"t": 2576673	"P": 992.0	"F": 0}
{"v": 1	"t": 2576693	"P": 996.25	"F": 0}
{"v": 1	"t": 2576714	"P": 992.5	"F": 0}
{"v": 1	"t": 2576734	"P": 989.5	"F": 0}
{"v": 1	"t": 2576754	"P": 987.75	"F": 0}
{"v": 1	"t": 2576775	"P": 995.0	"F": 0}
{"v": 1	"t": 2576795	"P": 993.5	"F": 0	"C": 45.33	"D": 3140	"sn": 54091779688249	"file": "/data/device_log/data0000.out"}
{"v": 1	"t": 2576815	"P": 991.0	"F": 0}
{"v": 1	"t": 2576836	"P": 989.0	"F": 0}
{"v": 1	"t": 2576856	"P": 996.0	"F": 0}
{"v": 1	"t": 2576876	"P": 993.5	"F": 0}
{"v": 1	"t": 2576897	"P": 989.5	"F": 0}
{"v": 1	"t": 2576917	"P": 991.75	"F": 0}
{"v": 1	"t": 2576937	"P": 996.75	"F": 0}
{"v": 1	"t": 2576958	"P": 992.0	"F": 0}
{"v": 1	"t": 2576978	"P": 989.5	"F": 0}
{"v": 1	"t": 2576999	"P": 995.0	"F": 0}
{"v": 1	"t": 2577019	"P": 992.5	"F": 0}
{"v": 1	"t": 2577039	"P": 989.75	"F": 0}
{"v": 1	"t": 2577060	"P": 995.25	"F": 0}
{"v": 1	"t": 2577080	"P": 993.0	"F": 0}
{"v": 1	"t": 2577100	"P": 990.5	"F": 0}
{"v": 1	"t": 2577121	"P": 990.25	"F": 0}
{"v": 1	"t": 2577141	"P": 993.25	"F": 0}
{"v": 1	"t": 2577161	"P": 994.75	"F": 0}
{"v": 1	"t": 2577181	"P": 992.25	"F": 0}
{"v": 1	"t": 2577202	"P": 989.5	"F": 0}
{"v": 1	"t": 2577222	"P": 994.0	"F": 0}
{"v": 1	"t": 2577242	"P": 996.25	"F": 0}
{"v": 1	"t": 2577263	"P": 992.25	"F": 0}
{"v": 1	"t": 2577283	"P": 989.0	"F": 0}
{"v": 1	"t": 2577303	"P": 992.5	"F": 0}
{"v": 1	"t": 2577324	"P": 996.0	"F": 0}
{"v": 1	"t": 2577344	"P": 993.0	"F": 0}
{"v": 1	"t": 2577364	"P": 989.5	"F": 0}
{"v": 1	"t": 2577385	"P": 994.5	"F": 0}
{"v": 1	"t": 2577405	"P": 993.25	"F": 0}
{"v": 1	"t": 2577425	"P": 994.5	"F": 0}
{"v": 1	"t": 2577445	"P": 988.75	"F": 0}
{"v": 1	"t": 2577466	"P": 991.75	"F": 0}
{"v": 1	"t": 2577486	"P": 996.25	"F": 0}
{"v": 1	"t": 2577506	"P": 991.75	"F": 0}
{"v": 1	"t": 2577527	"P": 989.5	"F": 0}
{"v": 1	"t": 2577547	"P": 994.25	"F": 0}
{"v": 1	"t": 2577568	"P": 994.75	"F": 0}
{"v": 1	"t": 2577588	"P": 991.75	"F": 0}
{"v": 1	"t": 2577608	"P": 995.5	"F": 0}
{"v": 1	"t": 2577629	"P": 993.5	"F": 0}
{"v": 1	"t": 2577649	"P": 990.5	"F": 0}
{"v": 1	"t": 2577669	"P": 990.0	"F": 0}
{"v": 1	"t": 2577690	"P": 995.0	"F": 0}
{"v": 1	"t": 2577710	"P": 995.0	"F": 0}
{"v": 1	"t": 2577730	"P": 991.25	"F": -1}
{"v": 1	"t": 2577751	"P": 988.5	"F": 0}
{"v": 1	"t": 2577771	"P": 993.25	"F": 0}
{"v": 1	"t": 2577791	"P": 995.5	"F": 0}
{"v": 1	"t": 2577811	"P": 992.0	"F": 0	"C": 45.35	"D": 3140	"sn": 54091779688249	"file": "/data/device_log/data0000.out"}
{"v": 1	"t": 2577832	"P": 988.0	"F": 0}
{"v": 1	"t": 2577852	"P": 992.75	"F": 0}
{"v": 1	"t": 2577872	"P": 995.0	"F": 0}
{"v": 1	"t": 2577893	"P": 991.25	"F": 0}
{"v": 1	"t": 2577913	"P": 989.5	"F": 0}
{"v": 1	"t": 2577933	"P": 992.25	"F": 0}
{"v": 1	"t": 2577954	"P": 993.75	"F": 0}
{"v": 1	"t": 2577974	"P": 994.75	"F": 0}
{"v": 1	"t": 2577994	"P": 989.0	"F": 0}
{"v": 1	"t": 2578015	"P": 992.0	"F": 0}
{"v": 1	"t": 2578035	"P": 995.0	"F": 0}
{"v": 1	"t": 2578055	"P": 992.5	"F": 0}
{"v": 1	"t": 2578075	"P": 987.25	"F": 0}
{"v": 1	"t": 2578096	"P": 991.25	"F": 0}
{"v": 1	"t": 2578116	"P": 995.75	"F": 0}
{"v": 1	"t": 2578137	"P": 989.75	"F": 0}
{"v": 1	"t": 2578157	"P": 993.25	"F": 0}
{"v": 1	"t": 2578178	"P": 994.0	"F": 0}
{"v": 1	"t": 2578198	"P": 989.25	"F": 0}
{"v": 1	"t": 2578218	"P": 990.75	"F": 0}
{"v": 1	"t": 2578239	"P": 996.75	"F": 0}
{"v": 1	"t": 2578259	"P": 991.5	"F": 0}
{"v": 1	"t": 2578279	"P": 991.75	"F": 0}
{"v": 1	"t": 2578299	"P": 990.5	"F": 0}
{"v": 1	"t": 2578320	"P": 995.0	"F": 0}
{"v": 1	"t": 2578340	"P": 993.75	"F": 0}
{"v": 1	"t": 2578360	"P": 989.25	"F": 0}
{"v": 1	"t": 2578381	"P": 991.25	"F": 0}
{"v": 1	"t": 2578401	"P": 995.25	"F": 0}
{"v": 1	"t": 2578421	"P": 993.0	"F": 0}
{"v": 1	"t": 2578442	"P": 990.75	"F": 0}
{"v": 1	"t": 2578462	"P": 991.0	"F": 0}
{"v": 1	"t": 2578482	"P": 995.5	"F": 0}
{"v": 1	"t": 2578503	"P": 993.25	"F": 0}
{"v": 1	"t": 2578523	"P": 990.0	"F": 0}
{"v": 1	"t": 2578543	"P": 990.25	"F": 0}
{"v": 1	"t": 2578563	"P": 994.75	"F": 0}
{"v": 1	"t": 2578584	"P": 994.0	"F": 0}
{"v": 1	"t": 2578604	"P": 990.0	"F": 0}
{"v": 1	"t": 2578624	"P": 989.25	"F": 0}
{"v": 1	"t": 2578645	"P": 995.5	"F": 0}
{"v": 1	"t": 2578665	"P": 993.25	"F": 0}
{"v": 1	"t": 2578686	"P": 993.25	"F": 0}
{"v": 1	"t": 2578706	"P": 994.25	"F": 0}
{"v": 1	"t": 2578727	"P": 991.5	"F": 0}
{"v": 1	"t": 2578747	"P": 996.0	"F": 0}
{"v": 1	"t": 2578768	"P": 993.5	"F": 0}
{"v": 1	"t": 2578788	"P": 989.75	"F": 0}
{"v": 1	"t": 2578809	"P": 997.0	"F": 0}
{"v": 1	"t": 2578829	"P": 991.5	"F": 0	"C": 45.32	"D": 3140	"sn": 54091779688249	"file": "/data/device_log/data0000.out"}
{"v": 1	"t": 2578850	"P": 993.25	"F": 0}
{"v": 1	"t": 2578870	"P": 992.5	"F": 0}
{"v": 1	"t": 2578891	"P": 991.0	"F": 0}
{"v": 1	"t": 2578911	"P": 994.5	"F": 0}
{"v": 1	"t": 2578931	"P": 991.75	"F": 0}
{"v": 1	"t": 2578952	"P": 988.25	"F": 0}
{"v": 1	"t": 2578972	"P": 993.75	"F": 0}
{"v": 1	"t": 2578992	"P": 994.75	"F": 0}
{"v": 1	"t": 2579013	"P": 991.5	"F": 0}
{"v": 1	"t": 2579033	"P": 990.0	"F": 0}
{"v": 1	"t": 2579053	"P": 992.75	"F": 0}
{"v": 1	"t": 2579074	"P": 995.0	"F": 0}
{"v": 1	"t": 2579094	"P": 992.0	"F": 0}
{"v": 1	"t": 2579114	"P": 990.0	"F": 0}
{"v": 1	"t": 2579135	"P": 992.0	"F": 0}
{"v": 1	"t": 2579155	"P": 995.5	"F": 0}
{"v": 1	"t": 2579175	"P": 993.0	"F": 0}
{"v": 1	"t": 2579195	"P": 989.5	"F": 0}
{"v": 1	"t": 2579216	"P": 991.75	"F": 0}
{"v": 1	"t": 2579236	"P": 997.0	"F": 0}
{"v": 1	"t": 2579256	"P": 994.0	"F": 0}
{"v": 1	"t": 2579277	"P": 989.25	"F": 0}
{"v": 1	"t": 2579297	"P": 991.25	"F": 0}
{"v": 1	"t": 2579317	"P": 995.0	"F": 0}
{"v": 1	"t": 2579338	"P": 994.0	"F": 0}
{"v": 1	"t": 2579358	"P": 990.5	"F": 0}
{"v": 1	"t": 2579378	"P": 991.5	"F": 0}
{"v": 1	"t": 2579399	"P": 996.0	"F": 0}
{"v": 1	"t": 2579419	"P": 993.25	"F": 0}
{"v": 1	"t": 2579439	"P": 989.5	"F": 0}
{"v": 1	"t": 2579460	"P": 991.0	"F": 0}
{"v": 1	"t": 2579480	"P": 993.5	"F": 0}
{"v": 1	"t": 2579500	"P": 980.75	"F": 0}
{"v": 1	"t": 2579521	"P": 993.75	"F": 0}
{"v": 1	"t": 2579541	"P": 994.25	"F": 0}
{"v": 1	"t": 2579561	"P": 992.0	"F": 0}
{"v": 1	"t": 2579582	"P": 989.25	"F": 0}
{"v": 1	"t": 2579602	"P": 991.75	"F": 0}
{"v": 1	"t": 2579622	"P": 996.5	"F": 0}
{"v": 1	"t": 2579643	"P": 992.5	"F": 0}
{"v": 1	"t": 2579663	"P": 990.75	"F": 0}
{"v": 1	"t": 2579683	"P": 990.0	"F": 0}
{"v": 1	"t": 2579704	"P": 996.0	"F": 0}
{"v": 1	"t": 2579724	"P": 992.0	"F": 0}
{"v": 1	"t": 2579744	"P": 990.25	"F": 0}
{"v": 1	"t": 2579764	"P": 990.25	"F": 0}
{"v": 1	"t": 2579785	"P": 996.0	"F": 0}
{"v": 1	"t": 2579805	"P": 992.0	"F": 0}
{"v": 1	"t": 2579825	"P": 989.75	"F": 0}
{"v": 1	"t": 2579846	"P": 991.25	"F": 0	"C": 45.32	"D": 3140	"sn": 54091779688249	"file": "/data/device_log/data0000.out"}
{"v": 1	"t": 2579866	"P": 995.0	"F": 0}
{"v": 1	"t": 2579886	"P": 992.25	"F": 0}
{"v": 1	"t": 2579907	"P": 989.5	"F": 0}
{"v": 1	"t": 2579927	"P": 989.5	"F": 0}
{"v": 1	"t": 2579947	"P": 995.5	"F": 0}
{"v": 1	"t": 2579968	"P": 993.0	"F": 0}
{"v": 1	"t": 2579988	"P": 990.5	"F": 0}
{"v": 1	"t": 2580008	"P": 990.0	"F": 0}
{"v": 1	"t": 2580029	"P": 994.75	"F": 0}
{"v": 1	"t": 2580049	"P": 990.5	"F": 0}
{"v": 1	"t": 2580070	"P": 991.5	"F": 0}
{"v": 1	"t": 2580090	"P": 996.0	"F": 0}
{"v": 1	"t": 2580110	"P": 991.25	"F": 0}
{"v": 1	"t": 2580130	"P": 988.25	"F": 0}
{"v": 1	"t": 2580151	"P": 992.5	"F": 0}
{"v": 1	"t": 2580171	"P": 995.25	"F": 0}
{"v": 1	"t": 2580191	"P": 992.0	"F": 0}
{"v": 1	"t": 2580212	"P": 991.5	"F": 0}
{"v": 1	"t": 2580232	"P": 992.75	"F": 0}
{"v": 1	"t": 2580252	"P": 995.0	"F": 0}
{"v": 1	"t": 2580273	"P": 992.25	"F": 0}
{"v": 1	"t": 2580293	"P": 990.0	"F": 0}
{"v": 1	"t": 2580313	"P": 991.5	"F": 0}
{"v": 1	"t": 2580334	"P": 996.25	"F": 0}
{"v": 1	"t": 2580354	"P": 992.75	"F": 0}
{"v": 1	"t": 2580374	"P": 990.0	"F": 0}
{"v": 1	"t": 2580394	"P": 991.5	"F": 0}
{"v": 1	"t": 2580415	"P": 995.0	"F": 0}
{"v": 1	"t": 2580435	"P": 993.75	"F": 0}
{"v": 1	"t": 2580455	"P": 988.5	"F": 0}
{"v": 1	"t": 2580476	"P": 992.75	"F": 0}
{"v": 1	"t": 2580496	"P": 994.0	"F": 0}
{"v": 1	"t": 2580516	"P": 991.5	"F": 0}
{"v": 1	"t": 2580537	"P": 989.75	"F": 0}
{"v": 1	"t": 2580557	"P": 990.0	"F": 0}
{"v": 1	"t": 2580577	"P": 996.0	"F": 0}
{"v": 1	"t": 2580598	"P": 991.5	"F": 0}
{"v": 1	"t": 2580618	"P": 990.75	"F": 0}
{"v": 1	"t": 2580639	"P": 994.0	"F": 0}
{"v": 1	"t": 2580659	"P": 991.5	"F": 0}
{"v": 1	"t": 2580679	"P": 989.0	"F": 0}
{"v": 1	"t": 2580700	"P": 994.5	"F": 0}
{"v": 1	"t": 2580720	"P": 995.75	"F": 0}
{"v": 1	"t": 2580740	"P": 992.0	"F": 0}
{"v": 1	"t": 2580760	"P": 989.75	"F": 0}
{"v": 1	"t": 2580781	"P": 993.0	"F": 0}
{"v": 1	"t": 2580801	"P": 995.0	"F": 0}
{"v": 1	"t": 2580821	"P": 994.25	"F": 0}
{"v": 1	"t": 2580842	"P": 989.75	"F": 0}
{"v": 1	"t": 2580862	"P": 991.0	"F": 0	"C": 45.315	"D": 3140	"sn": 54091779688249	"file": "/data/device_log/data0000.out"}
{"v": 1	"t": 2580882	"P": 994.75	"F": 0}
{"v": 1	"t": 2580903	"P": 991.75	"F": 0}
{"v": 1	"t": 2580923	"P": 989.25	"F": 0}
{"v": 1	"t": 2580943	"P": 991.0	"F": 0}
{"v": 1	"t": 2580964	"P": 996.25	"F": 0}
{"v": 1	"t": 2580984	"P": 993.5	"F": 0}
{"v": 1	"t": 2581004	"P": 992.25	"F": 0}
{"v": 1	"t": 2581024	"P": 990.5	"F": 0}
{"v": 1	"t": 2581045	"P": 996.75	"F": 0}
{"v": 1	"t": 2581065	"P": 993.25	"F": 0}
{"v": 1	"t": 2581085	"P": 990.25	"F": 0}
{"v": 1	"t": 2581106	"P": 992.5	"F": 0}
{"v": 1	"t": 2581126	"P": 996.0	"F": 0}
{"v": 1	"t": 2581146	"P": 994.25	"F": 0}
{"v": 1	"t": 2581167	"P": 991.5	"F": 0}
{"v": 1	"t": 2581187	"P": 995.25	"F": 0}
{"v": 1	"t": 2581208	"P": 992.25	"F": 0}
{"v": 1	"t": 2581228	"P": 990.25	"F": 0}
{"v": 1	"t": 2581248	"P": 994.25	"F": 0}
{"v": 1	"t": 2581269	"P": 995.0	"F": 0}
{"v": 1	"t": 2581289	"P": 992.25	"F": 0}
{"v": 1	"t": 2581309	"P": 989.5	"F": 0}
{"v": 1	"t": 2581330	"P": 994.5	"F": 0}
{"v": 1	"t": 2581350	"P": 997.5	"F": 0}
{"v": 1	"t": 2581370	"P": 993.5	"F": 0}
{"v": 1	"t": 2581390	"P": 988.25	"F": 0}
{"v": 1	"t": 2581411	"P": 994.0	"F": 0}
{"v": 1	"t": 2581431	"P": 996.25	"F": 0}
{"v": 1	"t": 2581451	"P": 992.0	"F": 0}
{"v": 1	"t": 2581472	"P": 990.5	"F": 0}
{"v": 1	"t": 2581492	"P": 991.75	"F": 0}
{"v": 1	"t": 2581512	"P": 995.25	"F": 0}
{"v": 1	"t": 2581533	"P": 994.0	"F": 0}
{"v": 1	"t": 2581553	"P": 990.5	"F": 0}
{"v": 1	"t": 2581573	"P": 992.75	"F": 0}
{"v": 1	"t": 2581594	"P": 996.0	"F": 0}
{"v": 1	"t": 2581614	"P": 993.75	"F": 0}
{"v": 1	"t": 2581634	"P": 990.75	"F": 0}
{"v": 1	"t": 2581654	"P": 991.0	"F": 0}
{"v": 1	"t": 2581675	"P": 995.25	"F": 0}
{"v": 1	"t": 2581695	"P": 991.75	"F": 0}
{"v": 1	"t": 2581716	"P": 990.75	"F": 0}
{"v": 1	"t": 2581736	"P": 995.75	"F": 0}
{"v": 1	"t": 2581757	"P": 991.75	"F": 0}
{"v": 1	"t": 2581777	"P": 990.5	"F": 0}
{"v": 1	"t": 2581797	"P": 996.0	"F": 0}
{"v": 1	"t": 2581818	"P": 992.75	"F": 0}
{"v": 1	"t": 2581838	"P": 991.0	"F": 0}
{"v": 1	"t": 2581858	"P": 990.0	"F": 0}
{"v": 1	"t": 2581878	"P": 995.25	"F": 0	"C": 45.335	"D": 3140	"sn": 54091779688249	"file": "/data/device_log/data0000.out"}
{"v": 1	"t": 2581899	"P": 994.25	"F": 0}
{"v": 1	"t": 2581919	"P": 992.75	"F": 0}
{"v": 1	"t": 2581939	"P": 989.0	"F": 0}
{"v": 1	"t": 2581960	"P": 993.75	"F": 0}
{"v": 1	"t": 2581980	"P": 992.75	"F": 0}
{"v": 1	"t": 2582000	"P": 991.75	"F": 0}
{"v": 1	"t": 2582021	"P": 990.0	"F": 0}
{"v": 1	"t": 2582041	"P": 993.75	"F": 0}
{"v": 1	"t": 2582061	"P": 994.25	"F": 0}
{"v": 1	"t": 2582082	"P": 990.5	"F": 0}
{"v": 1	"t": 2582102	"P": 989.75	"F": 0}
{"v": 1	"t": 2582122	"P": 993.5	"F": 0}
{"v": 1	"t": 2582142	"P": 994.5	"F": 0}
{"v": 1	"t": 2582163	"P": 991.75	"F": 0}
{"v": 1	"t": 2582183	"P": 988.5	"F": 0}
{"v": 1	"t": 2582203	"P": 994.75	"F": 0}
{"v": 1	"t": 2582224	"P": 994.5	"F": 0}
{"v": 1	"t": 2582244	"P": 992.25	"F": 0}
{"v": 1	"t": 2582264	"P": 989.75	"F": 0}
{"v": 1	"t": 2582285	"P": 994.75	"F": 0}
{"v": 1	"t": 2582305	"P": 991.0	"F": 0}
{"v": 1	"t": 2582326	"P": 991.25	"F": 0}
{"v": 1	"t": 2582346	"P": 992.75	"F": 0}
{"v": 1	"t": 2582367	"P": 991.5	"F": 0}
{"v": 1	"t": 2582387	"P": 995.0	"F": 0}
{"v": 1	"t": 2582408	"P": 991.0	"F": 0}
{"v": 1	"t": 2582428	"P": 990.75	"F": 0}
{"v": 1	"t": 2582448	"P": 995.5	"F": 0}
{"v": 1	"t": 2582469	"P": 993.0	"F": 0}
{"v": 1	"t": 2582489	"P": 991.25	"F": 0}
{"v": 1	"t": 2582509	"P": 990.5	"F": 0}
{"v": 1	"t": 2582530	"P": 993.5	"F": 0}
{"v": 1	"t": 2582550	"P": 995.0	"F": 0}
{"v": 1	"t": 2582570	"P": 992.0	"F": 0}
{"v": 1	"t": 2582591	"P": 990.0	"F": 0}
{"v": 1	"t": 2582611	"P": 995.75	"F": 0}
{"v": 1	"t": 2582631	"P": 996.5	"F": 0}
{"v": 1	"t": 2582651	"P": 992.25	"F": 0}
{"v": 1	"t": 2582672	"P": 988.5	"F": 0}
{"v": 1	"t": 2582692	"P": 993.5	"F": 0}
{"v": 1	"t": 2582712	"P": 993.5	"F": 0}
{"v": 1	"t": 2582733	"P": 991.5	"F": 0}
{"v": 1	"t": 2582753	"P": 980.75	"F": 0}
{"v": 1	"t": 2582773	"P": 993.25	"F": 0}
{"v": 1	"t": 2582794	"P": 993.25	"F": 0}
{"v": 1	"t": 2582814	"P": 991.75	"F": 0}
{"v": 1	"t": 2582834	"P": 989.5	"F": 0}
{"v": 1	"t": 2582855	"P": 993.25	"F": 0}
{"v": 1	"t": 2582875	"P": 994.75	"F": 0}
{"v": 1	"t": 2582895	"P": 990.75	"F": 0	"C": 45.34	"D": 3140	"sn": 54091779688249	"file": "/data/device_log/data0000.out"}
{"v": 1	"t": 2582916	"P": 988.75	"F": 0}
{"v": 1	"t": 2582936	"P": 994.75	"F": 0}
{"v": 1	"t": 2582957	"P": 991.75	"F": 0}
{"v": 1	"t": 2582977	"P": 991.25	"F": 0}
{"v": 1	"t": 2582997	"P": 996.0	"F": 0}
{"v": 1	"t": 2583017	"P": 994.0	"F": 0}
{"v": 1	"t": 2583038	"P": 992.0	"F": 0}
{"v": 1	"t": 2583058	"P": 988.0	"F": 0}
{"v": 1	"t": 2583078	"P": 995.25	"F": 0}
{"v": 1	"t": 2583099	"P": 994.0	"F": 0}
{"v": 1	"t": 2583119	"P": 992.5	"F": 0}
{"v": 1	"t": 2583139	"P": 989.25	"F": 0}
{"v": 1	"t": 2583160	"P": 993.5	"F": 0}
{"v": 1	"t": 2583180	"P": 992.75	"F": 0}
{"v": 1	"t": 2583200	"P": 992.75	"F": 0}
{"v": 1	"t": 2583221	"P": 991.0	"F": 0}
{"v": 1	"t": 2583241	"P": 993.5	"F": 0}
{"v": 1	"t": 2583261	"P": 996.25	"F": 0}
{"v": 1	"t": 2583281	"P": 991.5	"F": 0}
{"v": 1	"t": 2583302	"P": 988.25	"F": 0}
{"v": 1	"t": 2583322	"P": 993.75	"F": 0}
{"v": 1	"t": 2583342	"P": 995.5	"F": 0}
{"v": 1	"t": 2583363	"P": 992.75	"F": 0}
{"v": 1	"t": 2583383	"P": 990.0	"F": 0}
{"v": 1	"t": 2583403	"P": 993.5	"F": 0}
{"v": 1	"t": 2583424	"P": 994.25	"F": 0}
{"v": 1	"t": 2583444	"P": 992.5	"F": 0}
{"v": 1	"t": 2583465	"P": 988.25	"F": 0}
{"v": 1	"t": 2583485	"P": 993.0	"F": 0}
{"v": 1	"t": 2583505	"P": 991.0	"F": 0}
{"v": 1	"t": 2583526	"P": 989.5	"F": 0}
{"v": 1	"t": 2583546	"P": 995.25	"F": 0}
{"v": 1	"t": 2583566	"P": 994.0	"F": 0}
{"v": 1	"t": 2583587	"P": 990.5	"F": 0}
{"v": 1	"t": 2583607	"P": 990.25	"F": 0}
{"v": 1	"t": 2583627	"P": 994.75	"F": 0}
{"v": 1	"t": 2583648	"P": 992.25	"F": 0}
{"v": 1	"t": 2583668	"P": 991.25	"F": 0}
{"v": 1	"t": 2583688	"P": 989.0	"F": 0}
{"v": 1	"t": 2583709	"P": 995.0	"F": 0}
{"v": 1	"t": 2583729	"P": 993.75	"F": 0}
{"v": 1	"t": 2583749	"P": 990.5	"F": 0}
{"v": 1	"t": 2583769	"P": 992.0	"F": 0}
{"v": 1	"t": 2583790	"P": 996.0	"F": 0}
{"v": 1	"t": 2583810	"P": 993.0	"F": 0}
{"v": 1	"t": 2583830	"P": 990.25	"F": 0}
{"v": 1	"t": 2583851	"P": 991.0	"F": 0}
{"v": 1	"t": 2583871	"P": 996.25	"F": 0}
{"v": 1	"t": 2583891	"P": 991.5	"F": 0}
{"v": 1	"t": 2583912	"P": 990.25	"F": 0	"C": 45.35	"D": 3140	"sn": 54091779688249	"file": "/data/device_log/data0000.out"}
{"v": 1	"t": 2583932	"P": 992.75	"F": 0}
{"v": 1	"t": 2583952	"P": 995.75	"F": 0}
{"v": 1	"t": 2583973	"P": 992.75	"F": 0}
{"v": 1	"t": 2583993	"P": 988.75	"F": 0}
{"v": 1	"t": 2584013	"P": 991.0	"F": 0}
{"v": 1	"t": 2584034	"P": 995.0	"F": 0}
{"v": 1	"t": 2584054	"P": 992.5	"F": 0}
{"v": 1	"t": 2584074	"P": 988.75	"F": 0}
{"v": 1	"t": 2584095	"P": 995.5	"F": 0}
{"v": 1	"t": 2584115	"P": 992.0	"F": 0}
{"v": 1	"t": 2584136	"P": 990.0	"F": 0}
{"v": 1	"t": 2584156	"P": 994.5	"F": 0}
{"v": 1	"t": 2584176	"P": 994.0	"F": 0}
{"v": 1	"t": 2584196	"P": 991.25	"F": 0}
{"v": 1	"t": 2584217	"P": 989.0	"F": 0}
{"v": 1	"t": 2584237	"P": 993.25	"F": 0}
{"v": 1	"t": 2584257	"P": 996.0	"F": 0}
{"v": 1	"t": 2584278	"P": 992.0	"F": 0}
{"v": 1	"t": 2584298	"P": 989.25	"F": 0}
{"v": 1	"t": 2584318	"P": 992.25	"F": 0}
{"v": 1	"t": 2584339	"P": 995.0	"F": 0}
{"v": 1	"t": 2584359	"P": 993.5	"F": 0}
{"v": 1	"t": 2584379	"P": 988.5	"F": 0}
{"v": 1	"t": 2584400	"P": 992.25	"F": 0}
{"v": 1	"t": 2584420	"P": 995.5	"F": 0}
{"v": 1	"t": 2584440	"P": 991.25	"F": 0}
{"v": 1	"t": 2584460	"P": 989.25	"F": 0}
{"v": 1	"t": 2584481	"P": 993.25	"F": 0}
{"v": 1	"t": 2584501	"P": 995.25	"F": 0}
{"v": 1	"t": 2584521	"P": 992.75	"F": 0}
{"v": 1	"t": 2584542	"P": 988.75	"F": 0}
{"v": 1	"t": 2584562	"P": 992.0	"F": 0}
{"v": 1	"t": 2584582	"P": 996.5	"F": 0}
{"v": 1	"t": 2584603	"P": 992.0	"F": 0}
{"v": 1	"t": 2584623	"P": 991.25	"F": 0}
{"v": 1	"t": 2584644	"P": 994.5	"F": 0}
{"v": 1	"t": 2584664	"P": 992.5	"F": 0}
{"v": 1	"t": 2584684	"P": 990.0	"F": 0}
{"v": 1	"t": 2584705	"P": 995.0	"F": 0}
{"v": 1	"t": 2584725	"P": 994.75	"F": 0}
{"v": 1	"t": 2584745	"P": 990.75	"F": 0}
{"v": 1	"t": 2584766	"P": 988.75	"F": 0}
{"v": 1	"t": 2584786	"P": 993.0	"F": 0}
{"v": 1	"t": 2584806	"P": 993.75	"F": 0}
{"v": 1	"t": 2584826	"P": 991.25	"F": 0}
{"v": 1	"t": 2584847	"P": 988.25	"F": 0}
{"v": 1	"t": 2584867	"P": 990.0	"F": 0}
{"v": 1	"t": 2584887	"P": 994.75	"F": 0}
{"v": 1	"t": 2584908	"P": 990.5	"F": 0}
{"v": 1	"t": 2584928	"P": 987.5	"F": 0	"C": 45.37	"D": 3140	"sn": 54091779688249	"file": "/data/device_log/data0000.out"}
{"v": 1	"t": 2584948	"P": 995.0	"F": 0}
{"v": 1	"t": 2584969	"P": 993.0	"F": 0}
{"v": 1	"t": 2584989	"P": 991.0	"F": 0}
{"v": 1	"t": 2585009	"P": 988.75	"F": 0}
{"v": 1	"t": 2585030	"P": 996.25	"F": 0}
{"v": 1	"t": 2585050	"P": 993.0	"F": 0}
{"v": 1	"t": 2585070	"P": 990.0	"F": 0}
{"v": 1	"t": 2585091	"P": 988.25	"F": 0}
{"v": 1	"t": 2585111	"P": 996.25	"F": 0}
{"v": 1	"t": 2585131	"P": 995.75	"F": 0}
{"v": 1	"t": 2585152	"P": 989.25	"F": 0}
{"v": 1	"t": 2585172	"P": 988.75	"F": 0}
{"v": 1	"t": 2585193	"P": 991.5	"F": 0}
{"v": 1	"t": 2585213	"P": 989.5	"F": 0}
{"v": 1	"t": 2585234	"P": 996.0	"F": 0}
{"v": 1	"t": 2585254	"P": 991.5	"F": 0}
{"v": 1	"t": 2585274	"P": 989.25	"F": 0}
{"v": 1	"t": 2585295	"P": 994.75	"F": -1}
{"v": 1	"t": 2585315	"P": 992.5	"F": 0}
{"v": 1	"t": 2585335	"P": 989.5	"F": 0}
{"v": 1	"t": 2585356	"P": 992.0	"F": 0}
{"v": 1	"t": 2585376	"P": 994.5	"F": 0}
{"v": 1	"t": 2585396	"P": 993.25	"F": 0}
{"v": 1	"t": 2585417	"P": 990.25	"F": 0}
{"v": 1	"t": 2585437	"P": 989.25	"F": 0}
{"v": 1	"t": 2585457	"P": 995.0	"F": 0}
{"v": 1	"t": 2585477	"P": 994.75	"F": 0}
{"v": 1	"t": 2585498	"P": 990.5	"F": 0}
{"v": 1	"t": 2585518	"P": 987.75	"F": 0}
{"v": 1	"t": 2585538	"P": 992.25	"F": 0}
{"v": 1	"t": 2585559	"P": 993.75	"F": 0}
{"v": 1	"t": 2585579	"P": 993.0	"F": 0}
{"v": 1	"t": 2585599	"P": 984.75	"F": 0}
{"v": 1	"t": 2585620	"P": 993.5	"F": 0}
{"v": 1	"t": 2585640	"P": 995.5	"F": 0}
{"v": 1	"t": 2585660	"P": 991.25	"F": 0}
{"v": 1	"t": 2585680	"P": 990.0	"F": 0}
{"v": 1	"t": 2585701	"P": 992.25	"F": 0}
{"v": 1	"t": 2585721	"P": 996.25	"F": 0}
{"v": 1	"t": 2585741	"P": 993.25	"F": 0}
{"v": 1	"t": 2585762	"P": 990.5	"F": 0}
{"v": 1	"t": 2585782	"P": 994.25	"F": 0}
{"v": 1	"t": 2585803	"P": 994.25	"F": 0}
{"v": 1	"t": 2585823	"P": 990.75	"F": 0}
{"v": 1	"t": 2585844	"P": 994.25	"F": 0}
{"v": 1	"t": 2585864	"P": 991.25	"F": 0}
{"v": 1	"t": 2585885	"P": 991.75	"F": 0}
{"v": 1	"t": 2585905	"P": 993.75	"F": 0}
{"v": 1	"t": 2585926	"P": 989.75	"F": 0}
{"v": 1	"t": 2585946	"P": 994.0	"F": 0	"C": 45.395	"D": 3140	"sn": 54091779688249	"file": "/data/device_log/data0000.out"}
{"v": 1	"t": 2585966	"P": 992.5	"F": 0}
{"v": 1	"t": 2585987	"P": 988.0	"F": 0}
{"v": 1	"t": 2586007	"P": 995.25	"F": 0}
{"v": 1	"t": 2586028	"P": 993.25	"F": 0}
{"v": 1	"t": 2586048	"P": 990.25	"F": 0}
{"v": 1	"t": 2586068	"P": 990.5	"F": 0}
{"v": 1	"t": 2586088	"P": 995.5	"F": 0}
{"v": 1	"t": 2586109	"P": 994.75	"F": 0}
{"v": 1	"t": 2586129	"P": 990.25	"F": 0}
{"v": 1	"t": 2586149	"P": 991.5	"F": 0}
{"v": 1	"t": 2586170	"P": 994.0	"F": 0}
{"v": 1	"t": 2586190	"P": 993.5	"F": 0}
{"v": 1	"t": 2586210	"P": 991.0	"F": 0}
{"v": 1	"t": 2586231	"P": 988.25	"F": 0}
{"v": 1	"t": 2586251	"P": 994.5	"F": 0}
{"v": 1	"t": 2586271	"P": 993.75	"F": 0}
{"v": 1	"t": 2586292	"P": 990.75	"F": 0}
{"v": 1	"t": 2586312	"P": 989.75	"F": 0}
{"v": 1	"t": 2586332	"P": 993.5	"F": 0}
{"v": 1	"t": 2586352	"P": 994.25	"F": 0}
{"v": 1	"t": 2586373	"P": 990.5	"F": 0}
{"v": 1	"t": 2586393	"P": 990.75	"F": 0}
{"v": 1	"t": 2586413	"P": 994.5	"F": 0}
{"v": 1	"t": 2586434	"P": 993.5	"F": 0}
{"v": 1	"t": 2586454	"P": 992.0	"F": 0}
{"v": 1	"t": 2586474	"P": 989.0	"F": 0}
{"v": 1	"t": 2586495	"P": 993.0	"F": 0}
{"v": 1	"t": 2586515	"P": 994.0	"F": 0}
{"v": 1	"t": 2586536	"P": 990.75	"F": 0}
{"v": 1	"t": 2586556	"P": 994.75	"F": 0}
{"v": 1	"t": 2586576	"P": 993.0	"F": 0}
{"v": 1	"t": 2586597	"P": 989.75	"F": 0}
{"v": 1	"t": 2586617	"P": 990.0	"F": 0}
{"v": 1	"t": 2586637	"P": 996.0	"F": 0}
{"v": 1	"t": 2586658	"P": 993.0	"F": 0}
{"v": 1	"t": 2586678	"P": 990.75	"F": 0}
{"v": 1	"t": 2586698	"P": 989.75	"F": 0}
{"v": 1	"t": 2586718	"P": 996.0	"F": 0}
{"v": 1	"t": 2586739	"P": 992.75	"F": 0}
{"v": 1	"t": 2586759	"P": 990.0	"F": 0}
{"v": 1	"t": 2586779	"P": 992.0	"F": 0}
{"v": 1	"t": 2586800	"P": 997.75	"F": 0}
{"v": 1	"t": 2586820	"P": 994.25	"F": 0}
{"v": 1	"t": 2586840	"P": 990.75	"F": 0}
{"v": 1	"t": 2586861	"P": 989.25	"F": 0}
{"v": 1	"t": 2586881	"P": 996.25	"F": 0}
{"v": 1	"t": 2586901	"P": 993.0	"F": 0}
{"v": 1	"t": 2586922	"P": 991.5	"F": 0}
{"v": 1	"t": 2586942	"P": 990.75	"F": 0}
{"v": 1	"t": 2586962	"P": 995.5	"F": 0	"C": 45.345	"D": 3140	"sn": 54091779688249	"file": "/data/device_log/data0000.out"}
{"v": 1	"t": 2586983	"P": 993.0	"F": 0}
{"v": 1	"t": 2587003	"P": 991.5	"F": 0}
{"v": 1	"t": 2587023	"P": 988.75	"F": 0}
{"v": 1	"t": 2587043	"P": 996.25	"F": 0}
{"v": 1	"t": 2587064	"P": 992.5	"F": 0}
{"v": 1	"t": 2587084	"P": 990.5	"F": 0}
{"v": 1	"t": 2587105	"P": 994.0	"F": 0}
{"v": 1	"t": 2587125	"P": 993.75	"F": 0}
{"v": 1	"t": 2587145	"P": 988.5	"F": 0}
{"v": 1	"t": 2587166	"P": 991.75	"F": 0}
{"v": 1	"t": 2587186	"P": 994.75	"F": 0}
{"v": 1	"t": 2587206	"P": 990.5	"F": 0}
{"v": 1	"t": 2587227	"P": 989.25	"F": 0}
{"v": 1	"t": 2587247	"P": 991.0	"F": 0}
{"v": 1	"t": 2587267	"P": 996.0	"F": 0}
{"v": 1	"t": 2587288	"P": 991.75	"F": 0}
{"v": 1	"t": 2587308	"P": 989.25	"F": 0}
{"v": 1	"t": 2587328	"P": 990.75	"F": 0}
{"v": 1	"t": 2587349	"P": 997.0	"F": 0}
{"v": 1	"t": 2587369	"P": 993.75	"F": 0}
{"v": 1	"t": 2587389	"P": 992.0	"F": 0}
{"v": 1	"t": 2587409	"P": 990.0	"F": 0}
{"v": 1	"t": 2587430	"P": 994.75	"F": 0}
{"v": 1	"t": 2587450	"P": 992.75	"F": 0}
{"v": 1	"t": 2587470	"P": 991.25	"F": 0}
{"v": 1	"t": 2587491	"P": 991.0	"F": 0}
{"v": 1	"t": 2587511	"P": 994.5	"F": 0}
{"v": 1	"t": 2587531	"P": 991.75	"F": 0}
{"v": 1	"t": 2587552	"P": 990.25	"F": 0}
{"v": 1	"t": 2587572	"P": 992.0	"F": 0}
{"v": 1	"t": 2587592	"P": 996.25	"F": 0}
{"v": 1	"t": 2587613	"P": 994.0	"F": 0}
{"v": 1	"t": 2587633	"P": 990.25	"F": 0}
{"v": 1	"t": 2587653	"P": 992.5	"F": 0}
{"v": 1	"t": 2587674	"P": 992.25	"F": 0}
{"v": 1	"t": 2587694	"P": 990.75	"F": 0}
{"v": 1	"t": 2587715	"P": 992.0	"F": 0}
{"v": 1	"t": 2587735	"P": 995.25	"F": 0}
{"v": 1	"t": 2587755	"P": 991.5	"F": 0}
{"v": 1	"t": 2587776	"P": 990.25	"F": 0}
{"v": 1	"t": 2587796	"P": 995.75	"F": 0}
{"v": 1	"t": 2587816	"P": 993.25	"F": 0}
{"v": 1	"t": 2587837	"P": 991.5	"F": 0}
{"v": 1	"t": 2587857	"P": 990.0	"F": 0}
{"v": 1	"t": 2587877	"P": 995.5	"F": 0}
{"v": 1	"t": 2587898	"P": 993.25	"F": 0}
{"v": 1	"t": 2587918	"P": 989.25	"F": 0}
{"v": 1	"t": 2587938	"P": 989.0	"F": 0}
{"v": 1	"t": 2587958	"P": 993.5	"F": 0}
{"v": 1	"t": 2587979	"P": 993.25	"F": 0	"C": 45.365	"D": 3140	"sn": 54091779688249	"file": "/data/device_log/data0000.out"}
{"v": 1	"t": 2587999	"P": 991.0	"F": 0}
{"v": 1	"t": 2588019	"P": 989.5	"F": 0}
{"v": 1	"t": 2588040	"P": 994.75	"F": 0}
{"v": 1	"t": 2588060	"P": 993.25	"F": 0}
{"v": 1	"t": 2588080	"P": 990.75	"F": 0}
{"v": 1	"t": 2588101	"P": 987.5	"F": 0}
{"v": 1	"t": 2588121	"P": 994.5	"F": 0}
{"v": 1	"t": 2588141	"P": 994.75	"F": 0}
{"v": 1	"t": 2588162	"P": 991.25	"F": 0}
{"v": 1	"t": 2588182	"P": 989.0	"F": 0}
{"v": 1	"t": 2588202	"P": 994.5	"F": 0}
{"v": 1	"t": 2588222	"P": 992.75	"F": 0}
{"v": 1	"t": 2588243	"P": 989.75	"F": 0}
{"v": 1	"t": 2588263	"P": 991.25	"F": 0}
{"v": 1	"t": 2588284	"P": 993.25	"F": 0}
{"v": 1	"t": 2588304	"P": 988.5	"F": 0}
{"v": 1	"t": 2588325	"P": 990.25	"F": 0}
{"v": 1	"t": 2588345	"P": 994.25	"F": 0}
{"v": 1	"t": 2588365	"P": 991.5	"F": 0}
{"v": 1	"t": 2588386	"P": 988.75	"F": 0}
{"v": 1	"t": 2588406	"P": 991.75	"F": 0}
{"v": 1	"t": 2588426	"P": 993.0	"F": 0}
{"v": 1	"t": 2588446	"P": 990.25	"F": 0}
{"v": 1	"t": 2588467	"P": 989.75	"F": 0}
{"v": 1	"t": 2588487	"P": 994.0	"F": 0}
{"v": 1	"t": 2588507	"P": 993.75	"F": 0}
{"v": 1	"t": 2588528	"P": 992.25	"F": 0}
{"v": 1	"t": 2588548	"P": 987.75	"F": 0}
{"v": 1	"t": 2588568	"P": 990.75	"F": 0}
{"v": 1	"t": 2588589	"P": 995.25	"F": 0}
{"v": 1	"t": 2588609	"P": 991.0	"F": 0}
{"v": 1	"t": 2588629	"P": 989.0	"F": 0}
{"v": 1	"t": 2588649	"P": 992.5	"F": 0}
{"v": 1	"t": 2588670	"P": 994.5	"F": 0}
{"v": 1	"t": 2588690	"P": 994.0	"F": 0}
{"v": 1	"t": 2588710	"P": 987.75	"F": 0}
{"v": 1	"t": 2588731	"P": 991.25	"F": 0}
{"v": 1	"t": 2588751	"P": 995.0	"F": 0}
{"v": 1	"t": 2588771	"P": 992.25	"F": 0}
{"v": 1	"t": 2588792	"P": 989.5	"F": 0}
{"v": 1	"t": 2588812	"P": 992.5	"F": 0}
{"v": 1	"t": 2588833	"P": 994.25	"F": 0}
{"v": 1	"t": 2588853	"P": 991.25	"F": 0}
{"v": 1	"t": 2588873	"P": 994.75	"F": 0}
{"v": 1	"t": 2588894	"P": 994.25	"F": 0}
{"v": 1	"t": 2588914	"P": 990.75	"F": 0}
{"v": 1	"t": 2588934	"P": 991.25	"F": 0}
{"v": 1	"t": 2588955	"P": 994.0	"F": 0}
{"v": 1	"t": 2588975	"P": 992.75	"F": 0}
{"v": 1	"t": 2588995	"P": 990.5	"F": 0	"C": 45.36	"D": 3140	"sn": 54091779688249	"file": "/data/device_log/data0000.out"}
{"v": 1	"t": 2589016	"P": 989.0	"F": 0}
{"v": 1	"t": 2589036	"P": 993.5	"F": 0}
{"v": 1	"t": 2589056	"P": 993.5	"F": 0}
{"v": 1	"t": 2589077	"P": 992.5	"F": 0}
{"v": 1	"t": 2589097	"P": 989.25	"F": 0}
{"v": 1	"t": 2589117	"P": 991.75	"F": 0}
{"v": 1	"t": 2589137	"P": 993.75	"F": 0}
{"v": 1	"t": 2589158	"P": 991.75	"F": 0}
{"v": 1	"t": 2589178	"P": 989.5	"F": 0}
{"v": 1	"t": 2589198	"P": 991.75	"F": 0}
{"v": 1	"t": 2589219	"P": 993.25	"F": 0}
{"v": 1	"t": 2589239	"P": 991.25	"F": 0}
{"v": 1	"t": 2589259	"P": 989.5	"F": 0}
{"v": 1	"t": 2589280	"P": 991.75	"F": 0}
{"v": 1	"t": 2589300	"P": 995.5	"F": 0}
{"v": 1	"t": 2589320	"P": 991.5	"F": 0}
{"v": 1	"t": 2589340	"P": 989.75	"F": 0}
{"v": 1	"t": 2589361	"P": 992.25	"F": 0}
{"v": 1	"t": 2589381	"P": 994.0	"F": 0}
{"v": 1	"t": 2589402	"P": 989.25	"F": 0}
{"v": 1	"t": 2589422	"P": 992.0	"F": 0}
{"v": 1	"t": 2589443	"P": 992.5	"F": 0}
{"v": 1	"t": 2589463	"P": 988.0	"F": 0}
{"v": 1	"t": 2589483	"P": 993.0	"F": 0}
{"v": 1	"t": 2589504	"P": 995.5	"F": 0}
{"v": 1	"t": 2589524	"P": 991.75	"F": 0}
{"v": 1	"t": 2589544	"P": 989.25	"F": 0}
{"v": 1	"t": 2589565	"P": 991.75	"F": 0}
{"v": 1	"t": 2589585	"P": 993.75	"F": 0}
{"v": 1	"t": 2589605	"P": 992.0	"F": 0}
{"v": 1	"t": 2589625	"P": 989.25	"F": 0}
{"v": 1	"t": 2589646	"P": 992.75	"F": 0}
{"v": 1	"t": 2589666	"P": 994.5	"F": 0}
{"v": 1	"t": 2589686	"P": 991.75	"F": 0}
{"v": 1	"t": 2589707	"P": 989.5	"F": 0}
{"v": 1	"t": 2589727	"P": 990.25	"F": 0}
{"v": 1	"t": 2589747	"P": 994.25	"F": 0}
{"v": 1	"t": 2589768	"P": 991.75	"F": 0}
{"v": 1	"t": 2589788	"P": 989.25	"F": 0}
{"v": 1	"t": 2589808	"P": 990.25	"F": 0}
{"v": 1	"t": 2589829	"P": 995.25	"F": 0}
{"v": 1	"t": 2589849	"P": 991.5	"F": 0}
{"v": 1	"t": 2589869	"P": 989.75	"F": 0}
{"v": 1	"t": 2589890	"P": 993.0	"F": 0}
{"v": 1	"t": 2589910	"P": 994.75	"F": 0}
{"v": 1	"t": 2589930	"P": 992.25	"F": 0}
{"v": 1	"t": 2589950	"P": 989.0	"F": 0}
{"v": 1	"t": 2589971	"P": 993.25	"F": 0}
{"v": 1	"t": 2589991	"P": 993.5	"F": 0}
{"v": 1	"t": 2590012	"P": 989.5	"F": 0	"C": 45.375	"D": 3140	"sn": 54091779688249	"file": "/data/device_log/data0000.out"}
{"v": 1	"t": 2590032	"P": 995.0	"F": 0}
{"v": 1	"t": 2590052	"P": 993.0	"F": 0}
{"v": 1	"t": 2590073	"P": 990.5	"F": 0}
{"v": 1	"t": 2590093	"P": 987.0	"F": 0}
{"v": 1	"t": 2590113	"P": 994.25	"F": 0}
{"v": 1	"t": 2590134	"P": 995.25	"F": 0}
{"v": 1	"t": 2590154	"P": 991.25	"F": 0}
{"v": 1	"t": 2590174	"P": 989.75	"F": 0}
{"v": 1	"t": 2590195	"P": 992.25	"F": 0}
{"v": 1	"t": 2590215	"P": 994.5	"F": 0}
{"v": 1	"t": 2590235	"P": 990.0	"F": 0}
{"v": 1	"t": 2590255	"P": 988.25	"F": 0}
{"v": 1	"t": 2590276	"P": 990.5	"F": 0}
{"v": 1	"t": 2590296	"P": 994.5	"F": 0}
{"v": 1	"t": 2590316	"P": 993.25	"F": 0}
{"v": 1	"t": 2590337	"P": 989.75	"F": 0}
{"v": 1	"t": 2590357	"P": 991.25	"F": 0}
{"v": 1	"t": 2590377	"P": 995.75	"F": 0}
{"v": 1	"t": 2590398	"P": 992.75	"F": 0}
{"v": 1	"t": 2590418	"P": 990.25	"F": 0}
{"v": 1	"t": 2590438	"P": 992.25	"F": 0}
{"v": 1	"t": 2590459	"P": 994.0	"F": 0}
{"v": 1	"t": 2590479	"P": 992.75	"F": 0}
{"v": 1	"t": 2590499	"P": 987.25	"F": 0}
{"v": 1	"t": 2590519	"P": 991.25	"F": 0}
{"v": 1	"t": 2590540	"P": 992.5	"F": 0}
{"v": 1	"t": 2590561	"P": 990.0	"F": 0}
{"v": 1	"t": 2590581	"P": 993.0	"F": 0}
{"v": 1	"t": 2590601	"P": 992.25	"F": 0}
{"v": 1	"t": 2590622	"P": 987.5	"F": 0}
{"v": 1	"t": 2590642	"P": 992.0	"F": 0}
{"v": 1	"t": 2590662	"P": 994.75	"F": 0}
{"v": 1	"t": 2590683	"P": 992.25	"F": 0}
{"v": 1	"t": 2590703	"P": 987.5	"F": 0}
{"v": 1	"t": 2590723	"P": 991.75	"F": 0}
{"v": 1	"t": 2590744	"P": 996.25	"F": 0}
{"v": 1	"t": 2590764	"P": 991.75	"F": 0}
{"v": 1	"t": 2590784	"P": 989.0	"F": 0}
{"v": 1	"t": 2590804	"P": 989.75	"F": 0}
{"v": 1	"t": 2590825	"P": 995.5	"F": 0}
{"v": 1	"t": 2590845	"P": 990.75	"F": 0}
{"v": 1	"t": 2590865	"P": 990.25	"F": 0}
{"v": 1	"t": 2590886	"P": 990.5	"F": 0}
{"v": 1	"t": 2590906	"P": 995.25	"F": 0}
{"v": 1	"t": 2590926	"P": 992.0	"F": 0}
{"v": 1	"t": 2590947	"P": 989.75	"F": 0}
{"v": 1	"t": 2590967	"P": 989.75	"F": 0}
{"v": 1	"t": 2590987	"P": 995.5	"F": 0}
{"v": 1	"t": 2591008	"P": 993.5	"F": 0}
{"v": 1	"t": 2591028	"P": 989.25	"F": 0	"C": 45.355	"D": 3140	"sn": 54091779688249	"file": "/data/device_log/data0000.out"}
{"v": 1	"t": 2591048	"P": 992.5	"F": 0}
{"v": 1	"t": 2591069	"P": 994.75	"F": 0}
{"v": 1	"t": 2591089	"P": 991.0	"F": 0}
{"v": 1	"t": 2591109	"P": 990.75	"F": 0}
{"v": 1	"t": 2591130	"P": 996.0	"F": 0}
{"v": 1	"t": 2591150	"P": 991.75	"F": 0}
{"v": 1	"t": 2591171	"P": 991.25	"F": 0}
{"v": 1	"t": 2591191	"P": 994.5	"F": 0}
{"v": 1	"t": 2591211	"P": 992.5	"F": 0}
{"v": 1	"t": 2591232	"P": 991.0	"F": 0}
{"v": 1	"t": 2591252	"P": 989.75	"F": 0}
{"v": 1	"t": 2591272	"P": 995.25	"F": 0}
{"v": 1	"t": 2591293	"P": 994.25	"F": 0}
{"v": 1	"t": 2591313	"P": 991.5	"F": 0}
{"v": 1	"t": 2591333	"P": 988.0	"F": 0}
{"v": 1	"t": 2591353	"P": 994.25	"F": 0}
{"v": 1	"t": 2591374	"P": 993.75	"F": 0}
{"v": 1	"t": 2591394	"P": 991.5	"F": 0}
{"v": 1	"t": 2591414	"P": 989.0	"F": 0}
{"v": 1	"t": 2591435	"P": 993.25	"F": 0}
{"v": 1	"t": 2591455	"P": 993.25	"F": 0}
{"v": 1	"t": 2591475	"P": 991.25	"F": 0}
{"v": 1	"t": 2591496	"P": 990.75	"F": 0}
{"v": 1	"t": 2591516	"P": 997.0	"F": 0}
{"v": 1	"t": 2591536	"P": 994.0	"F": 0}
{"v": 1	"t": 2591557	"P": 990.25	"F": 0}
{"v": 1	"t": 2591577	"P": 990.0	"F": 0}
{"v": 1	"t": 2591597	"P": 994.25	"F": 0}
{"v": 1	"t": 2591617	"P": 992.5	"F": 0}
{"v": 1	"t": 2591638	"P": 991.0	"F": 0}
{"v": 1	"t": 2591658	"P": 988.75	"F": 0}
{"v": 1	"t": 2591678	"P": 995.0	"F": 0}
{"v": 1	"t": 2591699	"P": 992.0	"F": 0}
{"v": 1	"t": 2591719	"P": 989.0	"F": 0}
{"v": 1	"t": 2591740	"P": 995.25	"F": 0}
{"v": 1	"t": 2591760	"P": 992.0	"F": 0}
{"v": 1	"t": 2591780	"P": 989.75	"F": 0}
{"v": 1	"t": 2591801	"P": 989.25	"F": 0}
{"v": 1	"t": 2591821	"P": 994.5	"F": 0}
{"v": 1	"t": 2591841	"P": 993.0	"F": 0}
{"v": 1	"t": 2591862	"P": 990.0	"F": 0}
{"v": 1	"t": 2591882	"P": 990.25	"F": 0}
{"v": 1	"t": 2591902	"P": 994.75	"F": 0}
{"v": 1	"t": 2591922	"P": 994.0	"F": 0}
{"v": 1	"t": 2591943	"P": 991.25	"F": 0}
{"v": 1	"t": 2591963	"P": 990.0	"F": 0}
{"v": 1	"t": 2591983	"P": 995.0	"F": 0}
{"v": 1	"t": 2592004	"P": 993.0	"F": 0}
{"v": 1	"t": 2592024	"P": 990.25	"F": 0}
{"v": 1	"t": 2592044	"P": 989.25	"F": 0	"C": 45.36	"D": 3140	"sn": 54091779688249	"file": "/data/device_log/data0000.out"}
{"v": 1	"t": 2592065	"P": 994.0	"F": 0}
{"v": 1	"t": 2592085	"P": 993.5	"F": 0}
{"v": 1	"t": 2592105	"P": 990.0	"F": 0}
{"v": 1	"t": 2592126	"P": 989.5	"F": 0}
{"v": 1	"t": 2592146	"P": 992.0	"F": 0}
{"v": 1	"t": 2592166	"P": 993.5	"F": 0}
{"v": 1	"t": 2592186	"P": 990.5	"F": 0}
{"v": 1	"t": 2592207	"P": 989.0	"F": 0}
{"v": 1	"t": 2592227	"P": 993.75	"F": 0}
{"v": 1	"t": 2592248	"P": 994.25	"F": 0}
{"v": 1	"t": 2592268	"P": 989.25	"F": 0}
{"v": 1	"t": 2592288	"P": 993.25	"F": 0}
{"v": 1	"t": 2592309	"P": 993.0	"F": 0}
{"v": 1	"t": 2592329	"P": 991.0	"F": 0}
{"v": 1	"t": 2592349	"P": 989.0	"F": 0}
{"v": 1	"t": 2592370	"P": 995.75	"F": 0}
{"v": 1	"t": 2592390	"P": 995.25	"F": 0}
{"v": 1	"t": 2592410	"P": 991.75	"F": 0}
{"v": 1	"t": 2592431	"P": 990.0	"F": 0}
{"v": 1	"t": 2592451	"P": 994.0	"F": 0}
{"v": 1	"t": 2592471	"P": 994.25	"F": 0}
{"v": 1	"t": 2592491	"P": 991.25	"F": 0}
{"v": 1	"t": 2592512	"P": 990.25	"F": 0}
{"v": 1	"t": 2592532	"P": 992.0	"F": 0}
{"v": 1	"t": 2592552	"P": 994.5	"F": 0}
{"v": 1	"t": 2592573	"P": 990.5	"F": 0}
{"v": 1	"t": 2592593	"P": 989.25	"F": 0}
{"v": 1	"t": 2592613	"P": 992.25	"F": 0}
{"v": 1	"t": 2592634	"P": 995.25	"F": 0}
{"v": 1	"t": 2592654	"P": 991.25	"F": 0}
{"v": 1	"t": 2592674	"P": 987.0	"F": 0}
{"v": 1	"t": 2592695	"P": 992.0	"F": 0}
{"v": 1	"t": 2592715	"P": 996.25	"F": 0}
{"v": 1	"t": 2592735	"P": 991.0	"F": 0}
{"v": 1	"t": 2592755	"P": 990.75	"F": 0}
{"v": 1	"t": 2592776	"P": 990.75	"F": 0}
{"v": 1	"t": 2592796	"P": 996.25	"F": 0}
{"v": 1	"t": 2592817	"P": 989.75	"F": 0}
{"v": 1	"t": 2592837	"P": 992.0	"F": 0}
{"v": 1	"t": 2592858	"P": 995.0	"F": 0}
{"v": 1	"t": 2592878	"P": 989.5	"F": 0}
{"v": 1	"t": 2592899	"P": 995.0	"F": 0}
{"v": 1	"t": 2592919	"P": 991.5	"F": 0}
{"v": 1	"t": 2592940	"P": 990.25	"F": 0}
{"v": 1	"t": 2592960	"P": 994.5	"F": 0}
{"v": 1	"t": 2592980	"P": 992.0	"F": 0}
{"v": 1	"t": 2593001	"P": 993.0	"F": 0}
{"v": 1	"t": 2593021	"P": 992.5	"F": 0}
{"v": 1	"t": 2593042	"P": 990.25	"F": 0}
{"v": 1	"t": 2593062	"P": 991.25	"F": 0	"C": 45.395	"D": 3140	"sn": 54091779688249	"file": "/data/device_log/data0000.out"}
{"v": 1	"t": 2593082	"P": 995.5	"F": 0}
{"v": 1	"t": 2593103	"P": 991.25	"F": 0}
{"v": 1	"t": 2593123	"P": 988.75	"F": 0}
{"v": 1	"t": 2593143	"P": 991.0	"F": 0}
{"v": 1	"t": 2593164	"P": 995.0	"F": 0}
{"v": 1	"t": 2593184	"P": 993.0	"F": 0}
{"v": 1	"t": 2593204	"P": 990.0	"F": 0}
{"v": 1	"t": 2593224	"P": 992.0	"F": 0}
{"v": 1	"t": 2593245	"P": 995.25	"F": 0}
{"v": 1	"t": 2593265	"P": 993.0	"F": 0}
{"v": 1	"t": 2593285	"P": 991.75	"F": 0}
{"v": 1	"t": 2593306	"P": 990.75	"F": 0}
{"v": 1	"t": 2593326	"P": 993.25	"F": 0}
{"v": 1	"t": 2593346	"P": 994.75	"F": 0}
{"v": 1	"t": 2593367	"P": 990.0	"F": 0}
{"v": 1	"t": 2593387	"P": 990.0	"F": 0}
{"v": 1	"t": 2593407	"P": 994.0	"F": 0}
{"v": 1	"t": 2593427	"P": 992.25	"F": 0}
{"v": 1	"t": 2593448	"P": 992.5	"F": 0}
{"v": 1	"t": 2593468	"P": 989.75	"F": 0}
{"v": 1	"t": 2593488	"P": 995.0	"F": 0}
{"v": 1	"t": 2593509	"P": 993.75	"F": 0}
{"v": 1	"t": 2593530	"P": 992.5	"F": 0}
{"v": 1	"t": 2593549	"P": 990.25	"F": 0}
{"v": 1	"t": 2593570	"P": 995.25	"F": 0}
{"v": 1	"t": 2593590	"P": 989.75	"F": 0}
{"v": 1	"t": 2593611	"P": 991.0	"F": 0}
{"v": 1	"t": 2593631	"P": 994.5	"F": 0}
{"v": 1	"t": 2593651	"P": 993.0	"F": 0}
{"v": 1	"t": 2593672	"P": 989.5	"F": 0}
{"v": 1	"t": 2593692	"P": 990.75	"F": 0}
{"v": 1	"t": 2593712	"P": 996.0	"F": 0}
{"v": 1	"t": 2593733	"P": 991.5	"F": 0}
{"v": 1	"t": 2593753	"P": 990.0	"F": 0}
{"v": 1	"t": 2593773	"P": 990.75	"F": 0}
{"v": 1	"t": 2593794	"P": 995.0	"F": 0}
{"v": 1	"t": 2593814	"P": 993.25	"F": 0}
{"v": 1	"t": 2593834	"P": 990.75	"F": 0}
{"v": 1	"t": 2593854	"P": 990.25	"F": 0}
{"v": 1	"t": 2593875	"P": 994.75	"F": 0}
{"v": 1	"t": 2593895	"P": 992.25	"F": 0}
{"v": 1	"t": 2593915	"P": 990.0	"F": 0}
{"v": 1	"t": 2593936	"P": 989.25	"F": 0}
{"v": 1	"t": 2593956	"P": 994.75	"F": 0}
{"v": 1	"t": 2593976	"P": 993.25	"F": 0}
{"v": 1	"t": 2593997	"P": 990.5	"F": 0}
{"v": 1	"t": 2594017	"P": 989.75	"F": 0}
{"v": 1	"t": 2594037	"P": 995.75	"F": 0}
{"v": 1	"t": 2594057	"P": 993.75	"F": 0}
{"v": 1	"t": 2594078	"P": 989.75	"F": 0	"C": 45.375	"D": 3140	"sn": 54091779688249	"file": "/data/device_log/data0000.out"}
{"v": 1	"t": 2594098	"P": 989.25	"F": 0}
{"v": 1	"t": 2594119	"P": 993.75	"F": 0}
{"v": 1	"t": 2594139	"P": 991.25	"F": 0}
{"v": 1	"t": 2594159	"P": 987.5	"F": 0}
{"v": 1	"t": 2594180	"P": 994.75	"F": 0}
{"v": 1	"t": 2594200	"P": 989.5	"F": 0}
{"v": 1	"t": 2594221	"P": 988.25	"F": 0}
{"v": 1	"t": 2594241	"P": 995.25	"F": 0}
{"v": 1	"t": 2594261	"P": 994.75	"F": 0}
{"v": 1	"t": 2594282	"P": 992.0	"F": 0}
{"v": 1	"t": 2594302	"P": 990.75	"F": 0}
{"v": 1	"t": 2594322	"P": 994.25	"F": 0}
{"v": 1	"t": 2594342	"P": 995.5	"F": 0}
{"v": 1	"t": 2594363	"P": 991.75	"F": 0}
{"v": 1	"t": 2594383	"P": 989.0	"F": 0}
{"v": 1	"t": 2594403	"P": 993.25	"F": 0}
{"v": 1	"t": 2594424	"P": 997.0	"F": 0}
{"v": 1	"t": 2594444	"P": 992.25	"F": 0}
{"v": 1	"t": 2594464	"P": 989.5	"F": 0}
{"v": 1	"t": 2594485	"P": 994.5	"F": 0}
{"v": 1	"t": 2594505	"P": 995.0	"F": 0}
{"v": 1	"t": 2594525	"P": 991.0	"F": 0}
{"v": 1	"t": 2594546	"P": 989.0	"F": 0}
{"v": 1	"t": 2594566	"P": 992.75	"F": 0}
{"v": 1	"t": 2594586	"P": 997.25	"F": 0}
{"v": 1	"t": 2594606	"P": 992.75	"F": 0}
{"v": 1	"t": 2594627	"P": 990.75	"F": 0}
{"v": 1	"t": 2594647	"P": 991.25	"F": 0}
{"v": 1	"t": 2594667	"P": 995.5	"F": 0}
{"v": 1	"t": 2594688	"P": 993.25	"F": 0}
{"v": 1	"t": 2594708	"P": 991.5	"F": 0}
{"v": 1	"t": 2594729	"P": 995.0	"F": 0}
{"v": 1	"t": 2594749	"P": 993.5	"F": 0}
{"v": 1	"t": 2594769	"P": 990.75	"F": 0}
{"v": 1	"t": 2594790	"P": 994.75	"F": 0}
{"v": 1	"t": 2594810	"P": 994.25	"F": 0}
{"v": 1	"t": 2594830	"P": 991.75	"F": 0}
{"v": 1	"t": 2594851	"P": 990.0	"F": 0}
{"v": 1	"t": 2594871	"P": 994.5	"F": 0}
{"v": 1	"t": 2594891	"P": 995.25	"F": 0}
{"v": 1	"t": 2594911	"P": 991.75	"F": 0}
{"v": 1	"t": 2594932	"P": 990.25	"F": 0}
{"v": 1	"t": 2594952	"P": 994.0	"F": 0}
{"v": 1	"t": 2594972	"P": 993.5	"F": 0}
{"v": 1	"t": 2594993	"P": 991.25	"F": 0}
{"v": 1	"t": 2595013	"P": 990.0	"F": 0}
{"v": 1	"t": 2595033	"P": 991.25	"F": 0}
{"v": 1	"t": 2595054	"P": 993.75	"F": 0}
{"v": 1	"t": 2595074	"P": 990.75	"F": 0}
{"v": 1	"t": 2595094	"P": 988.25	"F": 0	"C": 45.385	"D": 3140	"sn": 54091779688249	"file": "/data/device_log/data0000.out"}
{"v": 1	"t": 2595115	"P": 992.25	"F": 0}
{"v": 1	"t": 2595135	"P": 995.75	"F": 0}
{"v": 1	"t": 2595155	"P": 992.5	"F": 0}
{"v": 1	"t": 2595175	"P": 988.75	"F": 0}
{"v": 1	"t": 2595196	"P": 992.75	"F": 0}
{"v": 1	"t": 2595216	"P": 997.0	"F": 0}
{"v": 1	"t": 2595236	"P": 993.75	"F": 0}
{"v": 1	"t": 2595257	"P": 988.75	"F": 0}
{"v": 1	"t": 2595277	"P": 994.25	"F": 0}
{"v": 1	"t": 2595298	"P": 991.75	"F": 0}
{"v": 1	"t": 2595318	"P": 989.25	"F": 0}
{"v": 1	"t": 2595339	"P": 994.5	"F": 0}
{"v": 1	"t": 2595359	"P": 991.75	"F": 0}
{"v": 1	"t": 2595379	"P": 987.75	"F": 0}
{"v": 1	"t": 2595399	"P": 990.75	"F": 0}
{"v": 1	"t": 2595420	"P": 995.5	"F": 0}
{"v": 1	"t": 2595440	"P": 992.25	"F": 0}
{"v": 1	"t": 2595460	"P": 990.5	"F": 0}
{"v": 1	"t": 2595481	"P": 988.5	"F": 0}
{"v": 1	"t": 2595501	"P": 996.0	"F": 0}
{"v": 1	"t": 2595521	"P": 991.25	"F": 0}
{"v": 1	"t": 2595542	"P": 991.25	"F": 0}
{"v": 1	"t": 2595562	"P": 991.0	"F": 0}
{"v": 1	"t": 2595582	"P": 995.75	"F": 0}
{"v": 1	"t": 2595603	"P": 993.25	"F": 0}
{"v": 1	"t": 2595623	"P": 993.0	"F": 0}
{"v": 1	"t": 2595643	"P": 991.0	"F": 0}
{"v": 1	"t": 2595663	"P": 995.5	"F": 0}
{"v": 1	"t": 2595684	"P": 994.5	"F": 0}
{"v": 1	"t": 2595704	"P": 990.75	"F": 0}
{"v": 1	"t": 2595724	"P": 988.75	"F": 0}
{"v": 1	"t": 2595745	"P": 994.0	"F": 0}
{"v": 1	"t": 2595765	"P": 994.0	"F": 0}
{"v": 1	"t": 2595785	"P": 991.5	"F": 0}
{"v": 1	"t": 2595806	"P": 990.5	"F": 0}
{"v": 1	"t": 2595826	"P": 995.25	"F": 0}
{"v": 1	"t": 2595846	"P": 995.25	"F": 0}
{"v": 1	"t": 2595867	"P": 989.5	"F": 0}
{"v": 1	"t": 2595887	"P": 990.75	"F": 0}
{"v": 1	"t": 2595908	"P": 993.5	"F": 0}
{"v": 1	"t": 2595928	"P": 989.25	"F": 0}
{"v": 1	"t": 2595948	"P": 992.75	"F": 0}
{"v": 1	"t": 2595969	"P": 994.0	"F": 0}
{"v": 1	"t": 2595989	"P": 991.25	"F": 0}
{"v": 1	"t": 2596009	"P": 989.0	"F": 0}
{"v": 1	"t": 2596030	"P": 994.25	"F": 0}
{"v": 1	"t": 2596050	"P": 995.25	"F": 0}
{"v": 1	"t": 2596070	"P": 990.25	"F": 0}
{"v": 1	"t": 2596091	"P": 990.0	"F": 0}
{"v": 1	"t": 2596111	"P": 994.25	"F": 0	"C": 45.365	"D": 3140	"sn": 54091779688249	"file": "/data/device_log/data0000.out"}
{"v": 1	"t": 2596131	"P": 994.25	"F": 0}
{"v": 1	"t": 2596152	"P": 991.75	"F": 0}
{"v": 1	"t": 2596172	"P": 989.5	"F": 0}
{"v": 1	"t": 2596192	"P": 992.75	"F": 0}
{"v": 1	"t": 2596212	"P": 994.0	"F": 0}
{"v": 1	"t": 2596233	"P": 990.75	"F": 0}
{"v": 1	"t": 2596253	"P": 989.75	"F": 0}
{"v": 1	"t": 2596273	"P": 994.75	"F": 0}
{"v": 1	"t": 2596294	"P": 994.0	"F": 0}
{"v": 1	"t": 2596314	"P": 991.75	"F": 0}
{"v": 1	"t": 2596334	"P": 988.0	"F": 0}
{"v": 1	"t": 2596355	"P": 993.25	"F": 0}
{"v": 1	"t": 2596375	"P": 997.0	"F": 0}
{"v": 1	"t": 2596395	"P": 991.5	"F": 0}
{"v": 1	"t": 2596416	"P": 989.5	"F": 0}
{"v": 1	"t": 2596436	"P": 993.0	"F": 0}
{"v": 1	"t": 2596456	"P": 993.25	"F": 0}
{"v": 1	"t": 2596477	"P": 989.75	"F": 0}
{"v": 1	"t": 2596497	"P": 995.25	"F": 0}
{"v": 1	"t": 2596518	"P": 990.5	"F": 0}
{"v": 1	"t": 2596538	"P": 992.0	"F": 0}
{"v": 1	"t": 2596559	"P": 995.5	"F": 0}
{"v": 1	"t": 2596579	"P": 993.5	"F": 0}
{"v": 1	"t": 2596599	"P": 990.0	"F": 0}
{"v": 1	"t": 2596619	"P": 990.75	"F": 0}
{"v": 1	"t": 2596640	"P": 996.5	"F": 0}
{"v": 1	"t": 2596660	"P": 993.0	"F": 0}
{"v": 1	"t": 2596680	"P": 990.75	"F": 0}
{"v": 1	"t": 2596701	"P": 988.5	"F": 0}
{"v": 1	"t": 2596721	"P": 996.5	"F": 0}
{"v": 1	"t": 2596741	"P": 994.25	"F": 0}
{"v": 1	"t": 2596762	"P": 991.25	"F": 0}
{"v": 1	"t": 2596782	"P": 990.0	"F": 0}
{"v": 1	"t": 2596802	"P": 995.0	"F": 0}
{"v": 1	"t": 2596822	"P": 992.75	"F": 0}
{"v": 1	"t": 2596843	"P": 990.75	"F": 0}
{"v": 1	"t": 2596863	"P": 989.25	"F": 0}
{"v": 1	"t": 2596883	"P": 994.5	"F": 0}
{"v": 1	"t": 2596904	"P": 993.25	"F": 0}
{"v": 1	"t": 2596924	"P": 990.75	"F": 0}
{"v": 1	"t": 2596944	"P": 990.25	"F": 0}
{"v": 1	"t": 2596965	"P": 995.0	"F": 0}
{"v": 1	"t": 2596985	"P": 994.25	"F": 0}
{"v": 1	"t": 2597005	"P": 991.0	"F": 0}
{"v": 1	"t": 2597026	"P": 990.0	"F": 0}
{"v": 1	"t": 2597046	"P": 994.0	"F": 0}
{"v": 1	"t": 2597067	"P": 993.25	"F": 0}
{"v": 1	"t": 2597087	"P": 991.0	"F": 0}
{"v": 1	"t": 2597107	"P": 997.0	"F": 0}
{"v": 1	"t": 2597128	"P": 992.0	"F": 0	"C": 45.405	"D": 3140	"sn": 54091779688249	"file": "/data/device_log/data0000.out"}
{"v": 1	"t": 2597148	"P": 991.5	"F": 0}
{"v": 1	"t": 2597168	"P": 990.75	"F": 0}
{"v": 1	"t": 2597188	"P": 994.25	"F": 0}
{"v": 1	"t": 2597209	"P": 995.5	"F": 0}
{"v": 1	"t": 2597229	"P": 991.5	"F": 0}
{"v": 1	"t": 2597249	"P": 990.5	"F": 0}
{"v": 1	"t": 2597270	"P": 993.75	"F": 0}
{"v": 1	"t": 2597290	"P": 994.5	"F": 0}
{"v": 1	"t": 2597310	"P": 990.75	"F": 0}
{"v": 1	"t": 2597331	"P": 989.5	"F": 0}
{"v": 1	"t": 2597351	"P": 993.25	"F": 0}
{"v": 1	"t": 2597371	"P": 993.75	"F": 0}
{"v": 1	"t": 2597392	"P": 990.75	"F": 0}
{"v": 1	"t": 2597412	"P": 989.25	"F": 0}
{"v": 1	"t": 2597432	"P": 994.25	"F": 0}
{"v": 1	"t": 2597452	"P": 992.5	"F": 0}
{"v": 1	"t": 2597473	"P": 992.5	"F": 0}
{"v": 1	"t": 2597493	"P": 987.5	"F": 0}
{"v": 1	"t": 2597513	"P": 994.0	"F": 0}
{"v": 1	"t": 2597534	"P": 993.75	"F": 0}
{"v": 1	"t": 2597554	"P": 990.25	"F": 0}
{"v": 1	"t": 2597574	"P": 989.5	"F": 0}
{"v": 1	"t": 2597595	"P": 995.0	"F": 0}
{"v": 1	"t": 2597615	"P": 993.25	"F": 0}
{"v": 1	"t": 2597636	"P": 990.75	"F": 0}
{"v": 1	"t": 2597656	"P": 993.5	"F": 0}
{"v": 1	"t": 2597677	"P": 991.5	"F": 0}
{"v": 1	"t": 2597697	"P": 988.25	"F": 0}
{"v": 1	"t": 2597717	"P": 994.25	"F": 0}
{"v": 1	"t": 2597737	"P": 994.25	"F": 0}
{"v": 1	"t": 2597758	"P": 992.5	"F": 0}
{"v": 1	"t": 2597778	"P": 988.5	"F": 0}
{"v": 1	"t": 2597798	"P": 992.25	"F": 0}
{"v": 1	"t": 2597819	"P": 995.5	"F": 0}
{"v": 1	"t": 2597839	"P": 992.25	"F": 0}
{"v": 1	"t": 2597859	"P": 989.25	"F": 0}
{"v": 1	"t": 2597879	"P": 989.0	"F": 0}
{"v": 1	"t": 2597900	"P": 995.5	"F": 0}
{"v": 1	"t": 2597920	"P": 993.5	"F": 0}
{"v": 1	"t": 2597940	"P": 990.5	"F": 0}
{"v": 1	"t": 2597961	"P": 990.75	"F": 0}
{"v": 1	"t": 2597981	"P": 996.25	"F": 0}
{"v": 1	"t": 2598001	"P": 991.25	"F": 0}
{"v": 1	"t": 2598022	"P": 991.0	"F": 0}
{"v": 1	"t": 2598042	"P": 992.25	"F": 0}
{"v": 1	"t": 2598062	"P": 994.5	"F": 0}
{"v": 1	"t": 2598083	"P": 992.75	"F": 0}
{"v": 1	"t": 2598103	"P": 988.5	"F": 0}
{"v": 1	"t": 2598123	"P": 990.75	"F": 0}
{"v": 1	"t": 2598144	"P": 995.0	"F": 0	"C": 45.415	"D": 3140	"sn": 54091779688249	"file": "/data/device_log/data0000.out"}
{"v": 1	"t": 2598164	"P": 992.0	"F": 0}
{"v": 1	"t": 2598184	"P": 991.0	"F": 0}
{"v": 1	"t": 2598205	"P": 994.5	"F": 0}
{"v": 1	"t": 2598225	"P": 991.25	"F": 0}
{"v": 1	"t": 2598246	"P": 990.25	"F": 0}
{"v": 1	"t": 2598266	"P": 995.0	"F": 0}
{"v": 1	"t": 2598286	"P": 991.25	"F": 0}
{"v": 1	"t": 2598307	"P": 991.25	"F": 0}
{"v": 1	"t": 2598327	"P": 991.5	"F": 0}
{"v": 1	"t": 2598347	"P": 996.5	"F": 0}
{"v": 1	"t": 2598368	"P": 993.5	"F": 0}
{"v": 1	"t": 2598388	"P": 990.75	"F": 0}
{"v": 1	"t": 2598408	"P": 991.5	"F": 0}
{"v": 1	"t": 2598428	"P": 995.5	"F": 0}
{"v": 1	"t": 2598449	"P": 993.75	"F": 0}
{"v": 1	"t": 2598469	"P": 991.75	"F": 0}
{"v": 1	"t": 2598489	"P": 989.25	"F": 0}
{"v": 1	"t": 2598510	"P": 993.75	"F": 0}
{"v": 1	"t": 2598530	"P": 991.75	"F": 0}
{"v": 1	"t": 2598550	"P": 990.25	"F": 0}
{"v": 1	"t": 2598571	"P": 989.5	"F": 0}
{"v": 1	"t": 2598591	"P": 994.75	"F": 0}
{"v": 1	"t": 2598611	"P": 993.5	"F": 0}
{"v": 1	"t": 2598632	"P": 992.0	"F": 0}
{"v": 1	"t": 2598652	"P": 990.75	"F": 0}
{"v": 1	"t": 2598672	"P": 994.75	"F": 0}
{"v": 1	"t": 2598693	"P": 993.5	"F": 0}
{"v": 1	"t": 2598713	"P": 992.0	"F": 0}
{"v": 1	"t": 2598733	"P": 992.75	"F": 0}
{"v": 1	"t": 2598754	"P": 995.0	"F": 0}
{"v": 1	"t": 2598774	"P": 991.5	"F": 0}
{"v": 1	"t": 2598795	"P": 993.25	"F": 0}
{"v": 1	"t": 2598815	"P": 996.75	"F": 0}
{"v": 1	"t": 2598835	"P": 993.5	"F": 0}
{"v": 1	"t": 2598855	"P": 990.0	"F": 0}
{"v": 1	"t": 2598876	"P": 994.5	"F": 0}
{"v": 1	"t": 2598896	"P": 996.5	"F": 0}
{"v": 1	"t": 2598916	"P": 993.5	"F": 0}
{"v": 1	"t": 2598937	"P": 991.0	"F": 0}
{"v": 1	"t": 2598957	"P": 991.75	"F": 0}
{"v": 1	"t": 2598977	"P": 995.5	"F": 0}
{"v": 1	"t": 2598998	"P": 994.25	"F": 0}
{"v": 1	"t": 2599018	"P": 988.75	"F": 0}
{"v": 1	"t": 2599038	"P": 989.5	"F": 0}
{"v": 1	"t": 2599058	"P": 994.5	"F": 0}
{"v": 1	"t": 2599079	"P": 994.5	"F": 0}
{"v": 1	"t": 2599099	"P": 991.5	"F": 0}
{"v": 1	"t": 2599119	"P": 988.25	"F": 0}
{"v": 1	"t": 2599140	"P": 995.5	"F": 0}
{"v": 1	"t": 2599160	"P": 995.0	"F": 0	"C": 45.415	"D": 3140	"sn": 54091779688249	"file": "/data/device_log/data0000.out"}
{"v": 1	"t": 2599180	"P": 989.5	"F": 0}
{"v": 1	"t": 2599201	"P": 990.0	"F": 0}
{"v": 1	"t": 2599221	"P": 994.5	"F": 0}
{"v": 1	"t": 2599241	"P": 994.75	"F": 0}
{"v": 1	"t": 2599262	"P": 990.5	"F": 0}
{"v": 1	"t": 2599282	"P": 988.75	"F": 0}
{"v": 1	"t": 2599302	"P": 994.75	"F": 0}
{"v": 1	"t": 2599323	"P": 992.25	"F": 0}
{"v": 1	"t": 2599343	"P": 991.5	"F": 0}
{"v": 1	"t": 2599364	"P": 995.75	"F": 0}
{"v": 1	"t": 2599384	"P": 992.25	"F": 0}
{"v": 1	"t": 2599404	"P": 989.75	"F": 0}
{"v": 1	"t": 2599424	"P": 992.25	"F": 0}
{"v": 1	"t": 2599445	"P": 996.0	"F": 0}
{"v": 1	"t": 2599465	"P": 992.5	"F": 0}
{"v": 1	"t": 2599485	"P": 989.25	"F": 0}
{"v": 1	"t": 2599506	"P": 990.5	"F": 0}
{"v": 1	"t": 2599526	"P": 993.5	"F": 0}
{"v": 1	"t": 2599546	"P": 992.75	"F": 0}
{"v": 1	"t": 2599567	"P": 991.25	"F": 0}
{"v": 1	"t": 2599587	"P": 990.25	"F": 0}
{"v": 1	"t": 2599607	"P": 995.5	"F": 0}
{"v": 1	"t": 2599627	"P": 992.5	"F": 0}
{"v": 1	"t": 2599648	"P": 988.75	"F": 0}
{"v": 1	"t": 2599668	"P": 989.5	"F": 0}
{"v": 1	"t": 2599688	"P": 995.25	"F": 0}
{"v": 1	"t": 2599709	"P": 993.75	"F": 0}
{"v": 1	"t": 2599729	"P": 989.0	"F": 0}
{"v": 1	"t": 2599749	"P": 987.5	"F": 0}
{"v": 1	"t": 2599770	"P": 993.0	"F": 0}
{"v": 1	"t": 2599790	"P": 994.25	"F": 0}
{"v": 1	"t": 2599810	"P": 991.0	"F": 0}
{"v": 1	"t": 2599831	"P": 988.0	"F": 0}
{"v": 1	"t": 2599851	"P": 993.5	"F": 0}
{"v": 1	"t": 2599871	"P": 993.5	"F": 0}
{"v": 1	"t": 2599892	"P": 990.0	"F": 0}
{"v": 1	"t": 2599912	"P": 994.0	"F": 0}
{"v": 1	"t": 2599933	"P": 990.5	"F": 0}
{"v": 1	"t": 2599953	"P": 990.0	"F": 0}
{"v": 1	"t": 2599974	"P": 994.75	"F": 0}
{"v": 1	"t": 2599994	"P": 991.0	"F": 0}
{"v": 1	"t": 2600015	"P": 992.5	"F": 0}
{"v": 1	"t": 2600035	"P": 992.25	"F": 0}
{"v": 1	"t": 2600056	"P": 990.75	"F": 0}
{"v": 1	"t": 2600076	"P": 994.25	"F": 0}
{"v": 1	"t": 2600096	"P": 991.0	"F": 0}
{"v": 1	"t": 2600117	"P": 989.5	"F": 0}
{"v": 1	"t": 2600137	"P": 993.5	"F": 0}
{"v": 1	"t": 2600157	"P": 994.25	"F": 0}
{"v": 1	"t": 2600178	"P": 991.5	"F": 0	"C": 45.435	"D": 3140	"sn": 54091779688249	"file": "/data/device_log/data0000.out"}
{"v": 1	"t": 2600198	"P": 988.25	"F": 0}
{"v": 1	"t": 2600218	"P": 991.75	"F": 0}
{"v": 1	"t": 2600239	"P": 995.5	"F": 0}
{"v": 1	"t": 2600259	"P": 991.25	"F": 0}
{"v": 1	"t": 2600279	"P": 990.25	"F": 0}
{"v": 1	"t": 2600300	"P": 992.25	"F": 0}
{"v": 1	"t": 2600320	"P": 995.0	"F": 0}
{"v": 1	"t": 2600340	"P": 994.5	"F": 0}
{"v": 1	"t": 2600360	"P": 989.0	"F": 0}
{"v": 1	"t": 2600381	"P": 992.0	"F": 0}
{"v": 1	"t": 2600401	"P": 995.5	"F": 0}
{"v": 1	"t": 2600421	"P": 992.75	"F": 0}
{"v": 1	"t": 2600442	"P": 989.25	"F": 0}
{"v": 1	"t": 2600462	"P": 991.5	"F": 0}
{"v": 1	"t": 2600482	"P": 994.25	"F": 0}
{"v": 1	"t": 2600503	"P": 994.75	"F": 0}
{"v": 1	"t": 2600523	"P": 989.5	"F": 0}
{"v": 1	"t": 2600543	"P": 990.25	"F": 0}
{"v": 1	"t": 2600564	"P": 997.5	"F": 0}
{"v": 1	"t": 2600584	"P": 993.5	"F": 0}
{"v": 1	"t": 2600604	"P": 989.5	"F": 0}
{"v": 1	"t": 2600625	"P": 994.5	"F": 0}
{"v": 1	"t": 2600645	"P": 993.75	"F": 0}
{"v": 1	"t": 2600666	"P": 988.0	"F": 0}
{"v": 1	"t": 2600686	"P": 993.25	"F": 0}
{"v": 1	"t": 2600706	"P": 995.0	"F": 0}
{"v": 1	"t": 2600726	"P": 991.0	"F": 0}
{"v": 1	"t": 2600747	"P": 989.75	"F": 0}
{"v": 1	"t": 2600767	"P": 993.25	"F": 0}
{"v": 1	"t": 2600787	"P": 995.25	"F": 0}
{"v": 1	"t": 2600808	"P": 992.25	"F": 0}
{"v": 1	"t": 2600828	"P": 987.75	"F": 0}
{"v": 1	"t": 2600848	"P": 993.0	"F": 0}
{"v": 1	"t": 2600869	"P": 995.75	"F": 0}
{"v": 1	"t": 2600889	"P": 993.5	"F": 0}
{"v": 1	"t": 2600909	"P": 990.5	"F": 0}
{"v": 1	"t": 2600930	"P": 990.5	"F": 0}
{"v": 1	"t": 2600950	"P": 996.0	"F": 0}
{"v": 1	"t": 2600970	"P": 992.5	"F": 0}
{"v": 1	"t": 2600990	"P": 990.75	"F": 0}
{"v": 1	"t": 2601011	"P": 991.25	"F": 0}
{"v": 1	"t": 2601031	"P": 996.0	"F": 0}
{"v": 1	"t": 2601051	"P": 994.5	"F": 0}
{"v": 1	"t": 2601072	"P": 991.25	"F": 0}
{"v": 1	"t": 2601092	"P": 990.5	"F": 0}
{"v": 1	"t": 2601112	"P": 994.0	"F": 0}
{"v": 1	"t": 2601133	"P": 993.25	"F": 0}
{"v": 1	"t": 2601153	"P": 990.5	"F": 0}
{"v": 1	"t": 2601173	"P": 994.0	"F": 0}
{"v": 1	"t": 2601194	"P": 994.0	"F": 0	"C": 45.445	"D": 3140	"sn": 54091779688249	"file": "/data/device_log/data0000.out"}
{"v": 1	"t": 2601214	"P": 991.25	"F": 0}
{"v": 1	"t": 2601235	"P": 994.25	"F": 0}
{"v": 1	"t": 2601255	"P": 993.5	"F": 0}
{"v": 1	"t": 2601275	"P": 989.75	"F": 0}
{"v": 1	"t": 2601296	"P": 988.25	"F": 0}
{"v": 1	"t": 2601316	"P": 994.5	"F": 0}
{"v": 1	"t": 2601336	"P": 994.25	"F": 0}
{"v": 1	"t": 2601357	"P": 992.25	"F": 0}
{"v": 1	"t": 2601377	"P": 988.0	"F": 0}
{"v": 1	"t": 2601397	"P": 993.5	"F": 0}
{"v": 1	"t": 2601417	"P": 995.25	"F": 0}
{"v": 1	"t": 2601438	"P": 990.5	"F": 0}
{"v": 1	"t": 2601458	"P": 989.75	"F": 0}
{"v": 1	"t": 2601478	"P": 991.5	"F": 0}
{"v": 1	"t": 2601499	"P": 995.75	"F": 0}
{"v": 1	"t": 2601519	"P": 989.25	"F": 0}
{"v": 1	"t": 2601539	"P": 990.25	"F": 0}
{"v": 1	"t": 2601560	"P": 993.5	"F": 0}
{"v": 1	"t": 2601580	"P": 994.0	"F": 0}
{"v": 1	"t": 2601600	"P": 991.75	"F": 0}
{"v": 1	"t": 2601621	"P": 990.75	"F": 0}
{"v": 1	"t": 2601641	"P": 995.75	"F": 0}
{"v": 1	"t": 2601661	"P": 995.5	"F": 0}
{"v": 1	"t": 2601681	"P": 990.0	"F": 0}
{"v": 1	"t": 2601702	"P": 989.0	"F": 0}
{"v": 1	"t": 2601722	"P": 994.0	"F": 0}
{"v": 1	"t": 2601742	"P": 992.75	"F": 0}
{"v": 1	"t": 2601763	"P": 990.25	"F": 0}
{"v": 1	"t": 2601783	"P": 991.5	"F": 0}
{"v": 1	"t": 2601804	"P": 995.0	"F": 0}
{"v": 1	"t": 2601824	"P": 991.0	"F": 0}
{"v": 1	"t": 2601845	"P": 990.75	"F": 0}
{"v": 1	"t": 2601865	"P": 996.0	"F": 0}
{"v": 1	"t": 2601885	"P": 992.0	"F": 0}
{"v": 1	"t": 2601905	"P": 989.5	"F": 0}
{"v": 1	"t": 2601926	"P": 992.5	"F": 0}
{"v": 1	"t": 2601946	"P": 996.5	"F": 0}
{"v": 1	"t": 2601966	"P": 992.75	"F": 0}
{"v": 1	"t": 2601987	"P": 989.75	"F": 0}
{"v": 1	"t": 2602007	"P": 991.0	"F": 0}
{"v": 1	"t": 2602027	"P": 996.0	"F": 0}
{"v": 1	"t": 2602048	"P": 993.25	"F": 0}
{"v": 1	"t": 2602068	"P": 990.0	"F": 0}
{"v": 1	"t": 2602088	"P": 991.25	"F": 0}
{"v": 1	"t": 2602108	"P": 995.0	"F": 0}
{"v": 1	"t": 2602129	"P": 993.25	"F": 0}
{"v": 1	"t": 2602149	"P": 989.5	"F": 0}
{"v": 1	"t": 2602169	"P": 989.75	"F": 0}
{"v": 1	"t": 2602190	"P": 995.5	"F": 0}
{"v": 1	"t": 2602210	"P": 993.75	"F": 0	"C": 45.42	"D": 3140	"sn": 54091779688249	"file": "/data/device_log/data0000.out"}
{"v": 1	"t": 2602230	"P": 989.0	"F": 0}
{"v": 1	"t": 2602251	"P": 990.25	"F": 0}
{"v": 1	"t": 2602271	"P": 995.75	"F": 0}
{"v": 1	"t": 2602291	"P": 992.25	"F": 0}
{"v": 1	"t": 2602312	"P": 989.0	"F": 0}
{"v": 1	"t": 2602332	"P": 991.5	"F": 0}
{"v": 1	"t": 2602352	"P": 995.25	"F": 0}
{"v": 1	"t": 2602373	"P": 991.0	"F": 0}
{"v": 1	"t": 2602393	"P": 993.0	"F": 0}
{"v": 1	"t": 2602414	"P": 994.5	"F": 0}
{"v": 1	"t": 2602434	"P": 990.75	"F": 0}
{"v": 1	"t": 2602454	"P": 990.0	"F": 0}
{"v": 1	"t": 2602475	"P": 994.0	"F": 0}
{"v": 1	"t": 2602495	"P": 993.25	"F": 0}
{"v": 1	"t": 2602515	"P": 991.75	"F": 0}
{"v": 1	"t": 2602536	"P": 989.75	"F": 0}
{"v": 1	"t": 2602556	"P": 993.5	"F": 0}
{"v": 1	"t": 2602576	"P": 995.5	"F": 0}
{"v": 1	"t": 2602596	"P": 991.5	"F": 0}
{"v": 1	"t": 2602617	"P": 988.75	"F": 0}
{"v": 1	"t": 2602637	"P": 993.0	"F": 0}
{"v": 1	"t": 2602657	"P": 996.75	"F": 0}
{"v": 1	"t": 2602678	"P": 993.25	"F": 0}
{"v": 1	"t": 2602698	"P": 989.25	"F": 0}
{"v": 1	"t": 2602718	"P": 991.5	"F": 0}
{"v": 1	"t": 2602739	"P": 995.0	"F": 0}
{"v": 1	"t": 2602759	"P": 993.75	"F": 0}
{"v": 1	"t": 2602779	"P": 990.5	"F": 0}
{"v": 1	"t": 2602799	"P": 989.5	"F": 0}
{"v": 1	"t": 2602820	"P": 995.75	"F": 0}
{"v": 1	"t": 2602840	"P": 994.0	"F": 0}
{"v": 1	"t": 2602860	"P": 991.75	"F": 0}
{"v": 1	"t": 2602881	"P": 991.25	"F": 0}
{"v": 1	"t": 2602901	"P": 996.5	"F": 0}
{"v": 1	"t": 2602922	"P": 990.75	"F": 0}
{"v": 1	"t": 2602942	"P": 995.5	"F": 0}
{"v": 1	"t": 2602962	"P": 994.75	"F": 0}
{"v": 1	"t": 2602983	"P": 990.25	"F": 0}
{"v": 1	"t": 2603003	"P": 990.75	"F": 0}
{"v": 1	"t": 2603023	"P": 995.0	"F": 0}
{"v": 1	"t": 2603044	"P": 995.75	"F": 0}
{"v": 1	"t": 2603064	"P": 992.0	"F": 0}
{"v": 1	"t": 2603084	"P": 990.25	"F": 0}
{"v": 1	"t": 2603105	"P": 993.25	"F": 0}
{"v": 1	"t": 2603125	"P": 994.25	"F": 0}
{"v": 1	"t": 2603145	"P": 992.5	"F": 0}
{"v": 1	"t": 2603165	"P": 989.0	"F": 0}
{"v": 1	"t": 2603186	"P": 992.75	"F": 0}
{"v": 1	"t": 2603206	"P": 996.0	"F": 0}
{"v": 1	"t": 2603226	"P": 994.0	"F": 0	"C": 45.41	"D": 3140	"sn": 54091779688249	"file": "/data/device_log/data0000.out"}
{"v": 1	"t": 2603247	"P": 989.5	"F": 0}
{"v": 1	"t": 2603267	"P": 990.5	"F": 0}
{"v": 1	"t": 2603287	"P": 995.0	"F": 0}
{"v": 1	"t": 2603308	"P": 993.5	"F": 0}
{"v": 1	"t": 2603328	"P": 990.5	"F": 0}
{"v": 1	"t": 2603348	"P": 990.5	"F": 0}
{"v": 1	"t": 2603368	"P": 995.75	"F": 0}
{"v": 1	"t": 2603389	"P": 994.0	"F": 0}
{"v": 1	"t": 2603409	"P": 990.25	"F": 0}
{"v": 1	"t": 2603429	"P": 989.0	"F": 0}
{"v": 1	"t": 2603450	"P": 994.75	"F": 0}
{"v": 1	"t": 2603470	"P": 992.25	"F": 0}
{"v": 1	"t": 2603491	"P": 990.25	"F": 0}
{"v": 1	"t": 2603511	"P": 995.0	"F": 0}
{"v": 1	"t": 2603532	"P": 990.75	"F": 0}
{"v": 1	"t": 2603552	"P": 994.0	"F": 0}
{"v": 1	"t": 2603573	"P": 992.75	"F": 0}
{"v": 1	"t": 2603593	"P": 989.75	"F": 0}
{"v": 1	"t": 2603613	"P": 992.5	"F": 0}
{"v": 1	"t": 2603634	"P": 993.75	"F": 0}
{"v": 1	"t": 2603654	"P": 991.75	"F": 0}
{"v": 1	"t": 2603674	"P": 988.5	"F": 0}
{"v": 1	"t": 2603694	"P": 991.75	"F": 0}
{"v": 1	"t": 2603715	"P": 995.0	"F": 0}
{"v": 1	"t": 2603735	"P": 992.75	"F": 0}
{"v": 1	"t": 2603755	"P": 990.75	"F": 0}
{"v": 1	"t": 2603776	"P": 991.5	"F": 0}
{"v": 1	"t": 2603796	"P": 996.5	"F": 0}
{"v": 1	"t": 2603816	"P": 992.0	"F": 0}
{"v": 1	"t": 2603837	"P": 989.75	"F": 0}
{"v": 1	"t": 2603857	"P": 991.5	"F": 0}
{"v": 1	"t": 2603877	"P": 995.75	"F": 0}
{"v": 1	"t": 2603898	"P": 993.5	"F": 0}
{"v": 1	"t": 2603918	"P": 990.75	"F": 0}
{"v": 1	"t": 2603938	"P": 990.0	"F": 0}
{"v": 1	"t": 2603958	"P": 995.5	"F": 0}
{"v": 1	"t": 2603979	"P": 994.25	"F": 0}
{"v": 1	"t": 2603999	"P": 990.75	"F": 0}
{"v": 1	"t": 2604019	"P": 988.5	"F": 0}
{"v": 1	"t": 2604040	"P": 994.25	"F": 0}
{"v": 1	"t": 2604060	"P": 994.5	"F": 0}
{"v": 1	"t": 2604081	"P": 991.0	"F": 0}
{"v": 1	"t": 2604101	"P": 994.0	"F": 0}
{"v": 1	"t": 2604121	"P": 992.0	"F": 0}
{"v": 1	"t": 2604142	"P": 990.0	"F": 0}
{"v": 1	"t": 2604162	"P": 994.5	"F": 0}
{"v": 1	"t": 2604182	"P": 994.75	"F": 0}
{"v": 1	"t": 2604203	"P": 991.5	"F": 0}
{"v": 1	"t": 2604223	"P": 990.0	"F": 0}
{"v": 1	"t": 2604243	"P": 994.75	"F": 0	"C": 45.435	"D": 3140	"sn": 54091779688249	"file": "/data/device_log/data0000.out"}
{"v": 1	"t": 2604264	"P": 995.5	"F": 0}
{"v": 1	"t": 2604284	"P": 990.25	"F": 0}
{"v": 1	"t": 2604304	"P": 988.0	"F": 0}
{"v": 1	"t": 2604325	"P": 991.5	"F": 0}
{"v": 1	"t": 2604345	"P": 995.75	"F": 0}
{"v": 1	"t": 2604365	"P": 992.5	"F": 0}
{"v": 1	"t": 2604386	"P": 990.0	"F": 0}
{"v": 1	"t": 2604406	"P": 993.5	"F": 0}
{"v": 1	"t": 2604426	"P": 995.25	"F": 0}
{"v": 1	"t": 2604446	"P": 992.0	"F": 0}
{"v": 1	"t": 2604467	"P": 989.0	"F": 0}
{"v": 1	"t": 2604487	"P": 992.25	"F": 0}
{"v": 1	"t": 2604507	"P": 996.0	"F": 0}
{"v": 1	"t": 2604528	"P": 993.75	"F": 0}
{"v": 1	"t": 2604548	"P": 989.5	"F": 0}
{"v": 1	"t": 2604568	"P": 992.75	"F": 0}
{"v": 1	"t": 2604589	"P": 996.25	"F": 0}
{"v": 1	"t": 2604609	"P": 992.5	"F": 0}
{"v": 1	"t": 2604629	"P": 989.75	"F": 0}
{"v": 1	"t": 2604650	"P": 992.0	"F": 0}
{"v": 1	"t": 2604670	"P": 993.0	"F": 0}
{"v": 1	"t": 2604691	"P": 990.0	"F": 0}
{"v": 1	"t": 2604711	"P": 994.75	"F": 0}
{"v": 1	"t": 2604731	"P": 993.75	"F": 0}
{"v": 1	"t": 2604752	"P": 990.5	"F": 0}
{"v": 1	"t": 2604772	"P": 988.75	"F": 0}
{"v": 1	"t": 2604792	"P": 994.75	"F": 0}
{"v": 1	"t": 2604812	"P": 995.25	"F": 0}
{"v": 1	"t": 2604833	"P": 993.25	"F": 0}
{"v": 1	"t": 2604853	"P": 990.5	"F": 0}
{"v": 1	"t": 2604873	"P": 995.75	"F": 0}
{"v": 1	"t": 2604894	"P": 995.0	"F": 0}
{"v": 1	"t": 2604914	"P": 993.0	"F": 0}
{"v": 1	"t": 2604934	"P": 990.25	"F": 0}
{"v": 1	"t": 2604955	"P": 992.5	"F": 0}
{"v": 1	"t": 2604975	"P": 995.0	"F": 0}
{"v": 1	"t": 2604995	"P": 993.5	"F": 0}
{"v": 1	"t": 2605016	"P": 990.0	"F": 0}
{"v": 1	"t": 2605036	"P": 993.5	"F": 0}
{"v": 1	"t": 2605056	"P": 997.75	"F": 0}
{"v": 1	"t": 2605076	"P": 991.75	"F": 0}
{"v": 1	"t": 2605097	"P": 990.25	"F": 0}
{"v": 1	"t": 2605117	"P": 992.75	"F": 0}
{"v": 1	"t": 2605137	"P": 995.0	"F": 0}
{"v": 1	"t": 2605158	"P": 991.25	"F": 0}
{"v": 1	"t": 2605178	"P": 990.5	"F": 0}
{"v": 1	"t": 2605198	"P": 992.25	"F": 0}
{"v": 1	"t": 2605219	"P": 994.0	"F": 0}
{"v": 1	"t": 2605239	"P": 989.25	"F": 0}
{"v": 1	"t": 2605260	"P": 995.0	"F": 0	"C": 45.455	"D": 3140	"sn": 54091779688249	"file": "/data/device_log/data0000.out"}
{"v": 1	"t": 2605280	"P": 993.25	"F": 0}
{"v": 1	"t": 2605300	"P": 990.0	"F": 0}
{"v": 1	"t": 2605321	"P": 990.5	"F": 0}
{"v": 1	"t": 2605341	"P": 992.5	"F": 0}
{"v": 1	"t": 2605361	"P": 994.75	"F": 0}
{"v": 1	"t": 2605381	"P": 992.25	"F": 0}
{"v": 1	"t": 2605402	"P": 990.0	"F": 0}
{"v": 1	"t": 2605422	"P": 994.5	"F": 0}
{"v": 1	"t": 2605442	"P": 995.0	"F": 0}
{"v": 1	"t": 2605463	"P": 992.0	"F": 0}
{"v": 1	"t": 2605483	"P": 990.5	"F": 0}
{"v": 1	"t": 2605503	"P": 991.25	"F": 0}
{"v": 1	"t": 2605524	"P": 994.5	"F": 0}
{"v": 1	"t": 2605544	"P": 993.25	"F": 0}
{"v": 1	"t": 2605564	"P": 990.75	"F": 0}
{"v": 1	"t": 2605584	"P": 992.25	"F": 0}
{"v": 1	"t": 2605605	"P": 994.5	"F": 0}
{"v": 1	"t": 2605625	"P": 993.75	"F": 0}
{"v": 1	"t": 2605645	"P": 991.0	"F": 0}
{"v": 1	"t": 2605666	"P": 991.75	"F": 0}
{"v": 1	"t": 2605686	"P": 997.0	"F": 0}
{"v": 1	"t": 2605706	"P": 993.25	"F": 0}
{"v": 1	"t": 2605727	"P": 990.75	"F": 0}
{"v": 1	"t": 2605747	"P": 991.0	"F": 0}
{"v": 1	"t": 2605767	"P": 993.0	"F": 0}
{"v": 1	"t": 2605788	"P": 991.25	"F": 0}
{"v": 1	"t": 2605808	"P": 991.25	"F": 0}
{"v": 1	"t": 2605829	"P": 994.5	"F": 0}
{"v": 1	"t": 2605849	"P": 991.75	"F": 0}
{"v": 1	"t": 2605869	"P": 990.25	"F": 0}
{"v": 1	"t": 2605889	"P": 991.25	"F": 0}
{"v": 1	"t": 2605910	"P": 995.0	"F": 0}
{"v": 1	"t": 2605930	"P": 994.5	"F": 0}
{"v": 1	"t": 2605950	"P": 992.5	"F": 0}
{"v": 1	"t": 2605971	"P": 989.0	"F": 0}
{"v": 1	"t": 2605991	"P": 996.0	"F": 0}
{"v": 1	"t": 2606011	"P": 992.75	"F": 0}
{"v": 1	"t": 2606032	"P": 990.25	"F": 0}
{"v": 1	"t": 2606052	"P": 989.75	"F": 0}
{"v": 1	"t": 2606072	"P": 996.25	"F": 0}
{"v": 1	"t": 2606092	"P": 995.0	"F": 0}
{"v": 1	"t": 2606113	"P": 991.75	"F": 0}
{"v": 1	"t": 2606133	"P": 988.75	"F": 0}
{"v": 1	"t": 2606153	"P": 995.75	"F": 0}
{"v": 1	"t": 2606174	"P": 993.25	"F": 0}
{"v": 1	"t": 2606194	"P": 991.5	"F": 0}
{"v": 1	"t": 2606214	"P": 990.75	"F": 0}
{"v": 1	"t": 2606235	"P": 994.0	"F": 0}
{"v": 1	"t": 2606255	"P": 993.5	"F": 0}
{"v": 1	"t": 2606275	"P": 991.75	"F": 0	"C": 45.43	"D": 3140	"sn": 54091779688249	"file": "/data/device_log/data0000.out"}
{"v": 1	"t": 2606296	"P": 989.25	"F": 0}
{"v": 1	"t": 2606316	"P": 995.25	"F": 0}
{"v": 1	"t": 2606336	"P": 992.0	"F": 0}
{"v": 1	"t": 2606357	"P": 989.0	"F": 0}
{"v": 1	"t": 2606377	"P": 995.75	"F": 0}
{"v": 1	"t": 2606398	"P": 994.0	"F": 0}
{"v": 1	"t": 2606418	"P": 990.75	"F": 0}
{"v": 1	"t": 2606438	"P": 989.0	"F": 0}
{"v": 1	"t": 2606458	"P": 993.75	"F": 0}
{"v": 1	"t": 2606479	"P": 993.75	"F": 0}
{"v": 1	"t": 2606499	"P": 988.75	"F": 0}
{"v": 1	"t": 2606519	"P": 990.5	"F": 0}
{"v": 1	"t": 2606540	"P": 994.75	"F": 0}
{"v": 1	"t": 2606560	"P": 994.5	"F": 0}
{"v": 1	"t": 2606580	"P": 989.75	"F": 0}
{"v": 1	"t": 2606601	"P": 990.0	"F": 0}
{"v": 1	"t": 2606621	"P": 994.75	"F": 0}
{"v": 1	"t": 2606641	"P": 994.75	"F": 0}
{"v": 1	"t": 2606662	"P": 991.0	"F": 0}
{"v": 1	"t": 2606682	"P": 990.0	"F": 0}
{"v": 1	"t": 2606702	"P": 995.5	"F": 0}
{"v": 1	"t": 2606722	"P": 992.75	"F": 0}
{"v": 1	"t": 2606743	"P": 990.75	"F": 0}
{"v": 1	"t": 2606763	"P": 989.25	"F": 0}
{"v": 1	"t": 2606783	"P": 994.75	"F": 0}
{"v": 1	"t": 2606804	"P": 993.75	"F": 0}
{"v": 1	"t": 2606824	"P": 993.5	"F": 0}
{"v": 1	"t": 2606844	"P": 990.25	"F": 0}
{"v": 1	"t": 2606865	"P": 993.25	"F": 0}
{"v": 1	"t": 2606885	"P": 991.75	"F": 0}
{"v": 1	"t": 2606906	"P": 989.0	"F": 0}
{"v": 1	"t": 2606926	"P": 995.0	"F": 0}
{"v": 1	"t": 2606947	"P": 991.0	"F": 0}
{"v": 1	"t": 2606967	"P": 990.75	"F": 0}
{"v": 1	"t": 2606987	"P": 996.5	"F": 0}
{"v": 1	"t": 2607008	"P": 989.0	"F": 0}
{"v": 1	"t": 2607028	"P": 994.5	"F": 0}
{"v": 1	"t": 2607049	"P": 994.0	"F": 0}
{"v": 1	"t": 2607069	"P": 989.0	"F": 0}
{"v": 1	"t": 2607090	"P": 994.75	"F": 0}
{"v": 1	"t": 2607110	"P": 992.5	"F": 0}
{"v": 1	"t": 2607130	"P": 990.0	"F": 0}
{"v": 1	"t": 2607151	"P": 992.5	"F": 0}
{"v": 1	"t": 2607171	"P": 995.5	"F": 0}
{"v": 1	"t": 2607191	"P": 992.0	"F": 0}
{"v": 1	"t": 2607212	"P": 988.5	"F": 0}
{"v": 1	"t": 2607232	"P": 991.75	"F": 0}
{"v": 1	"t": 2607252	"P": 996.0	"F": 0}
{"v": 1	"t": 2607273	"P": 992.5	"F": 0}
{"v": 1	"t": 2607293	"P": 991.0	"F": 0	"C": 45.465	"D": 3140	"sn": 54091779688249	"file": "/data/device_log/data0000.out"}
{"v": 1	"t": 2607313	"P": 990.25	"F": 0}
{"v": 1	"t": 2607334	"P": 997.5	"F": 0}
{"v": 1	"t": 2607354	"P": 993.25	"F": 0}
{"v": 1	"t": 2607374	"P": 990.0	"F": 0}
{"v": 1	"t": 2607394	"P": 988.5	"F": 0}
{"v": 1	"t": 2607415	"P": 995.75	"F": 0}
{"v": 1	"t": 2607435	"P": 993.75	"F": 0}
{"v": 1	"t": 2607455	"P": 991.75	"F": 0}
{"v": 1	"t": 2607476	"P": 989.5	"F": 0}
{"v": 1	"t": 2607496	"P": 997.75	"F": 0}
{"v": 1	"t": 2607516	"P": 993.5	"F": 0}
{"v": 1	"t": 2607537	"P": 990.25	"F": 0}
{"v": 1	"t": 2607557	"P": 991.75	"F": 0}
{"v": 1	"t": 2607577	"P": 994.5	"F": 0}
{"v": 1	"t": 2607598	"P": 992.25	"F": 0}
{"v": 1	"t": 2607618	"P": 989.0	"F": 0}
{"v": 1	"t": 2607638	"P": 992.25	"F": 0}
{"v": 1	"t": 2607659	"P": 993.0	"F": 0}
{"v": 1	"t": 2607679	"P": 990.75	"F": 0}
{"v": 1	"t": 2607700	"P": 991.25	"F": 0}
{"v": 1	"t": 2607720	"P": 995.0	"F": 0}
{"v": 1	"t": 2607740	"P": 990.75	"F": 0}
{"v": 1	"t": 2607761	"P": 990.0	"F": 0}
{"v": 1	"t": 2607781	"P": 995.5	"F": 0}
{"v": 1	"t": 2607801	"P": 993.25	"F": 0}
{"v": 1	"t": 2607822	"P": 992.0	"F": 0}
{"v": 1	"t": 2607842	"P": 990.0	"F": 0}
{"v": 1	"t": 2607862	"P": 995.5	"F": 0}
{"v": 1	"t": 2607882	"P": 995.75	"F": 0}
{"v": 1	"t": 2607903	"P": 991.75	"F": 0}
{"v": 1	"t": 2607923	"P": 989.0	"F": 0}
{"v": 1	"t": 2607943	"P": 993.75	"F": 0}
{"v": 1	"t": 2607964	"P": 995.0	"F": 0}
{"v": 1	"t": 2607984	"P": 993.5	"F": 0}
{"v": 1	"t": 2608004	"P": 989.25	"F": 0}
{"v": 1	"t": 2608025	"P": 994.0	"F": 0}
{"v": 1	"t": 2608045	"P": 993.75	"F": 0}
{"v": 1	"t": 2608065	"P": 992.25	"F": 0}
{"v": 1	"t": 2608086	"P": 988.5	"F": 0}
{"v": 1	"t": 2608106	"P": 996.0	"F": 0}
{"v": 1	"t": 2608126	"P": 993.0	"F": 0}
{"v": 1	"t": 2608147	"P": 991.25	"F": 0}
{"v": 1	"t": 2608167	"P": 991.25	"F": 0}
{"v": 1	"t": 2608187	"P": 994.5	"F": 0}
{"v": 1	"t": 2608208	"P": 991.5	"F": 0}
{"v": 1	"t": 2608228	"P": 990.5	"F": 0}
{"v": 1	"t": 2608249	"P": 995.5	"F": 0}
{"v": 1	"t": 2608269	"P": 992.75	"F": 0}
{"v": 1	"t": 2608289	"P": 989.5	"F": 0}
{"v": 1	"t": 2608309	"P": 991.0	"F": 0	"C": 45.45	"D": 3140	"sn": 54091779688249	"file": "/data/device_log/data0000.out"}
{"v": 1	"t": 2608330	"P": 994.75	"F": 0}
{"v": 1	"t": 2608350	"P": 994.25	"F": 0}
{"v": 1	"t": 2608370	"P": 990.75	"F": 0}
{"v": 1	"t": 2608391	"P": 991.5	"F": 0}
{"v": 1	"t": 2608411	"P": 995.5	"F": 0}
{"v": 1	"t": 2608431	"P": 994.0	"F": 0}
{"v": 1	"t": 2608452	"P": 990.5	"F": 0}
{"v": 1	"t": 2608472	"P": 989.75	"F": 0}
{"v": 1	"t": 2608492	"P": 995.25	"F": 0}
{"v": 1	"t": 2608513	"P": 993.0	"F": 0}
{"v": 1	"t": 2608533	"P": 990.75	"F": 0}
{"v": 1	"t": 2608553	"P": 990.0	"F": 0}
{"v": 1	"t": 2608573	"P": 995.5	"F": 0}
{"v": 1	"t": 2608594	"P": 993.0	"F": 0}
{"v": 1	"t": 2608614	"P": 989.75	"F": 0}
{"v": 1	"t": 2608634	"P": 989.5	"F": 0}
{"v": 1	"t": 2608655	"P": 995.0	"F": 0}
{"v": 1	"t": 2608675	"P": 995.25	"F": 0}
{"v": 1	"t": 2608695	"P": 990.0	"F": 0}
{"v": 1	"t": 2608716	"P": 989.0	"F": 0}
{"v": 1	"t": 2608736	"P": 995.5	"F": 0}
{"v": 1	"t": 2608757	"P": 992.5	"F": 0}
{"v": 1	"t": 2608777	"P": 988.5	"F": 0}
{"v": 1	"t": 2608797	"P": 994.75	"F": 0}
{"v": 1	"t": 2608818	"P": 993.75	"F": 0}
{"v": 1	"t": 2608838	"P": 990.5	"F": 0}
{"v": 1	"t": 2608858	"P": 990.75	"F": 0}
{"v": 1	"t": 2608879	"P": 996.25	"F": 0}
{"v": 1	"t": 2608899	"P": 992.25	"F": 0}
{"v": 1	"t": 2608919	"P": 990.75	"F": 0}
{"v": 1	"t": 2608939	"P": 992.25	"F": 0}
{"v": 1	"t": 2608960	"P": 995.0	"F": 0}
{"v": 1	"t": 2608980	"P": 995.0	"F": 0}
{"v": 1	"t": 2609000	"P": 989.5	"F": 0}
{"v": 1	"t": 2609021	"P": 991.0	"F": 0}
{"v": 1	"t": 2609041	"P": 997.25	"F": 0}
{"v": 1	"t": 2609061	"P": 992.25	"F": 0}
{"v": 1	"t": 2609082	"P": 992.25	"F": 0}
{"v": 1	"t": 2609102	"P": 989.75	"F": 0}
{"v": 1	"t": 2609122	"P": 994.5	"F": 0}
{"v": 1	"t": 2609143	"P": 993.75	"F": 0}
{"v": 1	"t": 2609163	"P": 989.25	"F": 0}
{"v": 1	"t": 2609183	"P": 989.75	"F": 0}
{"v": 1	"t": 2609203	"P": 996.5	"F": 0}
{"v": 1	"t": 2609224	"P": 993.25	"F": 0}
{"v": 1	"t": 2609244	"P": 991.25	"F": 0}
{"v": 1	"t": 2609264	"P": 989.75	"F": 0}
{"v": 1	"t": 2609285	"P": 994.75	"F": 0}
{"v": 1	"t": 2609305	"P": 993.0	"F": 0}
{"v": 1	"t": 2609326	"P": 989.75	"F": 0	"C": 45.49	"D": 3140	"sn": 54091779688249	"file": "/data/device_log/data0000.out"}
{"v": 1	"t": 2609346	"P": 995.25	"F": 0}
{"v": 1	"t": 2609366	"P": 993.0	"F": 0}
{"v": 1	"t": 2609387	"P": 990.5	"F": 0}
{"v": 1	"t": 2609407	"P": 990.75	"F": 0}
{"v": 1	"t": 2609427	"P": 996.25	"F": 0}
{"v": 1	"t": 2609448	"P": 991.75	"F": 0}
{"v": 1	"t": 2609468	"P": 988.0	"F": 0}
{"v": 1	"t": 2609488	"P": 990.75	"F": 0}
{"v": 1	"t": 2609509	"P": 996.5	"F": 0}
{"v": 1	"t": 2609529	"P": 994.5	"F": 0}
{"v": 1	"t": 2609549	"P": 989.5	"F": 0}
{"v": 1	"t": 2609569	"P": 990.25	"F": 0}
{"v": 1	"t": 2609590	"P": 996.5	"F": 0}
{"v": 1	"t": 2609610	"P": 991.75	"F": 0}
{"v": 1	"t": 2609630	"P": 989.75	"F": 0}
{"v": 1	"t": 2609651	"P": 991.5	"F": 0}
{"v": 1	"t": 2609671	"P": 996.0	"F": 0}
{"v": 1	"t": 2609691	"P": 994.0	"F": 0}
{"v": 1	"t": 2609712	"P": 989.5	"F": 0}
{"v": 1	"t": 2609732	"P": 991.0	"F": 0}
{"v": 1	"t": 2609752	"P": 994.75	"F": 0}
{"v": 1	"t": 2609773	"P": 994.0	"F": 0}
{"v": 1	"t": 2609793	"P": 990.75	"F": 0}
{"v": 1	"t": 2609813	"P": 991.25	"F": 0}
{"v": 1	"t": 2609833	"P": 994.75	"F": 0}
{"v": 1	"t": 2609854	"P": 994.0	"F": 0}
{"v": 1	"t": 2609874	"P": 988.75	"F": 0}
{"v": 1	"t": 2609895	"P": 993.75	"F": 0}
{"v": 1	"t": 2609915	"P": 993.0	"F": 0}
{"v": 1	"t": 2609935	"P": 989.5	"F": 0}
{"v": 1	"t": 2609956	"P": 990.25	"F": 0}
{"v": 1	"t": 2609976	"P": 995.0	"F": 0}
{"v": 1	"t": 2609996	"P": 994.25	"F": 0}
{"v": 1	"t": 2610017	"P": 990.0	"F": 0}
{"v": 1	"t": 2610037	"P": 989.75	"F": 0}
{"v": 1	"t": 2610057	"P": 995.0	"F": 0}
{"v": 1	"t": 2610078	"P": 991.75	"F": 0}
{"v": 1	"t": 2610098	"P": 989.75	"F": 0}
{"v": 1	"t": 2610118	"P": 991.0	"F": 0}
{"v": 1	"t": 2610139	"P": 996.75	"F": 0}
{"v": 1	"t": 2610159	"P": 993.0	"F": 0}
{"v": 1	"t": 2610179	"P": 990.25	"F": 0}
{"v": 1	"t": 2610199	"P": 990.75	"F": 0}
{"v": 1	"t": 2610220	"P": 996.75	"F": 0}
{"v": 1	"t": 2610240	"P": 992.25	"F": 0}
{"v": 1	"t": 2610260	"P": 989.75	"F": 0}
{"v": 1	"t": 2610281	"P": 990.25	"F": 0}
{"v": 1	"t": 2610301	"P": 996.0	"F": 0}
{"v": 1	"t": 2610321	"P": 996.0	"F": 0}
{"v": 1	"t": 2610342	"P": 990.25	"F": 0	"C": 45.45	"D": 3140	"sn": 54091779688249	"file": "/data/device_log/data0000.out"}
{"v": 1	"t": 2610362	"P": 990.25	"F": 0}
{"v": 1	"t": 2610382	"P": 996.25	"F": 0}
{"v": 1	"t": 2610403	"P": 992.75	"F": 0}
{"v": 1	"t": 2610423	"P": 989.0	"F": 0}
{"v": 1	"t": 2610443	"P": 994.75	"F": 0}
{"v": 1	"t": 2610464	"P": 994.0	"F": 0}
{"v": 1	"t": 2610484	"P": 988.5	"F": 0}
{"v": 1	"t": 2610505	"P": 993.25	"F": 0}
{"v": 1	"t": 2610525	"P": 988.75	"F": 0}
{"v": 1	"t": 2610546	"P": 992.25	"F": 0}
{"v": 1	"t": 2610566	"P": 991.5	"F": 0}
{"v": 1	"t": 2610587	"P": 988.75	"F": 0}
{"v": 1	"t": 2610607	"P": 989.25	"F": 0}
{"v": 1	"t": 2610627	"P": 995.5	"F": 0}
{"v": 1	"t": 2610648	"P": 993.25	"F": 0}
{"v": 1	"t": 2610668	"P": 992.25	"F": 0}
{"v": 1	"t": 2610688	"P": 988.25	"F": 0}
{"v": 1	"t": 2610708	"P": 993.0	"F": 0}
{"v": 1	"t": 2610729	"P": 994.5	"F": 0}
{"v": 1	"t": 2610749	"P": 990.25	"F": 0}
{"v": 1	"t": 2610769	"P": 989.25	"F": 0}
{"v": 1	"t": 2610790	"P": 994.75	"F": 0}
{"v": 1	"t": 2610810	"P": 995.25	"F": 0}
{"v": 1	"t": 2610830	"P": 990.5	"F": 0}
{"v": 1	"t": 2610851	"P": 990.5	"F": 0}
{"v": 1	"t": 2610871	"P": 994.75	"F": 0}
{"v": 1	"t": 2610891	"P": 995.0	"F": 0}
{"v": 1	"t": 2610912	"P": 991.5	"F": 0}
{"v": 1	"t": 2610932	"P": 989.0	"F": 0}
{"v": 1	"t": 2610952	"P": 995.25	"F": 0}
{"v": 1	"t": 2610972	"P": 993.75	"F": 0}
{"v": 1	"t": 2610993	"P": 991.5	"F": 0}
{"v": 1	"t": 2611013	"P": 987.25	"F": 0}
{"v": 1	"t": 2611033	"P": 993.75	"F": 0}
{"v": 1	"t": 2611054	"P": 992.75	"F": 0}
{"v": 1	"t": 2611074	"P": 990.5	"F": 0}
{"v": 1	"t": 2611095	"P": 992.0	"F": 0}
{"v": 1	"t": 2611115	"P": 995.25	"F": 0}
{"v": 1	"t": 2611135	"P": 990.5	"F": 0}
{"v": 1	"t": 2611156	"P": 991.0	"F": 0}
{"v": 1	"t": 2611176	"P": 995.0	"F": 0}
{"v": 1	"t": 2611196	"P": 990.25	"F": 0}
{"v": 1	"t": 2611217	"P": 989.25	"F": 0}
{"v": 1	"t": 2611237	"P": 994.0	"F": 0}
{"v": 1	"t": 2611258	"P": 992.5	"F": 0}
{"v": 1	"t": 2611278	"P": 991.25	"F": 0}
{"v": 1	"t": 2611298	"P": 990.75	"F": 0}
{"v": 1	"t": 2611319	"P": 993.75	"F": 0}
{"v": 1	"t": 2611339	"P": 992.25	"F": 0}
{"v": 1	"t": 2611359	"P": 990.0	"F": 0	"C": 45.475	"D": 3140	"sn": 54091779688249	"file": "/data/device_log/data0000.out"}
{"v": 1	"t": 2611380	"P": 993.25	"F": 0}
{"v": 1	"t": 2611400	"P": 991.75	"F": 0}
{"v": 1	"t": 2611421	"P": 989.5	"F": 0}
{"v": 1	"t": 2611441	"P": 993.75	"F": 0}
{"v": 1	"t": 2611461	"P": 993.75	"F": 0}
{"v": 1	"t": 2611482	"P": 990.0	"F": 0}
{"v": 1	"t": 2611502	"P": 990.75	"F": 0}
{"v": 1	"t": 2611522	"P": 997.25	"F": 0}
{"v": 1	"t": 2611543	"P": 992.5	"F": 0}
{"v": 1	"t": 2611563	"P": 990.5	"F": 0}
{"v": 1	"t": 2611583	"P": 995.0	"F": 0}
{"v": 1	"t": 2611604	"P": 991.5	"F": 0}
{"v": 1	"t": 2611624	"P": 989.0	"F": 0}
{"v": 1	"t": 2611645	"P": 993.75	"F": 0}
{"v": 1	"t": 2611665	"P": 993.5	"F": 0}
{"v": 1	"t": 2611686	"P": 989.75	"F": 0}
{"v": 1	"t": 2611706	"P": 993.75	"F": 0}
{"v": 1	"t": 2611726	"P": 992.75	"F": 0}
{"v": 1	"t": 2611747	"P": 989.75	"F": 0}
{"v": 1	"t": 2611767	"P": 992.0	"F": 0}
{"v": 1	"t": 2611787	"P": 995.75	"F": 0}
{"v": 1	"t": 2611808	"P": 991.5	"F": 0}
{"v": 1	"t": 2611828	"P": 990.0	"F": 0}
{"v": 1	"t": 2611848	"P": 994.5	"F": 0}
{"v": 1	"t": 2611869	"P": 992.25	"F": 0}
{"v": 1	"t": 2611889	"P": 990.5	"F": 0}
{"v": 1	"t": 2611910	"P": 993.5	"F": 0}
{"v": 1	"t": 2611930	"P": 994.5	"F": 0}
{"v": 1	"t": 2611950	"P": 989.5	"F": 0}
{"v": 1	"t": 2611971	"P": 991.0	"F": 0}
{"v": 1	"t": 2611991	"P": 995.75	"F": 0}
{"v": 1	"t": 2612011	"P": 990.75	"F": 0}
{"v": 1	"t": 2612032	"P": 989.75	"F": 0}
{"v": 1	"t": 2612052	"P": 993.75	"F": 0}
{"v": 1	"t": 2612073	"P": 991.75	"F": 0}
{"v": 1	"t": 2612093	"P": 990.75	"F": 0}
{"v": 1	"t": 2612113	"P": 993.25	"F": 0}
{"v": 1	"t": 2612134	"P": 993.25	"F": 0}
{"v": 1	"t": 2612154	"P": 991.25	"F": 0}
{"v": 1	"t": 2612174	"P": 991.0	"F": 0}
{"v": 1	"t": 2612195	"P": 994.75	"F": 0}
{"v": 1	"t": 2612215	"P": 994.25	"F": 0}
{"v": 1	"t": 2612236	"P": 990.5	"F": 0}
{"v": 1	"t": 2612256	"P": 995.25	"F": 0}
{"v": 1	"t": 2612276	"P": 992.25	"F": 0}
{"v": 1	"t": 2612297	"P": 990.75	"F": 0}
{"v": 1	"t": 2612317	"P": 996.25	"F": 0}
{"v": 1	"t": 2612338	"P": 993.75	"F": 0}
{"v": 1	"t": 2612358	"P": 989.25	"F": 0}
{"v": 1	"t": 2612378	"P": 995.0	"F": 0	"C": 45.48	"D": 3140	"sn": 54091779688249	"file": "/data/device_log/data0000.out"}
{"v": 1	"t": 2612399	"P": 996.25	"F": 0}
{"v": 1	"t": 2612419	"P": 991.25	"F": 0}
{"v": 1	"t": 2612439	"P": 991.0	"F": 0}
{"v": 1	"t": 2612460	"P": 994.5	"F": 0}
{"v": 1	"t": 2612480	"P": 991.75	"F": 0}
{"v": 1	"t": 2612501	"P": 990.75	"F": 0}
{"v": 1	"t": 2612521	"P": 994.25	"F": 0}
{"v": 1	"t": 2612541	"P": 994.5	"F": 0}
{"v": 1	"t": 2612562	"P": 991.25	"F": 0}
{"v": 1	"t": 2612582	"P": 989.75	"F": 0}
{"v": 1	"t": 2612602	"P": 994.25	"F": 0}
{"v": 1	"t": 2612622	"P": 994.0	"F": 0}
{"v": 1	"t": 2612643	"P": 992.75	"F": 0}
{"v": 1	"t": 2612663	"P": 989.0	"F": 0}
{"v": 1	"t": 2612683	"P": 992.25	"F": 0}
{"v": 1	"t": 2612704	"P": 996.25	"F": 0}
{"v": 1	"t": 2612724	"P": 992.5	"F": 0}
{"v": 1	"t": 2612744	"P": 991.0	"F": 0}
{"v": 1	"t": 2612764	"P": 990.25	"F": 0}
{"v": 1	"t": 2612785	"P": 994.5	"F": 0}
{"v": 1	"t": 2612805	"P": 992.5	"F": 0}
{"v": 1	"t": 2612826	"P": 990.25	"F": 0}
{"v": 1	"t": 2612846	"P": 994.25	"F": 0}
{"v": 1	"t": 2612866	"P": 991.25	"F": 0}
{"v": 1	"t": 2612887	"P": 990.25	"F": 0}
{"v": 1	"t": 2612907	"P": 995.0	"F": 0}
{"v": 1	"t": 2612927	"P": 994.5	"F": 0}
{"v": 1	"t": 2612948	"P": 992.25	"F": 0}
{"v": 1	"t": 2612968	"P": 990.25	"F": 0}
{"v": 1	"t": 2612988	"P": 993.25	"F": 0}
{"v": 1	"t": 2613009	"P": 994.5	"F": 0}
{"v": 1	"t": 2613029	"P": 992.5	"F": 0}
{"v": 1	"t": 2613049	"P": 989.5	"F": 0}
{"v": 1	"t": 2613069	"P": 988.75	"F": 0}
{"v": 1	"t": 2613090	"P": 994.5	"F": 0}
{"v": 1	"t": 2613110	"P": 996.0	"F": 0}
{"v": 1	"t": 2613130	"P": 991.5	"F": 0}
{"v": 1	"t": 2613150	"P": 990.5	"F": 0}
{"v": 1	"t": 2613171	"P": 991.25	"F": 0}
{"v": 1	"t": 2613191	"P": 995.0	"F": 0}
{"v": 1	"t": 2613211	"P": 993.0	"F": 0}
{"v": 1	"t": 2613232	"P": 991.75	"F": 0}
{"v": 1	"t": 2613252	"P": 989.25	"F": 0}
{"v": 1	"t": 2613272	"P": 994.75	"F": 0}
{"v": 1	"t": 2613292	"P": 993.0	"F": 0}
{"v": 1	"t": 2613313	"P": 990.75	"F": 0}
{"v": 1	"t": 2613333	"P": 988.5	"F": 0}
{"v": 1	"t": 2613353	"P": 993.25	"F": 0}
{"v": 1	"t": 2613374	"P": 992.25	"F": 0}
{"v": 1	"t": 2613394	"P": 989.25	"F": 0	"C": 45.505	"D": 3140	"sn": 54091779688249	"file": "/data/device_log/data0000.out"}
{"v": 1	"t": 2613415	"P": 994.75	"F": 0}
{"v": 1	"t": 2613435	"P": 993.0	"F": 0}
{"v": 1	"t": 2613455	"P": 991.75	"F": 0}
{"v": 1	"t": 2613476	"P": 991.25	"F": 0}
{"v": 1	"t": 2613496	"P": 996.25	"F": 0}
{"v": 1	"t": 2613517	"P": 990.75	"F": 0}
{"v": 1	"t": 2613537	"P": 989.25	"F": 0}
{"v": 1	"t": 2613557	"P": 995.5	"F": 0}
{"v": 1	"t": 2613578	"P": 992.5	"F": 0}
{"v": 1	"t": 2613598	"P": 989.0	"F": 0}
{"v": 1	"t": 2613618	"P": 993.75	"F": 0}
{"v": 1	"t": 2613639	"P": 994.0	"F": 0}
{"v": 1	"t": 2613659	"P": 992.5	"F": 0}
{"v": 1	"t": 2613679	"P": 990.25	"F": 0}
{"v": 1	"t": 2613700	"P": 995.25	"F": 0}
{"v": 1	"t": 2613720	"P": 991.5	"F": 0}
{"v": 1	"t": 2613741	"P": 991.25	"F": 0}
{"v": 1	"t": 2613761	"P": 988.75	"F": 0}
{"v": 1	"t": 2613781	"P": 994.25	"F": 0}
{"v": 1	"t": 2613802	"P": 990.25	"F": 0}
{"v": 1	"t": 2613822	"P": 993.5	"F": 0}
{"v": 1	"t": 2613842	"P": 995.25	"F": 0}
{"v": 1	"t": 2613863	"P": 990.75	"F": 0}
{"v": 1	"t": 2613883	"P": 991.25	"F": 0}
{"v": 1	"t": 2613904	"P": 994.75	"F": 0}
{"v": 1	"t": 2613924	"P": 991.75	"F": 0}
{"v": 1	"t": 2613944	"P": 989.25	"F": 0}
{"v": 1	"t": 2613965	"P": 995.75	"F": 0}
{"v": 1	"t": 2613985	"P": 992.0	"F": 0}
{"v": 1	"t": 2614006	"P": 991.5	"F": 0}
{"v": 1	"t": 2614026	"P": 993.75	"F": 0}
{"v": 1	"t": 2614047	"P": 992.5	"F": 0}
{"v": 1	"t": 2614067	"P": 989.5	"F": 0}
{"v": 1	"t": 2614087	"P": 995.25	"F": 0}
{"v": 1	"t": 2614108	"P": 992.0	"F": 0}
{"v": 1	"t": 2614128	"P": 993.0	"F": 0}
{"v": 1	"t": 2614149	"P": 993.25	"F": 0}
{"v": 1	"t": 2614169	"P": 991.5	"F": 0}
{"v": 1	"t": 2614190	"P": 995.75	"F": 0}
{"v": 1	"t": 2614210	"P": 991.75	"F": 0}
{"v": 1	"t": 2614231	"P": 991.5	"F": 0}
{"v": 1	"t": 2614251	"P": 995.5	"F": 0}
{"v": 1	"t": 2614271	"P": 993.25	"F": 0}
{"v": 1	"t": 2614292	"P": 989.5	"F": 0}
{"v": 1	"t": 2614312	"P": 991.25	"F": 0}
{"v": 1	"t": 2614332	"P": 996.75	"F": 0}
{"v": 1	"t": 2614353	"P": 993.5	"F": 0}
{"v": 1	"t": 2614373	"P": 991.25	"F": 0}
{"v": 1	"t": 2614393	"P": 990.5	"F": 0}
{"v": 1	"t": 2614414	"P": 996.0	"F": 0	"C": 45.495	"D": 3140	"sn": 54091779688249	"file": "/data/device_log/data0000.out"}
{"v": 1	"t": 2614434	"P": 993.5	"F": 0}
{"v": 1	"t": 2614454	"P": 990.0	"F": 0}
{"v": 1	"t": 2614474	"P": 989.5	"F": 0}
{"v": 1	"t": 2614495	"P": 995.0	"F": 0}
{"v": 1	"t": 2614515	"P": 993.5	"F": 0}
{"v": 1	"t": 2614535	"P": 990.5	"F": 0}
{"v": 1	"t": 2614556	"P": 991.25	"F": 0}
{"v": 1	"t": 2614576	"P": 995.25	"F": 0}
{"v": 1	"t": 2614596	"P": 993.25	"F": 0}
{"v": 1	"t": 2614617	"P": 990.0	"F": 0}
{"v": 1	"t": 2614637	"P": 988.75	"F": 0}
{"v": 1	"t": 2614657	"P": 996.25	"F": 0}
{"v": 1	"t": 2614678	"P": 993.75	"F": 0}
{"v": 1	"t": 2614698	"P": 991.0	"F": 0}
{"v": 1	"t": 2614718	"P": 990.75	"F": 0}
{"v": 1	"t": 2614739	"P": 993.75	"F": 0}
{"v": 1	"t": 2614759	"P": 992.5	"F": 0}
{"v": 1	"t": 2614779	"P": 989.0	"F": 0}
{"v": 1	"t": 2614800	"P": 996.0	"F": 0}
{"v": 1	"t": 2614820	"P": 991.25	"F": 0}
{"v": 1	"t": 2614840	"P": 989.0	"F": 0}
{"v": 1	"t": 2614861	"P": 990.5	"F": 0}
{"v": 1	"t": 2614881	"P": 996.25	"F": 0}
{"v": 1	"t": 2614901	"P": 992.0	"F": 0}
{"v": 1	"t": 2614922	"P": 990.0	"F": 0}
{"v": 1	"t": 2614942	"P": 990.5	"F": 0}
{"v": 1	"t": 2614962	"P": 995.25	"F": 0}
{"v": 1	"t": 2614983	"P": 993.75	"F": 0}
{"v": 1	"t": 2615003	"P": 991.25	"F": 0}
{"v": 1	"t": 2615023	"P": 991.75	"F": 0}
{"v": 1	"t": 2615043	"P": 995.5	"F": 0}
{"v": 1	"t": 2615064	"P": 992.5	"F": 0}
{"v": 1	"t": 2615084	"P": 992.0	"F": 0}
{"v": 1	"t": 2615104	"P": 990.25	"F": 0}
{"v": 1	"t": 2615125	"P": 988.25	"F": 0}
{"v": 1	"t": 2615145	"P": 994.25	"F": 0}
{"v": 1	"t": 2615165	"P": 990.25	"F": 0}
{"v": 1	"t": 2615186	"P": 989.0	"F": 0}
{"v": 1	"t": 2615206	"P": 992.5	"F": 0}
{"v": 1	"t": 2615226	"P": 994.75	"F": 0}
{"v": 1	"t": 2615246	"P": 992.5	"F": 0}
{"v": 1	"t": 2615267	"P": 989.0	"F": 0}
{"v": 1	"t": 2615287	"P": 994.25	"F": 0}
{"v": 1	"t": 2615308	"P": 993.25	"F": 0}
{"v": 1	"t": 2615328	"P": 988.75	"F": 0}
{"v": 1	"t": 2615349	"P": 994.5	"F": 0}
{"v": 1	"t": 2615369	"P": 994.25	"F": 0}
{"v": 1	"t": 2615389	"P": 990.5	"F": 0}
{"v": 1	"t": 2615409	"P": 990.0	"F": 0}
{"v": 1	"t": 2615430	"P": 996.0	"F": 0	"C": 45.51	"D": 3140	"sn": 54091779688249	"file": "/data/device_log/data0000.out"}
{"v": 1	"t": 2615450	"P": 994.5	"F": 0}
{"v": 1	"t": 2615470	"P": 990.75	"F": 0}
{"v": 1	"t": 2615491	"P": 988.5	"F": 0}
{"v": 1	"t": 2615511	"P": 997.5	"F": 0}
{"v": 1	"t": 2615531	"P": 993.0	"F": 0}
{"v": 1	"t": 2615552	"P": 989.5	"F": 0}
{"v": 1	"t": 2615572	"P": 990.75	"F": 0}
{"v": 1	"t": 2615592	"P": 996.0	"F": 0}
{"v": 1	"t": 2615613	"P": 995.5	"F": 0}
{"v": 1	"t": 2615633	"P": 991.25	"F": 0}
{"v": 1	"t": 2615653	"P": 991.25	"F": 0}
{"v": 1	"t": 2615673	"P": 996.25	"F": 0}
{"v": 1	"t": 2615694	"P": 995.5	"F": 0}
{"v": 1	"t": 2615714	"P": 990.75	"F": 0}
{"v": 1	"t": 2615734	"P": 989.25	"F": 0}
{"v": 1	"t": 2615755	"P": 994.75	"F": 0}
{"v": 1	"t": 2615775	"P": 996.25	"F": 0}
{"v": 1	"t": 2615795	"P": 991.0	"F": 0}
{"v": 1	"t": 2615816	"P": 988.0	"F": 0}
{"v": 1	"t": 2615836	"P": 993.75	"F": 0}
{"v": 1	"t": 2615856	"P": 993.5	"F": 0}
{"v": 1	"t": 2615877	"P": 989.0	"F": 0}
{"v": 1	"t": 2615897	"P": 994.0	"F": 0}
{"v": 1	"t": 2615918	"P": 994.0	"F": 0}
{"v": 1	"t": 2615938	"P": 989.25	"F": 0}
{"v": 1	"t": 2615958	"P": 994.25	"F": 0}
{"v": 1	"t": 2615979	"P": 995.25	"F": 0}
{"v": 1	"t": 2615999	"P": 992.5	"F": 0}
{"v": 1	"t": 2616019	"P": 989.75	"F": 0}
{"v": 1	"t": 2616040	"P": 991.5	"F": 0}
{"v": 1	"t": 2616060	"P": 996.25	"F": 0}
{"v": 1	"t": 2616080	"P": 992.5	"F": 0}
{"v": 1	"t": 2616100	"P": 989.0	"F": 0}
{"v": 1	"t": 2616121	"P": 992.25	"F": 0}
{"v": 1	"t": 2616141	"P": 995.25	"F": 0}
{"v": 1	"t": 2616161	"P": 992.0	"F": 0}
{"v": 1	"t": 2616182	"P": 990.0	"F": 0}
{"v": 1	"t": 2616202	"P": 990.25	"F": 0}
{"v": 1	"t": 2616222	"P": 996.0	"F": 0}
{"v": 1	"t": 2616243	"P": 994.5	"F": 0}
{"v": 1	"t": 2616263	"P": 991.25	"F": 0}
{"v": 1	"t": 2616283	"P": 990.75	"F": 0}
{"v": 1	"t": 2616303	"P": 996.0	"F": 0}
{"v": 1	"t": 2616324	"P": 995.0	"F": 0}
{"v": 1	"t": 2616344	"P": 989.25	"F": 0}
{"v": 1	"t": 2616364	"P": 991.0	"F": 0}
{"v": 1	"t": 2616385	"P": 996.5	"F": 0}
{"v": 1	"t": 2616405	"P": 994.5	"F": 0}
{"v": 1	"t": 2616425	"P": 990.25	"F": 0}
{"v": 1	"t": 2616446	"P": 991.5	"F": 0	"C": 45.51	"D": 3140	"sn": 54091779688249	"file": "/data/device_log/data0000.out"}
{"v": 1	"t": 2616466	"P": 994.0	"F": 0}
{"v": 1	"t": 2616487	"P": 989.75	"F": 0}
{"v": 1	"t": 2616507	"P": 994.0	"F": 0}
{"v": 1	"t": 2616527	"P": 994.75	"F": 0}
{"v": 1	"t": 2616548	"P": 992.75	"F": 0}
{"v": 1	"t": 2616568	"P": 989.75	"F": 0}
{"v": 1	"t": 2616588	"P": 992.75	"F": 0}
{"v": 1	"t": 2616609	"P": 996.5	"F": 0}
{"v": 1	"t": 2616629	"P": 993.5	"F": 0}
{"v": 1	"t": 2616649	"P": 990.0	"F": 0}
{"v": 1	"t": 2616669	"P": 991.5	"F": 0}
{"v": 1	"t": 2616690	"P": 994.75	"F": 0}
{"v": 1	"t": 2616710	"P": 991.5	"F": 0}
{"v": 1	"t": 2616730	"P": 990.25	"F": 0}
{"v": 1	"t": 2616751	"P": 990.5	"F": 0}
{"v": 1	"t": 2616771	"P": 995.75	"F": 0}
{"v": 1	"t": 2616791	"P": 993.0	"F": 0}
{"v": 1	"t": 2616812	"P": 990.25	"F": 0}
{"v": 1	"t": 2616832	"P": 991.25	"F": 0}
{"v": 1	"t": 2616852	"P": 996.5	"F": 0}
{"v": 1	"t": 2616873	"P": 993.75	"F": 0}
{"v": 1	"t": 2616893	"P": 991.0	"F": 0}
{"v": 1	"t": 2616913	"P": 989.5	"F": 0}
{"v": 1	"t": 2616933	"P": 993.25	"F": 0}
{"v": 1	"t": 2616954	"P": 994.5	"F": 0}
{"v": 1	"t": 2616974	"P": 990.5	"F": 0}
{"v": 1	"t": 2616994	"P": 990.0	"F": 0}
{"v": 1	"t": 2617015	"P": 995.5	"F": 0}
{"v": 1	"t": 2617035	"P": 992.0	"F": 0}
{"v": 1	"t": 2617056	"P": 990.75	"F": 0}
{"v": 1	"t": 2617076	"P": 996.25	"F": 0}
{"v": 1	"t": 2617096	"P": 992.25	"F": 0}
{"v": 1	"t": 2617117	"P": 988.75	"F": 0}
{"v": 1	"t": 2617137	"P": 990.25	"F": 0}
{"v": 1	"t": 2617157	"P": 998.0	"F": 0}
{"v": 1	"t": 2617178	"P": 993.25	"F": 0}
{"v": 1	"t": 2617198	"P": 991.5	"F": 0}
{"v": 1	"t": 2617218	"P": 990.25	"F": 0}
{"v": 1	"t": 2617238	"P": 996.5	"F": 0}
{"v": 1	"t": 2617259	"P": 994.5	"F": 0}
{"v": 1	"t": 2617279	"P": 990.25	"F": 0}
{"v": 1	"t": 2617299	"P": 989.75	"F": 0}
{"v": 1	"t": 2617320	"P": 995.25	"F": 0}
{"v": 1	"t": 2617340	"P": 993.75	"F": 0}
{"v": 1	"t": 2617360	"P": 992.25	"F": 0}
{"v": 1	"t": 2617381	"P": 991.5	"F": 0}
{"v": 1	"t": 2617401	"P": 994.0	"F": 0}
{"v": 1	"t": 2617421	"P": 994.75	"F": 0}
{"v": 1	"t": 2617442	"P": 991.25	"F": 0}
{"v": 1	"t": 2617462	"P": 989.0	"F": 0	"C": 45.525	"D": 3140	"sn": 54091779688249	"file": "/data/device_log/data0000.out"}
{"v": 1	"t": 2617482	"P": 994.75	"F": 0}
{"v": 1	"t": 2617503	"P": 992.5	"F": 0}
{"v": 1	"t": 2617523	"P": 991.5	"F": 0}
{"v": 1	"t": 2617544	"P": 990.25	"F": 0}
{"v": 1	"t": 2617565	"P": 991.25	"F": 0}
{"v": 1	"t": 2617585	"P": 993.5	"F": 0}
{"v": 1	"t": 2617606	"P": 991.25	"F": 0}
{"v": 1	"t": 2617626	"P": 994.75	"F": 0}
{"v": 1	"t": 2617647	"P": 991.0	"F": 0}
{"v": 1	"t": 2617667	"P": 988.5	"F": 0}
{"v": 1	"t": 2617687	"P": 994.25	"F": 0}
{"v": 1	"t": 2617708	"P": 991.0	"F": 0}
{"v": 1	"t": 2617728	"P": 989.5	"F": 0}
{"v": 1	"t": 2617748	"P": 993.75	"F": 0}
{"v": 1	"t": 2617769	"P": 994.0	"F": 0}
{"v": 1	"t": 2617789	"P": 992.25	"F": 0}
{"v": 1	"t": 2617809	"P": 990.75	"F": 0}
{"v": 1	"t": 2617830	"P": 995.75	"F": 0}
{"v": 1	"t": 2617850	"P": 992.25	"F": 0}
{"v": 1	"t": 2617871	"P": 990.0	"F": 0}
{"v": 1	"t": 2617891	"P": 994.25	"F": 0}
{"v": 1	"t": 2617911	"P": 992.75	"F": 0}
{"v": 1	"t": 2617932	"P": 988.5	"F": 0}
{"v": 1	"t": 2617952	"P": 993.0	"F": 0}
{"v": 1	"t": 2617972	"P": 995.25	"F": 0}
{"v": 1	"t": 2617993	"P": 991.5	"F": 0}
{"v": 1	"t": 2618013	"P": 991.25	"F": 0}
{"v": 1	"t": 2618034	"P": 994.75	"F": 0}
{"v": 1	"t": 2618054	"P": 992.25	"F": 0}
{"v": 1	"t": 2618074	"P": 988.25	"F": 0}
{"v": 1	"t": 2618095	"P": 993.75	"F": 0}
{"v": 1	"t": 2618115	"P": 993.25	"F": 0}
{"v": 1	"t": 2618136	"P": 991.0	"F": 0}
{"v": 1	"t": 2618156	"P": 993.5	"F": 0}
{"v": 1	"t": 2618176	"P": 994.0	"F": 0}
{"v": 1	"t": 2618197	"P": 990.75	"F": 0}
{"v": 1	"t": 2618217	"P": 993.0	"F": 0}
{"v": 1	"t": 2618238	"P": 995.25	"F": 0}
{"v": 1	"t": 2618258	"P": 990.5	"F": 0}
{"v": 1	"t": 2618278	"P": 992.0	"F": 0}
{"v": 1	"t": 2618299	"P": 995.75	"F": 0}
{"v": 1	"t": 2618319	"P": 991.75	"F": 0}
{"v": 1	"t": 2618339	"P": 989.5	"F": 0}
{"v": 1	"t": 2618360	"P": 994.25	"F": 0}
{"v": 1	"t": 2618380	"P": 995.0	"F": 0}
{"v": 1	"t": 2618400	"P": 989.5	"F": 0}
{"v": 1	"t": 2618421	"P": 992.0	"F": 0}
{"v": 1	"t": 2618441	"P": 996.5	"F": 0}
{"v": 1	"t": 2618462	"P": 991.75	"F": 0}
{"v": 1	"t": 2618482	"P": 990.75	"F": 0	"C": 45.505	"D": 3140	"sn": 54091779688249	"file": "/data/device_log/data0000.out"}
{"v": 1	"t": 2618502	"P": 993.5	"F": 0}
{"v": 1	"t": 2618523	"P": 990.5	"F": 0}
{"v": 1	"t": 2618543	"P": 989.25	"F": 0}
{"v": 1	"t": 2618563	"P": 993.25	"F": 0}
{"v": 1	"t": 2618584	"P": 991.25	"F": 0}
{"v": 1	"t": 2618604	"P": 991.0	"F": 0}
{"v": 1	"t": 2618625	"P": 991.75	"F": 0}
{"v": 1	"t": 2618645	"P": 995.75	"F": 0}
{"v": 1	"t": 2618665	"P": 989.75	"F": 0}
{"v": 1	"t": 2618686	"P": 990.0	"F": 0}
{"v": 1	"t": 2618706	"P": 994.5	"F": 0}
{"v": 1	"t": 2618726	"P": 991.75	"F": 0}
{"v": 1	"t": 2618747	"P": 988.0	"F": 0}
{"v": 1	"t": 2618767	"P": 995.5	"F": 0}
{"v": 1	"t": 2618788	"P": 994.0	"F": 0}
{"v": 1	"t": 2618808	"P": 988.25	"F": 0}
{"v": 1	"t": 2618828	"P": 993.5	"F": 0}
{"v": 1	"t": 2618849	"P": 993.0	"F": 0}
{"v": 1	"t": 2618869	"P": 989.75	"F": 0}
{"v": 1	"t": 2618890	"P": 992.0	"F": 0}
{"v": 1	"t": 2618910	"P": 994.75	"F": 0}
{"v": 1	"t": 2618930	"P": 992.5	"F": 0}
{"v": 1	"t": 2618951	"P": 990.25	"F": 0}
{"v": 1	"t": 2618971	"P": 996.25	"F": 0}
{"v": 1	"t": 2618991	"P": 992.0	"F": 0}
{"v": 1	"t": 2619012	"P": 990.0	"F": 0}
{"v": 1	"t": 2619032	"P": 993.0	"F": 0}
{"v": 1	"t": 2619053	"P": 994.75	"F": 0}
{"v": 1	"t": 2619073	"P": 989.75	"F": 0}
{"v": 1	"t": 2619093	"P": 992.25	"F": 0}
{"v": 1	"t": 2619114	"P": 995.25	"F": 0}
{"v": 1	"t": 2619134	"P": 992.25	"F": 0}
{"v": 1	"t": 2619154	"P": 989.25	"F": 0}
{"v": 1	"t": 2619175	"P": 994.5	"F": 0}
{"v": 1	"t": 2619195	"P": 993.5	"F": 0}
{"v": 1	"t": 2619215	"P": 989.25	"F": 0}
{"v": 1	"t": 2619236	"P": 994.0	"F": 0}
{"v": 1	"t": 2619256	"P": 995.5	"F": 0}
{"v": 1	"t": 2619277	"P": 990.75	"F": 0}
{"v": 1	"t": 2619297	"P": 990.25	"F": 0}
{"v": 1	"t": 2619317	"P": 996.25	"F": 0}
{"v": 1	"t": 2619338	"P": 992.5	"F": 0}
{"v": 1	"t": 2619358	"P": 989.25	"F": 0}
{"v": 1	"t": 2619378	"P": 995.0	"F": 0}
{"v": 1	"t": 2619399	"P": 993.25	"F": 0}
{"v": 1	"t": 2619419	"P": 989.25	"F": 0}
{"v": 1	"t": 2619440	"P": 994.75	"F": 0}
{"v": 1	"t": 2619460	"P": 993.25	"F": 0}
{"v": 1	"t": 2619480	"P": 991.5	"F": 0}
{"v": 1	"t": 2619501	"P": 993.25	"F": 0	"C": 45.515	"D": 3140	"sn": 54091779688249	"file": "/data/device_log/data0000.out"}
{"v": 1	"t": 2619521	"P": 992.5	"F": 0}
{"v": 1	"t": 2619542	"P": 990.5	"F": 0}
{"v": 1	"t": 2619562	"P": 990.25	"F": 0}
{"v": 1	"t": 2619582	"P": 994.0	"F": 0}
{"v": 1	"t": 2619603	"P": 993.0	"F": 0}
{"v": 1	"t": 2619623	"P": 988.5	"F": 0}
{"v": 1	"t": 2619643	"P": 993.75	"F": 0}
{"v": 1	"t": 2619664	"P": 993.75	"F": 0}
{"v": 1	"t": 2619684	"P": 990.5	"F": 0}
{"v": 1	"t": 2619705	"P": 994.25	"F": 0}
{"v": 1	"t": 2619725	"P": 996.0	"F": 0}
{"v": 1	"t": 2619745	"P": 990.75	"F": 0}
{"v": 1	"t": 2619766	"P": 989.25	"F": 0}
{"v": 1	"t": 2619786	"P": 995.75	"F": 0}
{"v": 1	"t": 2619806	"P": 993.75	"F": 0}
{"v": 1	"t": 2619827	"P": 990.5	"F": 0}
{"v": 1	"t": 2619847	"P": 993.5	"F": 0}
{"v": 1	"t": 2619868	"P": 994.5	"F": 0}
{"v": 1	"t": 2619888	"P": 991.5	"F": 0}
{"v": 1	"t": 2619908	"P": 990.5	"F": 0}
{"v": 1	"t": 2619929	"P": 994.5	"F": 0}
{"v": 1	"t": 2619949	"P": 992.0	"F": 0}
{"v": 1	"t": 2619969	"P": 991.0	"F": 0}
{"v": 1	"t": 2619990	"P": 995.0	"F": 0}
{"v": 1	"t": 2620010	"P": 993.75	"F": 0}
{"v": 1	"t": 2620031	"P": 991.5	"F": 0}
{"v": 1	"t": 2620051	"P": 993.0	"F": 0}
{"v": 1	"t": 2620071	"P": 993.5	"F": 0}
{"v": 1	"t": 2620092	"P": 989.25	"F": 0}
{"v": 1	"t": 2620112	"P": 993.75	"F": 0}
{"v": 1	"t": 2620132	"P": 993.25	"F": 0}
{"v": 1	"t": 2620153	"P": 991.25	"F": 0}
{"v": 1	"t": 2620173	"P": 991.25	"F": 0}
{"v": 1	"t": 2620194	"P": 995.5	"F": 0}
{"v": 1	"t": 2620214	"P": 991.5	"F": 0}
{"v": 1	"t": 2620234	"P": 990.0	"F": 0}
{"v": 1	"t": 2620255	"P": 996.25	"F": 0}
{"v": 1	"t": 2620275	"P": 992.5	"F": 0}
{"v": 1	"t": 2620295	"P": 989.5	"F": 0}
{"v": 1	"t": 2620316	"P": 995.0	"F": 0}
{"v": 1	"t": 2620336	"P": 994.5	"F": 0}
{"v": 1	"t": 2620357	"P": 990.75	"F": 0}
{"v": 1	"t": 2620377	"P": 993.5	"F": 0}
{"v": 1	"t": 2620397	"P": 996.25	"F": 0}
{"v": 1	"t": 2620418	"P": 992.25	"F": 0}
{"v": 1	"t": 2620438	"P": 988.0	"F": 0}
{"v": 1	"t": 2620458	"P": 993.25	"F": 0}
{"v": 1	"t": 2620479	"P": 994.5	"F": 0}
{"v": 1	"t": 2620499	"P": 990.0	"F": 0}
{"v": 1	"t": 2620520	"P": 993.0	"F": 0	"C": 45.53	"D": 3140	"sn": 54091779688249	"file": "/data/device_log/data0000.out"}
{"v": 1	"t": 2620540	"P": 993.25	"F": 0}
{"v": 1	"t": 2620560	"P": 991.25	"F": 0}
{"v": 1	"t": 2620581	"P": 988.5	"F": 0}
{"v": 1	"t": 2620601	"P": 994.75	"F": 0}
{"v": 1	"t": 2620621	"P": 991.75	"F": 0}
{"v": 1	"t": 2620642	"P": 992.0	"F": 0}
{"v": 1	"t": 2620662	"P": 993.5	"F": 0}
{"v": 1	"t": 2620683	"P": 994.0	"F": 0}
{"v": 1	"t": 2620703	"P": 989.5	"F": 0}
{"v": 1	"t": 2620723	"P": 991.0	"F": 0}
{"v": 1	"t": 2620744	"P": 995.0	"F": 0}
{"v": 1	"t": 2620764	"P": 989.75	"F": 0}
{"v": 1	"t": 2620784	"P": 991.0	"F": 0}
{"v": 1	"t": 2620805	"P": 995.75	"F": 0}
{"v": 1	"t": 2620825	"P": 991.5	"F": 0}
{"v": 1	"t": 2620846	"P": 990.0	"F": 0}
{"v": 1	"t": 2620866	"P": 996.75	"F": 0}
{"v": 1	"t": 2620887	"P": 992.75	"F": 0}
{"v": 1	"t": 2620907	"P": 990.0	"F": 0}
{"v": 1	"t": 2620927	"P": 994.25	"F": 0}
{"v": 1	"t": 2620948	"P": 991.25	"F": 0}
{"v": 1	"t": 2620968	"P": 990.25	"F": 0}
{"v": 1	"t": 2620989	"P": 995.5	"F": 0}
{"v": 1	"t": 2621009	"P": 991.75	"F": 0}
{"v": 1	"t": 2621029	"P": 990.0	"F": 0}
{"v": 1	"t": 2621050	"P": 994.25	"F": 0}
{"v": 1	"t": 2621070	"P": 991.0	"F": 0}
{"v": 1	"t": 2621091	"P": 990.0	"F": 0}
{"v": 1	"t": 2621111	"P": 994.5	"F": 0}
{"v": 1	"t": 2621132	"P": 990.75	"F": 0}
{"v": 1	"t": 2621152	"P": 989.75	"F": 0}
{"v": 1	"t": 2621172	"P": 996.0	"F": 0}
{"v": 1	"t": 2621193	"P": 993.75	"F": 0}
{"v": 1	"t": 2621213	"P": 989.75	"F": 0}
{"v": 1	"t": 2621234	"P": 995.0	"F": 0}
{"v": 1	"t": 2621254	"P": 991.75	"F": 0}
{"v": 1	"t": 2621274	"P": 990.25	"F": 0}
{"v": 1	"t": 2621295	"P": 995.25	"F": 0}
{"v": 1	"t": 2621315	"P": 993.0	"F": 0}
{"v": 1	"t": 2621335	"P": 991.25	"F": 0}
{"v": 1	"t": 2621356	"P": 992.75	"F": 0}
{"v": 1	"t": 2621376	"P": 994.5	"F": 0}
{"v": 1	"t": 2621397	"P": 992.0	"F": 0}
{"v": 1	"t": 2621417	"P": 989.75	"F": 0}
{"v": 1	"t": 2621437	"P": 996.5	"F": 0}
{"v": 1	"t": 2621458	"P": 993.0	"F": 0}
{"v": 1	"t": 2621478	"P": 989.75	"F": 0}
{"v": 1	"t": 2621498	"P": 993.25	"F": 0}
{"v": 1	"t": 2621519	"P": 994.75	"F": 0}
{"v": 1	"t": 2621539	"P": 990.25	"F": 0	"C": 45.505	"D": 3140	"sn": 54091779688249	"file": "/data/device_log/data0000.out"}
{"v": 1	"t": 2621559	"P": 992.5	"F": 0}
{"v": 1	"t": 2621580	"P": 994.5	"F": 0}
{"v": 1	"t": 2621600	"P": 992.75	"F": 0}
{"v": 1	"t": 2621621	"P": 990.5	"F": 0}
{"v": 1	"t": 2621641	"P": 994.25	"F": 0}
{"v": 1	"t": 2621661	"P": 993.25	"F": 0}
{"v": 1	"t": 2621682	"P": 989.5	"F": 0}
{"v": 1	"t": 2621702	"P": 992.25	"F": 0}
{"v": 1	"t": 2621722	"P": 994.25	"F": 0}
{"v": 1	"t": 2621743	"P": 991.0	"F": 0}
{"v": 1	"t": 2621763	"P": 989.0	"F": 0}
{"v": 1	"t": 2621784	"P": 996.25	"F": 0}
{"v": 1	"t": 2621804	"P": 992.0	"F": 0}
{"v": 1	"t": 2621824	"P": 989.5	"F": 0}
{"v": 1	"t": 2621845	"P": 993.75	"F": 0}
{"v": 1	"t": 2621865	"P": 993.25	"F": 0}
{"v": 1	"t": 2621886	"P": 988.5	"F": 0}
{"v": 1	"t": 2621906	"P": 994.75	"F": 0}
{"v": 1	"t": 2621926	"P": 993.5	"F": 0}
{"v": 1	"t": 2621947	"P": 988.5	"F": 0}
{"v": 1	"t": 2621967	"P": 993.25	"F": 0}
{"v": 1	"t": 2621987	"P": 994.0	"F": 0}
{"v": 1	"t": 2622008	"P": 989.25	"F": 0}
{"v": 1	"t": 2622028	"P": 989.25	"F": 0}
{"v": 1	"t": 2622049	"P": 995.25	"F": 0}
{"v": 1	"t": 2622069	"P": 990.25	"F": 0}
{"v": 1	"t": 2622089	"P": 989.25	"F": 0}
{"v": 1	"t": 2622110	"P": 993.75	"F": -1}
{"v": 1	"t": 2622130	"P": 994.25	"F": 0}
{"v": 1	"t": 2622150	"P": 991.25	"F": 0}
{"v": 1	"t": 2622171	"P": 993.75	"F": 0}
{"v": 1	"t": 2622191	"P": 994.25	"F": 0}
{"v": 1	"t": 2622212	"P": 989.75	"F": 0}
{"v": 1	"t": 2622232	"P": 990.0	"F": 0}
{"v": 1	"t": 2622252	"P": 996.5	"F": 0}
{"v": 1	"t": 2622273	"P": 993.0	"F": 0}
{"v": 1	"t": 2622293	"P": 989.75	"F": 0}
{"v": 1	"t": 2622313	"P": 993.5	"F": 0}
{"v": 1	"t": 2622334	"P": 992.5	"F": 0}
{"v": 1	"t": 2622354	"P": 989.25	"F": 0}
{"v": 1	"t": 2622375	"P": 990.5	"F": 0}
{"v": 1	"t": 2622395	"P": 993.25	"F": 0}
{"v": 1	"t": 2622415	"P": 991.75	"F": 0}
{"v": 1	"t": 2622436	"P": 989.75	"F": 0}
{"v": 1	"t": 2622456	"P": 994.25	"F": 0}
{"v": 1	"t": 2622476	"P": 992.0	"F": 0}
{"v": 1	"t": 2622497	"P": 987.25	"F": 0}
{"v": 1	"t": 2622517	"P": 993.5	"F": 0}
{"v": 1	"t": 2622538	"P": 993.0	"F": 0}
{"v": 1	"t": 2622558	"P": 990.5	"F": 0	"C": 45.535	"D": 3140	"sn": 54091779688249	"file": "/data/device_log/data0000.out"}
{"v": 1	"t": 2622578	"P": 995.25	"F": 0}
{"v": 1	"t": 2622599	"P": 992.5	"F": 0}
{"v": 1	"t": 2622619	"P": 990.25	"F": 0}
{"v": 1	"t": 2622640	"P": 991.75	"F": 0}
{"v": 1	"t": 2622660	"P": 994.75	"F": 0}
{"v": 1	"t": 2622680	"P": 991.5	"F": 0}
{"v": 1	"t": 2622701	"P": 988.5	"F": 0}
{"v": 1	"t": 2622721	"P": 995.5	"F": 0}
{"v": 1	"t": 2622741	"P": 993.25	"F": 0}
{"v": 1	"t": 2622762	"P": 991.5	"F": 0}
{"v": 1	"t": 2622782	"P": 989.75	"F": 0}
{"v": 1	"t": 2622802	"P": 995.5	"F": 0}
{"v": 1	"t": 2622822	"P": 994.5	"F": 0}
{"v": 1	"t": 2622843	"P": 991.0	"F": 0}
{"v": 1	"t": 2622863	"P": 989.0	"F": 0}
{"v": 1	"t": 2622883	"P": 994.25	"F": 0}
{"v": 1	"t": 2622904	"P": 993.0	"F": 0}
{"v": 1	"t": 2622924	"P": 991.0	"F": 0}
{"v": 1	"t": 2622944	"P": 988.5	"F": 0}
{"v": 1	"t": 2622965	"P": 994.5	"F": 0}
{"v": 1	"t": 2622985	"P": 993.5	"F": 0}
{"v": 1	"t": 2623005	"P": 992.5	"F": 0}
{"v": 1	"t": 2623026	"P": 989.75	"F": 0}
{"v": 1	"t": 2623046	"P": 994.0	"F": 0}
{"v": 1	"t": 2623066	"P": 995.0	"F": 0}
{"v": 1	"t": 2623087	"P": 990.5	"F": 0}
{"v": 1	"t": 2623107	"P": 994.0	"F": 0}
{"v": 1	"t": 2623128	"P": 993.25	"F": 0}
{"v": 1	"t": 2623148	"P": 989.25	"F": 0}
{"v": 1	"t": 2623168	"P": 991.25	"F": 0}
{"v": 1	"t": 2623189	"P": 995.25	"F": 0}
{"v": 1	"t": 2623209	"P": 991.75	"F": 0}
{"v": 1	"t": 2623229	"P": 990.25	"F": 0}
{"v": 1	"t": 2623249	"P": 989.5	"F": 0}
{"v": 1	"t": 2623270	"P": 997.25	"F": 0}
{"v": 1	"t": 2623290	"P": 993.25	"F": 0}
{"v": 1	"t": 2623310	"P": 990.5	"F": 0}
{"v": 1	"t": 2623331	"P": 990.75	"F": 0}
{"v": 1	"t": 2623351	"P": 996.25	"F": 0}
{"v": 1	"t": 2623371	"P": 993.0	"F": 0}
{"v": 1	"t": 2623392	"P": 990.25	"F": 0}
{"v": 1	"t": 2623412	"P": 989.5	"F": 0}
{"v": 1	"t": 2623432	"P": 995.0	"F": 0}
{"v": 1	"t": 2623453	"P": 993.5	"F": 0}
{"v": 1	"t": 2623473	"P": 990.5	"F": 0}
{"v": 1	"t": 2623493	"P": 989.25	"F": 0}
{"v": 1	"t": 2623513	"P": 995.75	"F": 0}
{"v": 1	"t": 2623534	"P": 993.25	"F": 0}
{"v": 1	"t": 2623554	"P": 989.75	"F": 0}
{"v": 1	"t": 2623574	"P": 989.75	"F": 0	"C": 45.55	"D": 3140	"sn": 54091779688249	"file": "/data/device_log/data0000.out"}
{"v": 1	"t": 2623595	"P": 995.5	"F": 0}
{"v": 1	"t": 2623615	"P": 993.75	"F": 0}
{"v": 1	"t": 2623636	"P": 988.0	"F": 0}
{"v": 1	"t": 2623656	"P": 993.75	"F": 0}
{"v": 1	"t": 2623676	"P": 993.5	"F": 0}
{"v": 1	"t": 2623697	"P": 989.25	"F": 0}
{"v": 1	"t": 2623717	"P": 994.5	"F": 0}
{"v": 1	"t": 2623737	"P": 994.0	"F": 0}
{"v": 1	"t": 2623758	"P": 992.25	"F": 0}
{"v": 1	"t": 2623778	"P": 989.25	"F": 0}
{"v": 1	"t": 2623798	"P": 993.25	"F": 0}
{"v": 1	"t": 2623819	"P": 995.25	"F": 0}
{"v": 1	"t": 2623839	"P": 992.0	"F": 0}
{"v": 1	"t": 2623859	"P": 988.25	"F": 0}
{"v": 1	"t": 2623880	"P": 993.5	"F": 0}
{"v": 1	"t": 2623900	"P": 993.5	"F": 0}
{"v": 1	"t": 2623920	"P": 992.0	"F": 0}
{"v": 1	"t": 2623941	"P": 990.5	"F": 0}
{"v": 1	"t": 2623961	"P": 993.0	"F": 0}
{"v": 1	"t": 2623981	"P": 995.5	"F": 0}
{"v": 1	"t": 2624001	"P": 992.0	"F": 0}
{"v": 1	"t": 2624022	"P": 988.0	"F": 0}
{"v": 1	"t": 2624042	"P": 992.5	"F": 0}
{"v": 1	"t": 2624062	"P": 995.25	"F": 0}
{"v": 1	"t": 2624083	"P": 991.75	"F": 0}
{"v": 1	"t": 2624103	"P": 988.75	"F": 0}
{"v": 1	"t": 2624123	"P": 993.5	"F": 0}
{"v": 1	"t": 2624144	"P": 994.75	"F": 0}
{"v": 1	"t": 2624164	"P": 991.25	"F": 0}
{"v": 1	"t": 2624184	"P": 989.25	"F": 0}
{"v": 1	"t": 2624205	"P": 993.75	"F": 0}
{"v": 1	"t": 2624225	"P": 992.5	"F": 0}
{"v": 1	"t": 2624246	"P": 988.75	"F": 0}
{"v": 1	"t": 2624266	"P": 994.5	"F": 0}
{"v": 1	"t": 2624286	"P": 993.75	"F": 0}
{"v": 1	"t": 2624307	"P": 990.25	"F": 0}
{"v": 1	"t": 2624327	"P": 989.0	"F": 0}
{"v": 1	"t": 2624347	"P": 993.25	"F": 0}
{"v": 1	"t": 2624367	"P": 994.25	"F": 0}
{"v": 1	"t": 2624388	"P": 991.5	"F": 0}
{"v": 1	"t": 2624408	"P": 989.75	"F": 0}
{"v": 1	"t": 2624428	"P": 995.0	"F": 0}
{"v": 1	"t": 2624449	"P": 993.0	"F": 0}
{"v": 1	"t": 2624469	"P": 991.0	"F": 0}
{"v": 1	"t": 2624489	"P": 988.0	"F": 0}
{"v": 1	"t": 2624510	"P": 992.0	"F": 0}
{"v": 1	"t": 2624530	"P": 995.5	"F": 0}
{"v": 1	"t": 2624550	"P": 993.75	"F": 0}
{"v": 1	"t": 2624570	"P": 989.75	"F": 0}
{"v": 1	"t": 2624591	"P": 990.5	"F": 0	"C": 45.575	"D": 3140	"sn": 54091779688249	"file": "/data/device_log/data0000.out"}
{"v": 1	"t": 2624611	"P": 995.0	"F": 0}
{"v": 1	"t": 2624631	"P": 992.25	"F": 0}
{"v": 1	"t": 2624652	"P": 990.0	"F": 0}
{"v": 1	"t": 2624672	"P": 991.25	"F": 0}
{"v": 1	"t": 2624692	"P": 995.5	"F": 0}
{"v": 1	"t": 2624713	"P": 990.5	"F": 0}
{"v": 1	"t": 2624733	"P": 987.25	"F": 0}
{"v": 1	"t": 2624754	"P": 993.5	"F": 0}
{"v": 1	"t": 2624774	"P": 992.0	"F": 0}
{"v": 1	"t": 2624794	"P": 990.0	"F": 0}
{"v": 1	"t": 2624815	"P": 994.0	"F": 0}
{"v": 1	"t": 2624835	"P": 989.75	"F": 0}
{"v": 1	"t": 2624856	"P": 992.75	"F": 0}
{"v": 1	"t": 2624876	"P": 994.75	"F": 0}
{"v": 1	"t": 2624897	"P": 988.0	"F": 0}
{"v": 1	"t": 2624917	"P": 995.75	"F": 0}
{"v": 1	"t": 2624938	"P": 991.75	"F": 0}
{"v": 1	"t": 2624958	"P": 988.75	"F": 0}
{"v": 1	"t": 2624979	"P": 995.0	"F": 0}
{"v": 1	"t": 2624999	"P": 991.0	"F": 0}
{"v": 1	"t": 2625019	"P": 987.75	"F": 0}
{"v": 1	"t": 2625040	"P": 993.5	"F": 0}
{"v": 1	"t": 2625060	"P": 995.5	"F": 0}
{"v": 1	"t": 2625080	"P": 991.75	"F": 0}
{"v": 1	"t": 2625100	"P": 990.25	"F": 0}
{"v": 1	"t": 2625121	"P": 991.75	"F": 0}
{"v": 1	"t": 2625141	"P": 995.0	"F": 0}
{"v": 1	"t": 2625161	"P": 992.75	"F": 0}
{"v": 1	"t": 2625182	"P": 990.0	"F": 0}
{"v": 1	"t": 2625202	"P": 992.0	"F": 0}
{"v": 1	"t": 2625222	"P": 995.5	"F": 0}
{"v": 1	"t": 2625243	"P": 992.25	"F": 0}
{"v": 1	"t": 2625263	"P": 990.25	"F": 0}
{"v": 1	"t": 2625283	"P": 991.5	"F": 0}
{"v": 1	"t": 2625304	"P": 994.75	"F": 0}
{"v": 1	"t": 2625324	"P": 991.5	"F": 0}
{"v": 1	"t": 2625344	"P": 989.25	"F": 0}
{"v": 1	"t": 2625364	"P": 993.5	"F": 0}
{"v": 1	"t": 2625385	"P": 995.0	"F": 0}
{"v": 1	"t": 2625405	"P": 992.75	"F": 0}
{"v": 1	"t": 2625425	"P": 989.75	"F": 0}
{"v": 1	"t": 2625446	"P": 991.0	"F": 0}
{"v": 1	"t": 2625466	"P": 996.0	"F": 0}
{"v": 1	"t": 2625486	"P": 991.0	"F": 0}
{"v": 1	"t": 2625507	"P": 989.75	"F": 0}
{"v": 1	"t": 2625527	"P": 994.25	"F": 0}
{"v": 1	"t": 2625548	"P": 991.75	"F": 0}
{"v": 1	"t": 2625568	"P": 988.0	"F": 0}
{"v": 1	"t": 2625588	"P": 992.75	"F": 0}
{"v": 1	"t": 2625609	"P": 995.25	"F": 0	"C": 45.575	"D": 3140	"sn": 54091779688249	"file": "/data/device_log/data0000.out"}
{"v": 1	"t": 2625629	"P": 993.0	"F": 0}
{"v": 1	"t": 2625649	"P": 990.0	"F": 0}
{"v": 1	"t": 2625670	"P": 991.0	"F": 0}
{"v": 1	"t": 2625690	"P": 996.0	"F": 0}
{"v": 1	"t": 2625710	"P": 990.5	"F": 0}
{"v": 1	"t": 2625730	"P": 989.0	"F": 0}
{"v": 1	"t": 2625751	"P": 991.5	"F": 0}
{"v": 1	"t": 2625771	"P": 994.75	"F": 0}
{"v": 1	"t": 2625791	"P": 993.25	"F": 0}
{"v": 1	"t": 2625812	"P": 989.25	"F": 0}
{"v": 1	"t": 2625832	"P": 990.75	"F": 0}
{"v": 1	"t": 2625852	"P": 995.75	"F": 0}
{"v": 1	"t": 2625873	"P": 992.25	"F": 0}
{"v": 1	"t": 2625893	"P": 989.5	"F": 0}
{"v": 1	"t": 2625913	"P": 990.75	"F": 0}
{"v": 1	"t": 2625934	"P": 995.75	"F": 0}
{"v": 1	"t": 2625954	"P": 994.0	"F": 0}
{"v": 1	"t": 2625974	"P": 990.0	"F": 0}
{"v": 1	"t": 2625994	"P": 990.75	"F": 0}
{"v": 1	"t": 2626015	"P": 994.5	"F": 0}
{"v": 1	"t": 2626035	"P": 991.25	"F": 0}
{"v": 1	"t": 2626056	"P": 992.5	"F": 0}
{"v": 1	"t": 2626076	"P": 993.75	"F": 0}
{"v": 1	"t": 2626097	"P": 989.25	"F": 0}
{"v": 1	"t": 2626117	"P": 988.5	"F": 0}
{"v": 1	"t": 2626137	"P": 994.75	"F": 0}
{"v": 1	"t": 2626158	"P": 991.75	"F": 0}
{"v": 1	"t": 2626178	"P": 989.0	"F": 0}
{"v": 1	"t": 2626198	"P": 994.75	"F": 0}
{"v": 1	"t": 2626219	"P": 994.0	"F": 0}
{"v": 1	"t": 2626239	"P": 989.75	"F": 0}
{"v": 1	"t": 2626260	"P": 992.5	"F": 0}
{"v": 1	"t": 2626282	"P": 991.0	"F": 0}
{"v": 1	"t": 2626302	"P": 992.25	"F": 0}
{"v": 1	"t": 2626324	"P": 994.5	"F": 0}
{"v": 1	"t": 2626344	"P": 992.75	"F": 0}
{"v": 1	"t": 2626364	"P": 990.25	"F": 0}
{"v": 1	"t": 2626385	"P": 995.0	"F": 0}
{"v": 1	"t": 2626405	"P": 992.5	"F": 0}
{"v": 1	"t": 2626426	"P": 991.0	"F": 0}
{"v": 1	"t": 2626446	"P": 994.0	"F": 0}
{"v": 1	"t": 2626467	"P": 991.25	"F": 0}
{"v": 1	"t": 2626487	"P": 995.25	"F": 0}
{"v": 1	"t": 2626508	"P": 990.75	"F": 0}
{"v": 1	"t": 2626529	"P": 991.75	"F": 0}
{"v": 1	"t": 2626550	"P": 994.0	"F": 0}
{"v": 1	"t": 2626570	"P": 994.0	"F": 0}
{"v": 1	"t": 2626592	"P": 992.5	"F": 0}
{"v": 1	"t": 2626612	"P": 991.25	"F": 0}
{"v": 1	"t": 2626633	"P": 993.75	"F": 0	"C": 45.595	"D": 3140	"sn": 54091779688249	"file": "/data/device_log/data0000.out"}
{"v": 1	"t": 2626653	"P": 988.5	"F": 0}
{"v": 1	"t": 2626673	"P": 992.5	"F": 0}
{"v": 1	"t": 2626694	"P": 993.25	"F": 0}
{"v": 1	"t": 2626714	"P": 989.0	"F": 0}
{"v": 1	"t": 2626735	"P": 991.75	"F": 0}
{"v": 1	"t": 2626755	"P": 994.5	"F": 0}
{"v": 1	"t": 2626775	"P": 991.75	"F": 0}
{"v": 1	"t": 2626796	"P": 990.25	"F": 0}
{"v": 1	"t": 2626816	"P": 994.5	"F": 0}
{"v": 1	"t": 2626837	"P": 990.0	"F": 0}
{"v": 1	"t": 2626857	"P": 991.5	"F": 0}
{"v": 1	"t": 2626877	"P": 995.5	"F": 0}
{"v": 1	"t": 2626898	"P": 994.5	"F": 0}
{"v": 1	"t": 2626918	"P": 986.5	"F": 0}
{"v": 1	"t": 2626938	"P": 997.25	"F": 0}
{"v": 1	"t": 2626959	"P": 994.25	"F": 0}
{"v": 1	"t": 2626979	"P": 991.75	"F": 0}
{"v": 1	"t": 2627000	"P": 992.5	"F": 0}
{"v": 1	"t": 2627020	"P": 994.75	"F": 0}
{"v": 1	"t": 2627040	"P": 990.0	"F": 0}
{"v": 1	"t": 2627061	"P": 992.25	"F": 0}
{"v": 1	"t": 2627081	"P": 996.5	"F": 0}
{"v": 1	"t": 2627102	"P": 991.75	"F": 0}
{"v": 1	"t": 2627122	"P": 989.25	"F": 0}
{"v": 1	"t": 2627142	"P": 995.5	"F": 0}
{"v": 1	"t": 2627163	"P": 992.5	"F": 0}
{"v": 1	"t": 2627183	"P": 990.25	"F": 0}
{"v": 1	"t": 2627204	"P": 994.75	"F": 0}
{"v": 1	"t": 2627224	"P": 991.75	"F": 0}
{"v": 1	"t": 2627244	"P": 989.25	"F": 0}
{"v": 1	"t": 2627265	"P": 995.0	"F": 0}
{"v": 1	"t": 2627285	"P": 994.25	"F": 0}
{"v": 1	"t": 2627306	"P": 989.5	"F": 0}
{"v": 1	"t": 2627326	"P": 995.5	"F": 0}
{"v": 1	"t": 2627346	"P": 995.0	"F": 0}
{"v": 1	"t": 2627367	"P": 990.5	"F": 0}
{"v": 1	"t": 2627387	"P": 993.0	"F": 0}
{"v": 1	"t": 2627407	"P": 993.75	"F": 0}
{"v": 1	"t": 2627428	"P": 992.0	"F": 0}
{"v": 1	"t": 2627448	"P": 989.5	"F": 0}
{"v": 1	"t": 2627469	"P": 994.0	"F": 0}
{"v": 1	"t": 2627489	"P": 992.25	"F": 0}
{"v": 1	"t": 2627509	"P": 990.5	"F": 0}
{"v": 1	"t": 2627530	"P": 994.0	"F": 0}
{"v": 1	"t": 2627550	"P": 991.75	"F": 0}
{"v": 1	"t": 2627570	"P": 989.25	"F": 0}
{"v": 1	"t": 2627591	"P": 992.5	"F": 0}
{"v": 1	"t": 2627611	"P": 994.5	"F": 0}
{"v": 1	"t": 2627632	"P": 989.25	"F": 0}
{"v": 1	"t": 2627652	"P": 992.0	"F": 0	"C": 45.565	"D": 3140	"sn": 54091779688249	"file": "/data/device_log/data0000.out"}
{"v": 1	"t": 2627672	"P": 992.75	"F": 0}
{"v": 1	"t": 2627693	"P": 990.5	"F": 0}
{"v": 1	"t": 2627713	"P": 989.0	"F": 0}
{"v": 1	"t": 2627733	"P": 993.25	"F": 0}
{"v": 1	"t": 2627754	"P": 994.5	"F": 0}
{"v": 1	"t": 2627774	"P": 990.25	"F": 0}
{"v": 1	"t": 2627794	"P": 990.0	"F": 0}
{"v": 1	"t": 2627815	"P": 992.0	"F": 0}
{"v": 1	"t": 2627835	"P": 995.0	"F": 0}
{"v": 1	"t": 2627855	"P": 991.75	"F": 0}
{"v": 1	"t": 2627875	"P": 989.75	"F": 0}
{"v": 1	"t": 2627896	"P": 990.5	"F": 0}
{"v": 1	"t": 2627916	"P": 996.0	"F": 0}
{"v": 1	"t": 2627936	"P": 994.75	"F": 0}
{"v": 1	"t": 2627956	"P": 993.25	"F": 0}
{"v": 1	"t": 2627977	"P": 988.5	"F": 0}
{"v": 1	"t": 2627997	"P": 990.5	"F": 0}
{"v": 1	"t": 2628017	"P": 994.25	"F": 0}
{"v": 1	"t": 2628038	"P": 993.0	"F": 0}
{"v": 1	"t": 2628058	"P": 989.0	"F": 0}
{"v": 1	"t": 2628078	"P": 989.5	"F": 0}
{"v": 1	"t": 2628098	"P": 993.75	"F": 0}
{"v": 1	"t": 2628119	"P": 994.0	"F": 0}
{"v": 1	"t": 2628139	"P": 992.0	"F": 0}
{"v": 1	"t": 2628159	"P": 990.75	"F": 0}
{"v": 1	"t": 2628179	"P": 991.5	"F": 0}
{"v": 1	"t": 2628200	"P": 996.25	"F": 0}
{"v": 1	"t": 2628220	"P": 993.25	"F": 0}
{"v": 1	"t": 2628240	"P": 992.25	"F": 0}
{"v": 1	"t": 2628261	"P": 988.75	"F": 0}
{"v": 1	"t": 2628281	"P": 992.75	"F": 0}
{"v": 1	"t": 2628301	"P": 995.5	"F": 0}
{"v": 1	"t": 2628321	"P": 991.0	"F": 0}
{"v": 1	"t": 2628342	"P": 990.25	"F": 0}
{"v": 1	"t": 2628362	"P": 991.5	"F": 0}
{"v": 1	"t": 2628382	"P": 992.75	"F": 0}
{"v": 1	"t": 2628403	"P": 992.25	"F": 0}
{"v": 1	"t": 2628423	"P": 988.25	"F": 0}
{"v": 1	"t": 2628443	"P": 991.25	"F": 0}
{"v": 1	"t": 2628464	"P": 994.5	"F": 0}
{"v": 1	"t": 2628484	"P": 990.75	"F": 0}
{"v": 1	"t": 2628504	"P": 989.75	"F": 0}
{"v": 1	"t": 2628525	"P": 994.25	"F": 0}
{"v": 1	"t": 2628545	"P": 993.25	"F": 0}
{"v": 1	"t": 2628565	"P": 990.75	"F": 0}
{"v": 1	"t": 2628586	"P": 991.25	"F": 0}
{"v": 1	"t": 2628606	"P": 996.25	"F": 0}
{"v": 1	"t": 2628626	"P": 991.5	"F": 0}
{"v": 1	"t": 2628647	"P": 988.5	"F": 0}
{"v": 1	"t": 2628667	"P": 992.5	"F": 0	"C": 45.56	"D": 3140	"sn": 54091779688249	"file": "/data/device_log/data0000.out"}
{"v": 1	"t": 2628688	"P": 991.75	"F": 0}
{"v": 1	"t": 2628708	"P": 988.75	"F": 0}
{"v": 1	"t": 2628728	"P": 991.5	"F": 0}
{"v": 1	"t": 2628749	"P": 993.75	"F": 0}
{"v": 1	"t": 2628769	"P": 991.75	"F": 0}
{"v": 1	"t": 2628789	"P": 990.0	"F": 0}
{"v": 1	"t": 2628810	"P": 996.0	"F": 0}
{"v": 1	"t": 2628830	"P": 994.25	"F": 0}
{"v": 1	"t": 2628850	"P": 988.25	"F": 0}
{"v": 1	"t": 2628871	"P": 993.25	"F": 0}
{"v": 1	"t": 2628891	"P": 993.75	"F": 0}
{"v": 1	"t": 2628912	"P": 990.0	"F": 0}
{"v": 1	"t": 2628932	"P": 990.75	"F": 0}
{"v": 1	"t": 2628952	"P": 995.25	"F": 0}
{"v": 1	"t": 2628973	"P": 994.25	"F": 0}
{"v": 1	"t": 2628993	"P": 989.25	"F": 0}
{"v": 1	"t": 2629013	"P": 992.0	"F": 0}
{"v": 1	"t": 2629034	"P": 993.75	"F": 0}
{"v": 1	"t": 2629054	"P": 992.25	"F": 0}
{"v": 1	"t": 2629074	"P": 989.5	"F": 0}
{"v": 1	"t": 2629095	"P": 993.75	"F": 0}
{"v": 1	"t": 2629115	"P": 991.25	"F": 0}
{"v": 1	"t": 2629136	"P": 988.25	"F": 0}
{"v": 1	"t": 2629156	"P": 995.25	"F": 0}
{"v": 1	"t": 2629176	"P": 993.0	"F": 0}
{"v": 1	"t": 2629197	"P": 989.5	"F": 0}
{"v": 1	"t": 2629217	"P": 991.5	"F": 0}
{"v": 1	"t": 2629238	"P": 993.25	"F": 0}
{"v": 1	"t": 2629258	"P": 990.25	"F": 0}
{"v": 1	"t": 2629278	"P": 991.25	"F": 0}
{"v": 1	"t": 2629299	"P": 994.25	"F": 0}
{"v": 1	"t": 2629319	"P": 989.75	"F": 0}
{"v": 1	"t": 2629339	"P": 989.0	"F": 0}
{"v": 1	"t": 2629360	"P": 995.0	"F": 0}
{"v": 1	"t": 2629380	"P": 992.75	"F": 0}
{"v": 1	"t": 2629400	"P": 990.25	"F": 0}
{"v": 1	"t": 2629421	"P": 993.5	"F": 0}
{"v": 1	"t": 2629441	"P": 993.25	"F": 0}
{"v": 1	"t": 2629462	"P": 991.25	"F": 0}
{"v": 1	"t": 2629482	"P": 990.25	"F": 0}
{"v": 1	"t": 2629502	"P": 996.5	"F": 0}
{"v": 1	"t": 2629523	"P": 993.25	"F": 0}
{"v": 1	"t": 2629543	"P": 989.75	"F": 0}
{"v": 1	"t": 2629563	"P": 994.0	"F": 0}
{"v": 1	"t": 2629584	"P": 993.5	"F": 0}
{"v": 1	"t": 2629604	"P": 990.75	"F": 0}
{"v": 1	"t": 2629624	"P": 991.0	"F": 0}
{"v": 1	"t": 2629645	"P": 995.75	"F": 0}
{"v": 1	"t": 2629665	"P": 991.5	"F": 0}
{"v": 1	"t": 2629686	"P": 988.5	"F": 0	"C": 45.585	"D": 3140	"sn": 54091779688249	"file": "/data/device_log/data0000.out"}
{"v": 1	"t": 2629706	"P": 992.5	"F": 0}
{"v": 1	"t": 2629726	"P": 993.0	"F": 0}
{"v": 1	"t": 2629747	"P": 989.5	"F": 0}
{"v": 1	"t": 2629767	"P": 990.5	"F": 0}
{"v": 1	"t": 2629787	"P": 995.75	"F": 0}
{"v": 1	"t": 2629808	"P": 990.0	"F": 0}
{"v": 1	"t": 2629828	"P": 991.25	"F": 0}
{"v": 1	"t": 2629849	"P": 995.0	"F": 0}
{"v": 1	"t": 2629869	"P": 991.75	"F": 0}
{"v": 1	"t": 2629889	"P": 991.0	"F": 0}
{"v": 1	"t": 2629910	"P": 997.25	"F": 0}
{"v": 1	"t": 2629930	"P": 993.25	"F": 0}
{"v": 1	"t": 2629951	"P": 990.0	"F": 0}
{"v": 1	"t": 2629971	"P": 992.25	"F": 0}
{"v": 1	"t": 2629991	"P": 994.25	"F": 0}
{"v": 1	"t": 2630012	"P": 990.0	"F": 0}
{"v": 1	"t": 2630032	"P": 991.25	"F": 0}
{"v": 1	"t": 2630052	"P": 996.0	"F": 0}
{"v": 1	"t": 2630073	"P": 991.5	"F": 0}
{"v": 1	"t": 2630093	"P": 990.0	"F": 0}
{"v": 1	"t": 2630113	"P": 995.0	"F": 0}
{"v": 1	"t": 2630134	"P": 990.0	"F": 0}
{"v": 1	"t": 2630154	"P": 989.0	"F": 0}
{"v": 1	"t": 2630175	"P": 991.5	"F": 0}
{"v": 1	"t": 2630195	"P": 994.0	"F": 0}
{"v": 1	"t": 2630215	"P": 991.5	"F": 0}
{"v": 1	"t": 2630236	"P": 991.0	"F": 0}
{"v": 1	"t": 2630256	"P": 995.75	"F": 0}
{"v": 1	"t": 2630276	"P": 990.25	"F": 0}
{"v": 1	"t": 2630297	"P": 989.5	"F": 0}
{"v": 1	"t": 2630317	"P": 996.25	"F": 0}
{"v": 1	"t": 2630338	"P": 992.5	"F": 0}
{"v": 1	"t": 2630358	"P": 990.25	"F": 0}
{"v": 1	"t": 2630378	"P": 992.75	"F": 0}
{"v": 1	"t": 2630399	"P": 994.25	"F": 0}
{"v": 1	"t": 2630419	"P": 991.25	"F": 0}
{"v": 1	"t": 2630439	"P": 990.25	"F": 0}
{"v": 1	"t": 2630460	"P": 994.75	"F": 0}
{"v": 1	"t": 2630480	"P": 991.25	"F": 0}
{"v": 1	"t": 2630501	"P": 989.75	"F": 0}
{"v": 1	"t": 2630521	"P": 993.5	"F": 0}
{"v": 1	"t": 2630541	"P": 992.75	"F": 0}
{"v": 1	"t": 2630562	"P": 989.25	"F": 0}
{"v": 1	"t": 2630582	"P": 992.75	"F": 0}
{"v": 1	"t": 2630603	"P": 993.0	"F": 0}
{"v": 1	"t": 2630623	"P": 989.25	"F": 0}
{"v": 1	"t": 2630643	"P": 991.5	"F": 0}
{"v": 1	"t": 2630664	"P": 995.0	"F": 0}
{"v": 1	"t": 2630684	"P": 989.25	"F": 0}
{"v": 1	"t": 2630704	"P": 988.0	"F": 0	"C": 45.56	"D": 3140	"sn": 54091779688249	"file": "/data/device_log/data0000.out"}
{"v": 1	"t": 2630725	"P": 994.75	"F": 0}
{"v": 1	"t": 2630745	"P": 993.0	"F": 0}
{"v": 1	"t": 2630765	"P": 989.25	"F": 0}
{"v": 1	"t": 2630786	"P": 992.75	"F": 0}
{"v": 1	"t": 2630806	"P": 993.0	"F": 0}
{"v": 1	"t": 2630827	"P": 990.25	"F": 0}
{"v": 1	"t": 2630847	"P": 990.75	"F": 0}
{"v": 1	"t": 2630867	"P": 994.5	"F": 0}
{"v": 1	"t": 2630888	"P": 991.5	"F": 0}
{"v": 1	"t": 2630908	"P": 988.5	"F": 0}
{"v": 1	"t": 2630928	"P": 992.75	"F": 0}
{"v": 1	"t": 2630949	"P": 994.0	"F": 0}
{"v": 1	"t": 2630969	"P": 990.0	"F": 0}
{"v": 1	"t": 2630989	"P": 990.25	"F": 0}
{"v": 1	"t": 2631010	"P": 993.5	"F": 0}
{"v": 1	"t": 2631030	"P": 991.0	"F": 0}
{"v": 1	"t": 2631051	"P": 990.5	"F": 0}
{"v": 1	"t": 2631071	"P": 993.75	"F": 0}
{"v": 1	"t": 2631091	"P": 992.75	"F": 0}
{"v": 1	"t": 2631112	"P": 988.5	"F": 0}
{"v": 1	"t": 2631132	"P": 990.25	"F": 0}
{"v": 1	"t": 2631152	"P": 993.75	"F": 0}
{"v": 1	"t": 2631173	"P": 990.25	"F": 0}
{"v": 1	"t": 2631193	"P": 987.5	"F": 0}
{"v": 1	"t": 2631214	"P": 994.25	"F": 0}
{"v": 1	"t": 2631234	"P": 991.75	"F": 0}
{"v": 1	"t": 2631254	"P": 989.0	"F": 0}
{"v": 1	"t": 2631275	"P": 995.0	"F": 0}
{"v": 1	"t": 2631295	"P": 991.25	"F": 0}
{"v": 1	"t": 2631316	"P": 989.0	"F": 0}
{"v": 1	"t": 2631336	"P": 993.5	"F": 0}
{"v": 1	"t": 2631356	"P": 992.5	"F": 0}
{"v": 1	"t": 2631377	"P": 988.75	"F": 0}
{"v": 1	"t": 2631397	"P": 992.5	"F": 0}
{"v": 1	"t": 2631417	"P": 995.0	"F": 0}
{"v": 1	"t": 2631438	"P": 990.0	"F": 0}
{"v": 1	"t": 2631458	"P": 989.5	"F": 0}
{"v": 1	"t": 2631478	"P": 994.75	"F": 0}
{"v": 1	"t": 2631499	"P": 993.75	"F": 0}
{"v": 1	"t": 2631519	"P": 990.75	"F": 0}
{"v": 1	"t": 2631540	"P": 993.75	"F": 0}
{"v": 1	"t": 2631560	"P": 994.5	"F": 0}
{"v": 1	"t": 2631580	"P": 991.0	"F": 0}
{"v": 1	"t": 2631601	"P": 992.5	"F": 0}
{"v": 1	"t": 2631621	"P": 994.5	"F": 0}
{"v": 1	"t": 2631642	"P": 990.75	"F": 0}
{"v": 1	"t": 2631662	"P": 989.75	"F": 0}
{"v": 1	"t": 2631682	"P": 994.5	"F": 0}
{"v": 1	"t": 2631703	"P": 993.5	"F": 0}
{"v": 1	"t": 2631723	"P": 987.75	"F": 0	"C": 45.59	"D": 3140	"sn": 54091779688249	"file": "/data/device_log/data0000.out"}
{"v": 1	"t": 2631743	"P": 994.25	"F": 0}
{"v": 1	"t": 2631764	"P": 993.25	"F": 0}
{"v": 1	"t": 2631784	"P": 988.0	"F": 0}
{"v": 1	"t": 2631805	"P": 992.25	"F": 0}
{"v": 1	"t": 2631825	"P": 994.75	"F": 0}
{"v": 1	"t": 2631845	"P": 992.75	"F": 0}
{"v": 1	"t": 2631866	"P": 988.25	"F": 0}
{"v": 1	"t": 2631886	"P": 995.25	"F": 0}
{"v": 1	"t": 2631906	"P": 993.5	"F": 0}
{"v": 1	"t": 2631926	"P": 991.25	"F": 0}
{"v": 1	"t": 2631947	"P": 988.25	"F": 0}
{"v": 1	"t": 2631967	"P": 994.0	"F": 0}
{"v": 1	"t": 2631987	"P": 994.75	"F": 0}
{"v": 1	"t": 2632008	"P": 992.5	"F": 0}
{"v": 1	"t": 2632028	"P": 989.5	"F": 0}
{"v": 1	"t": 2632048	"P": 992.75	"F": 0}
{"v": 1	"t": 2632069	"P": 994.75	"F": 0}
{"v": 1	"t": 2632089	"P": 991.75	"F": 0}
{"v": 1	"t": 2632109	"P": 991.25	"F": 0}
{"v": 1	"t": 2632130	"P": 994.5	"F": 0}
{"v": 1	"t": 2632150	"P": 994.0	"F": 0}
{"v": 1	"t": 2632170	"P": 990.75	"F": 0}
{"v": 1	"t": 2632191	"P": 990.5	"F": 0}
{"v": 1	"t": 2632211	"P": 995.75	"F": 0}
{"v": 1	"t": 2632231	"P": 992.0	"F": 0}
{"v": 1	"t": 2632252	"P": 989.0	"F": 0}
{"v": 1	"t": 2632272	"P": 992.75	"F": 0}
{"v": 1	"t": 2632292	"P": 994.75	"F": 0}
{"v": 1	"t": 2632313	"P": 991.75	"F": 0}
{"v": 1	"t": 2632333	"P": 989.75	"F": 0}
{"v": 1	"t": 2632353	"P": 993.5	"F": 0}
{"v": 1	"t": 2632374	"P": 995.0	"F": 0}
{"v": 1	"t": 2632394	"P": 992.0	"F": 0}
{"v": 1	"t": 2632414	"P": 990.75	"F": 0}
{"v": 1	"t": 2632434	"P": 992.25	"F": 0}
{"v": 1	"t": 2632455	"P": 995.75	"F": 0}
{"v": 1	"t": 2632475	"P": 994.25	"F": 0}
{"v": 1	"t": 2632495	"P": 989.5	"F": 0}
{"v": 1	"t": 2632516	"P": 991.5	"F": 0}
{"v": 1	"t": 2632536	"P": 995.25	"F": 0}
{"v": 1	"t": 2632556	"P": 993.25	"F": 0}
{"v": 1	"t": 2632576	"P": 991.5	"F": 0}
{"v": 1	"t": 2632597	"P": 987.75	"F": 0}
{"v": 1	"t": 2632617	"P": 991.5	"F": 0}
{"v": 1	"t": 2632637	"P": 995.25	"F": 0}
{"v": 1	"t": 2632658	"P": 992.0	"F": 0}
{"v": 1	"t": 2632678	"P": 988.25	"F": 0}
{"v": 1	"t": 2632698	"P": 989.5	"F": 0}
{"v": 1	"t": 2632718	"P": 995.75	"F": 0}
{"v": 1	"t": 2632739	"P": 994.25	"F": 0	"C": 45.575	"D": 3140	"sn": 54091779688249	"file": "/data/device_log/data0000.out"}
{"v": 1	"t": 2632759	"P": 992.0	"F": 0}
{"v": 1	"t": 2632779	"P": 988.0	"F": 0}
{"v": 1	"t": 2632800	"P": 994.0	"F": 0}
{"v": 1	"t": 2632820	"P": 994.5	"F": 0}
{"v": 1	"t": 2632840	"P": 990.5	"F": 0}
{"v": 1	"t": 2632860	"P": 989.75	"F": 0}
{"v": 1	"t": 2632881	"P": 990.5	"F": 0}
{"v": 1	"t": 2632901	"P": 994.75	"F": 0}
{"v": 1	"t": 2632921	"P": 992.75	"F": 0}
{"v": 1	"t": 2632942	"P": 989.75	"F": 0}
{"v": 1	"t": 2632962	"P": 990.25	"F": 0}
{"v": 1	"t": 2632982	"P": 993.25	"F": 0}
{"v": 1	"t": 2633003	"P": 994.0	"F": 0}
{"v": 1	"t": 2633023	"P": 990.0	"F": 0}
{"v": 1	"t": 2633043	"P": 991.0	"F": 0}
{"v": 1	"t": 2633063	"P": 994.75	"F": 0}
{"v": 1	"t": 2633084	"P": 992.5	"F": 0}
{"v": 1	"t": 2633104	"P": 991.25	"F": 0}
{"v": 1	"t": 2633124	"P": 988.0	"F": 0}
{"v": 1	"t": 2633145	"P": 992.75	"F": 0}
{"v": 1	"t": 2633165	"P": 994.0	"F": 0}
{"v": 1	"t": 2633185	"P": 991.0	"F": 0}
{"v": 1	"t": 2633205	"P": 990.0	"F": 0}
{"v": 1	"t": 2633226	"P": 992.5	"F": 0}
{"v": 1	"t": 2633246	"P": 995.0	"F": 0}
{"v": 1	"t": 2633266	"P": 992.5	"F": 0}
{"v": 1	"t": 2633287	"P": 990.75	"F": 0}
{"v": 1	"t": 2633307	"P": 988.5	"F": 0}
{"v": 1	"t": 2633327	"P": 992.25	"F": 0}
{"v": 1	"t": 2633347	"P": 994.75	"F": 0}
{"v": 1	"t": 2633368	"P": 991.0	"F": 0}
{"v": 1	"t": 2633388	"P": 989.0	"F": 0}
{"v": 1	"t": 2633408	"P": 989.75	"F": 0}
{"v": 1	"t": 2633428	"P": 995.25	"F": 0}
{"v": 1	"t": 2633449	"P": 994.0	"F": 0}
{"v": 1	"t": 2633469	"P": 990.5	"F": 0}
{"v": 1	"t": 2633489	"P": 988.75	"F": 0}
{"v": 1	"t": 2633510	"P": 992.75	"F": 0}
{"v": 1	"t": 2633530	"P": 993.25	"F": 0}
{"v": 1	"t": 2633550	"P": 991.5	"F": 0}
{"v": 1	"t": 2633570	"P": 989.0	"F": 0}
{"v": 1	"t": 2633591	"P": 992.75	"F": 0}
{"v": 1	"t": 2633611	"P": 996.75	"F": 0}
{"v": 1	"t": 2633631	"P": 992.75	"F": 0}
{"v": 1	"t": 2633652	"P": 989.25	"F": 0}
{"v": 1	"t": 2633672	"P": 989.5	"F": 0}
{"v": 1	"t": 2633692	"P": 994.5	"F": 0}
{"v": 1	"t": 2633713	"P": 991.75	"F": 0}
{"v": 1	"t": 2633733	"P": 989.25	"F": 0}
{"v": 1	"t": 2633753	"P": 989.5	"F": 0	"C": 45.61	"D": 3140	"sn": 54091779688249	"file": "/data/device_log/data0000.out"}
{"v": 1	"t": 2633773	"P": 994.25	"F": 0}
{"v": 1	"t": 2633794	"P": 993.25	"F": 0}
{"v": 1	"t": 2633814	"P": 990.25	"F": 0}
{"v": 1	"t": 2633834	"P": 989.5	"F": 0}
{"v": 1	"t": 2633855	"P": 995.0	"F": 0}
{"v": 1	"t": 2633875	"P": 992.75	"F": 0}
{"v": 1	"t": 2633895	"P": 989.5	"F": 0}
{"v": 1	"t": 2633916	"P": 992.0	"F": 0}
{"v": 1	"t": 2633936	"P": 994.5	"F": 0}
{"v": 1	"t": 2633956	"P": 993.25	"F": 0}
{"v": 1	"t": 2633977	"P": 989.25	"F": 0}
{"v": 1	"t": 2633997	"P": 989.0	"F": 0}
{"v": 1	"t": 2634017	"P": 993.75	"F": 0}
{"v": 1	"t": 2634037	"P": 995.5	"F": 0}
{"v": 1	"t": 2634058	"P": 992.75	"F": 0}
{"v": 1	"t": 2634078	"P": 990.0	"F": 0}
{"v": 1	"t": 2634098	"P": 990.5	"F": 0}
{"v": 1	"t": 2634118	"P": 995.25	"F": 0}
{"v": 1	"t": 2634139	"P": 993.75	"F": 0}
{"v": 1	"t": 2634159	"P": 991.0	"F": 0}
{"v": 1	"t": 2634179	"P": 988.5	"F": 0}
{"v": 1	"t": 2634200	"P": 993.25	"F": 0}
{"v": 1	"t": 2634220	"P": 993.75	"F": 0}
{"v": 1	"t": 2634240	"P": 990.75	"F": 0}
{"v": 1	"t": 2634260	"P": 990.75	"F": 0}
{"v": 1	"t": 2634281	"P": 992.5	"F": 0}
{"v": 1	"t": 2634301	"P": 994.75	"F": 0}
{"v": 1	"t": 2634321	"P": 991.5	"F": 0}
{"v": 1	"t": 2634342	"P": 991.75	"F": 0}
{"v": 1	"t": 2634362	"P": 990.25	"F": 0}
{"v": 1	"t": 2634382	"P": 993.5	"F": 0}
{"v": 1	"t": 2634403	"P": 990.5	"F": 0}
{"v": 1	"t": 2634423	"P": 989.5	"F": 0}
{"v": 1	"t": 2634443	"P": 995.0	"F": 0}
{"v": 1	"t": 2634464	"P": 995.0	"F": 0}
{"v": 1	"t": 2634484	"P": 991.5	"F": 0}
{"v": 1	"t": 2634504	"P": 990.25	"F": 0}
{"v": 1	"t": 2634525	"P": 993.75	"F": 0}
{"v": 1	"t": 2634545	"P": 994.5	"F": 0}
{"v": 1	"t": 2634565	"P": 992.5	"F": 0}
{"v": 1	"t": 2634585	"P": 988.0	"F": 0}
{"v": 1	"t": 2634606	"P": 990.0	"F": 0}
{"v": 1	"t": 2634626	"P": 995.75	"F": 0}
{"v": 1	"t": 2634646	"P": 993.5	"F": 0}
{"v": 1	"t": 2634666	"P": 989.5	"F": 0}
{"v": 1	"t": 2634687	"P": 987.75	"F": 0}
{"v": 1	"t": 2634707	"P": 992.75	"F": 0}
{"v": 1	"t": 2634727	"P": 995.5	"F": 0}
{"v": 1	"t": 2634748	"P": 992.25	"F": 0}
{"v": 1	"t": 2634768	"P": 990.0	"F": 0	"C": 45.585	"D": 3140	"sn": 54091779688249	"file": "/data/device_log/data0000.out"}
{"v": 1	"t": 2634788	"P": 990.25	"F": 0}
{"v": 1	"t": 2634808	"P": 995.75	"F": 0}
{"v": 1	"t": 2634829	"P": 995.25	"F": 0}
{"v": 1	"t": 2634849	"P": 991.75	"F": 0}
{"v": 1	"t": 2634869	"P": 990.0	"F": 0}
{"v": 1	"t": 2634890	"P": 993.0	"F": 0}
{"v": 1	"t": 2634910	"P": 994.75	"F": 0}
{"v": 1	"t": 2634930	"P": 992.25	"F": 0}
{"v": 1	"t": 2634951	"P": 994.0	"F": 0}
{"v": 1	"t": 2634971	"P": 991.5	"F": 0}
{"v": 1	"t": 2634992	"P": 989.25	"F": 0}
{"v": 1	"t": 2635012	"P": 992.75	"F": 0}
{"v": 1	"t": 2635032	"P": 995.5	"F": 0}
{"v": 1	"t": 2635053	"P": 991.0	"F": 0}
{"v": 1	"t": 2635073	"P": 989.0	"F": 0}
{"v": 1	"t": 2635093	"P": 991.0	"F": 0}
{"v": 1	"t": 2635113	"P": 995.0	"F": 0}
{"v": 1	"t": 2635134	"P": 992.5	"F": 0}
{"v": 1	"t": 2635154	"P": 990.5	"F": 0}
{"v": 1	"t": 2635174	"P": 988.25	"F": 0}
{"v": 1	"t": 2635195	"P": 993.5	"F": 0}
{"v": 1	"t": 2635215	"P": 992.75	"F": 0}
{"v": 1	"t": 2635235	"P": 990.25	"F": 0}
{"v": 1	"t": 2635255	"P": 988.25	"F": 0}
{"v": 1	"t": 2635276	"P": 991.5	"F": 0}
{"v": 1	"t": 2635296	"P": 995.0	"F": 0}
{"v": 1	"t": 2635316	"P": 993.25	"F": 0}
{"v": 1	"t": 2635337	"P": 991.25	"F": 0}
{"v": 1	"t": 2635357	"P": 989.0	"F": 0}
{"v": 1	"t": 2635377	"P": 994.75	"F": 0}
{"v": 1	"t": 2635397	"P": 991.5	"F": 0}
{"v": 1	"t": 2635418	"P": 990.0	"F": 0}
{"v": 1	"t": 2635438	"P": 989.25	"F": 0}
{"v": 1	"t": 2635458	"P": 991.25	"F": 0}
{"v": 1	"t": 2635479	"P": 994.25	"F": 0}
{"v": 1	"t": 2635499	"P": 991.75	"F": 0}
{"v": 1	"t": 2635519	"P": 990.5	"F": 0}
{"v": 1	"t": 2635540	"P": 995.5	"F": 0}
{"v": 1	"t": 2635560	"P": 990.25	"F": 0}
{"v": 1	"t": 2635581	"P": 992.25	"F": 0}
{"v": 1	"t": 2635601	"P": 991.0	"F": 0}
{"v": 1	"t": 2635622	"P": 990.0	"F": 0}
{"v": 1	"t": 2635642	"P": 994.25	"F": 0}
{"v": 1	"t": 2635663	"P": 991.75	"F": 0}
{"v": 1	"t": 2635683	"P": 989.25	"F": 0}
{"v": 1	"t": 2635703	"P": 989.0	"F": 0}
{"v": 1	"t": 2635723	"P": 996.5	"F": 0}
{"v": 1	"t": 2635744	"P": 993.5	"F": 0}
{"v": 1	"t": 2635764	"P": 991.25	"F": 0}
{"v": 1	"t": 2635784	"P": 991.25	"F": 0	"C": 45.625	"D": 3140	"sn": 54091779688249	"file": "/data/device_log/data0000.out"}
{"v": 1	"t": 2635805	"P": 994.75	"F": 0}
{"v": 1	"t": 2635825	"P": 994.25	"F": 0}
{"v": 1	"t": 2635845	"P": 992.0	"F": 0}
{"v": 1	"t": 2635865	"P": 989.75	"F": 0}
{"v": 1	"t": 2635886	"P": 989.25	"F": 0}
{"v": 1	"t": 2635906	"P": 994.25	"F": 0}
{"v": 1	"t": 2635926	"P": 992.5	"F": 0}
{"v": 1	"t": 2635947	"P": 991.0	"F": 0}
{"v": 1	"t": 2635967	"P": 988.75	"F": 0}
{"v": 1	"t": 2635987	"P": 994.5	"F": 0}
{"v": 1	"t": 2636007	"P": 994.75	"F": 0}
{"v": 1	"t": 2636028	"P": 990.25	"F": 0}
{"v": 1	"t": 2636048	"P": 987.5	"F": 0}
{"v": 1	"t": 2636068	"P": 993.0	"F": 0}
{"v": 1	"t": 2636088	"P": 996.5	"F": 0}
{"v": 1	"t": 2636109	"P": 994.0	"F": 0}
{"v": 1	"t": 2636129	"P": 990.75	"F": 0}
{"v": 1	"t": 2636149	"P": 990.75	"F": 0}
{"v": 1	"t": 2636170	"P": 995.25	"F": 0}
{"v": 1	"t": 2636190	"P": 992.0	"F": 0}
{"v": 1	"t": 2636211	"P": 990.0	"F": 0}
{"v": 1	"t": 2636231	"P": 995.25	"F": 0}
{"v": 1	"t": 2636251	"P": 991.75	"F": 0}
{"v": 1	"t": 2636272	"P": 989.0	"F": 0}
{"v": 1	"t": 2636292	"P": 994.5	"F": 0}
{"v": 1	"t": 2636313	"P": 993.75	"F": 0}
{"v": 1	"t": 2636333	"P": 992.5	"F": 0}
{"v": 1	"t": 2636353	"P": 994.5	"F": 0}
{"v": 1	"t": 2636374	"P": 993.5	"F": 0}
{"v": 1	"t": 2636394	"P": 990.5	"F": 0}
{"v": 1	"t": 2636415	"P": 990.0	"F": 0}
{"v": 1	"t": 2636435	"P": 995.5	"F": 0}
{"v": 1	"t": 2636455	"P": 990.75	"F": 0}
{"v": 1	"t": 2636476	"P": 990.0	"F": 0}
{"v": 1	"t": 2636496	"P": 996.25	"F": 0}
{"v": 1	"t": 2636516	"P": 993.5	"F": 0}
{"v": 1	"t": 2636537	"P": 990.5	"F": 0}
{"v": 1	"t": 2636557	"P": 993.0	"F": 0}
{"v": 1	"t": 2636578	"P": 992.5	"F": 0}
{"v": 1	"t": 2636598	"P": 989.25	"F": 0}
{"v": 1	"t": 2636618	"P": 992.5	"F": 0}
{"v": 1	"t": 2636639	"P": 995.0	"F": 0}
{"v": 1	"t": 2636659	"P": 989.5	"F": 0}
{"v": 1	"t": 2636679	"P": 990.25	"F": 0}
{"v": 1	"t": 2636700	"P": 996.0	"F": 0}
{"v": 1	"t": 2636720	"P": 992.25	"F": 0}
{"v": 1	"t": 2636741	"P": 988.25	"F": 0}
{"v": 1	"t": 2636761	"P": 996.0	"F": 0}
{"v": 1	"t": 2636781	"P": 993.25	"F": 0}
{"v": 1	"t": 2636802	"P": 988.0	"F": 0	"C": 45.615	"D": 3140	"sn": 54091779688249	"file": "/data/device_log/data0000.out"}
{"v": 1	"t": 2636822	"P": 994.0	"F": 0}
{"v": 1	"t": 2636843	"P": 994.0	"F": 0}
{"v": 1	"t": 2636863	"P": 989.0	"F": 0}
{"v": 1	"t": 2636883	"P": 993.25	"F": 0}
{"v": 1	"t": 2636904	"P": 994.0	"F": 0}
{"v": 1	"t": 2636924	"P": 988.5	"F": 0}
{"v": 1	"t": 2636944	"P": 991.75	"F": 0}
{"v": 1	"t": 2636965	"P": 993.0	"F": 0}
{"v": 1	"t": 2636985	"P": 991.0	"F": 0}
{"v": 1	"t": 2637006	"P": 990.25	"F": 0}
{"v": 1	"t": 2637026	"P": 993.5	"F": 0}
{"v": 1	"t": 2637046	"P": 993.75	"F": 0}
{"v": 1	"t": 2637067	"P": 989.5	"F": 0}
{"v": 1	"t": 2637087	"P": 991.5	"F": 0}
{"v": 1	"t": 2637107	"P": 993.0	"F": 0}
{"v": 1	"t": 2637128	"P": 989.75	"F": 0}
{"v": 1	"t": 2637148	"P": 989.75	"F": 0}
{"v": 1	"t": 2637168	"P": 994.5	"F": 0}
{"v": 1	"t": 2637189	"P": 992.25	"F": 0}
{"v": 1	"t": 2637209	"P": 988.75	"F": 0}
{"v": 1	"t": 2637230	"P": 993.5	"F": 0}
{"v": 1	"t": 2637250	"P": 993.25	"F": 0}
{"v": 1	"t": 2637270	"P": 990.5	"F": 0}
{"v": 1	"t": 2637291	"P": 990.0	"F": 0}
{"v": 1	"t": 2637311	"P": 996.75	"F": 0}
{"v": 1	"t": 2637331	"P": 990.75	"F": 0}
{"v": 1	"t": 2637352	"P": 990.5	"F": 0}
{"v": 1	"t": 2637372	"P": 994.75	"F": 0}
{"v": 1	"t": 2637393	"P": 994.75	"F": 0}
{"v": 1	"t": 2637413	"P": 988.75	"F": 0}
{"v": 1	"t": 2637433	"P": 991.0	"F": 0}
{"v": 1	"t": 2637454	"P": 996.0	"F": 0}
{"v": 1	"t": 2637474	"P": 988.75	"F": 0}
{"v": 1	"t": 2637494	"P": 991.25	"F": 0}
{"v": 1	"t": 2637515	"P": 994.5	"F": 0}
{"v": 1	"t": 2637535	"P": 990.75	"F": 0}
{"v": 1	"t": 2637556	"P": 989.25	"F": 0}
{"v": 1	"t": 2637576	"P": 996.0	"F": 0}
{"v": 1	"t": 2637596	"P": 992.0	"F": 0}
{"v": 1	"t": 2637617	"P": 990.0	"F": 0}
{"v": 1	"t": 2637637	"P": 994.5	"F": 0}
{"v": 1	"t": 2637658	"P": 993.25	"F": 0}
{"v": 1	"t": 2637678	"P": 990.25	"F": 0}
{"v": 1	"t": 2637698	"P": 993.25	"F": 0}
{"v": 1	"t": 2637719	"P": 996.0	"F": 0}
{"v": 1	"t": 2637739	"P": 991.0	"F": 0}
{"v": 1	"t": 2637759	"P": 990.0	"F": 0}
{"v": 1	"t": 2637780	"P": 995.0	"F": 0}
{"v": 1	"t": 2637800	"P": 993.0	"F": 0}
{"v": 1	"t": 2637820	"P": 990.0	"F": 0	"C": 45.635	"D": 3140	"sn": 54091779688249	"file": "/data/device_log/data0000.out"}
{"v": 1	"t": 2637841	"P": 992.25	"F": 0}
{"v": 1	"t": 2637861	"P": 993.0	"F": 0}
{"v": 1	"t": 2637882	"P": 989.75	"F": 0}
{"v": 1	"t": 2637902	"P": 989.5	"F": 0}
{"v": 1	"t": 2637922	"P": 994.25	"F": 0}
{"v": 1	"t": 2637943	"P": 990.0	"F": 0}
{"v": 1	"t": 2637963	"P": 990.5	"F": 0}
{"v": 1	"t": 2637983	"P": 995.75	"F": 0}
{"v": 1	"t": 2638004	"P": 993.25	"F": 0}
{"v": 1	"t": 2638024	"P": 989.5	"F": 0}
{"v": 1	"t": 2638044	"P": 989.25	"F": 0}
{"v": 1	"t": 2638065	"P": 993.5	"F": 0}
{"v": 1	"t": 2638085	"P": 991.75	"F": 0}
{"v": 1	"t": 2638106	"P": 988.25	"F": 0}
{"v": 1	"t": 2638126	"P": 994.75	"F": 0}
{"v": 1	"t": 2638147	"P": 992.0	"F": 0}
{"v": 1	"t": 2638167	"P": 990.0	"F": 0}
{"v": 1	"t": 2638187	"P": 993.5	"F": 0}
{"v": 1	"t": 2638208	"P": 993.0	"F": 0}
{"v": 1	"t": 2638228	"P": 988.75	"F": 0}
{"v": 1	"t": 2638248	"P": 994.0	"F": 0}
{"v": 1	"t": 2638269	"P": 993.25	"F": 0}
{"v": 1	"t": 2638289	"P": 989.75	"F": 0}
{"v": 1	"t": 2638310	"P": 992.75	"F": 0}
{"v": 1	"t": 2638330	"P": 994.25	"F": 0}
{"v": 1	"t": 2638350	"P": 991.5	"F": 0}
{"v": 1	"t": 2638371	"P": 988.75	"F": 0}
{"v": 1	"t": 2638391	"P": 994.75	"F": 0}
{"v": 1	"t": 2638411	"P": 992.5	"F": 0}
{"v": 1	"t": 2638432	"P": 989.0	"F": 0}
{"v": 1	"t": 2638452	"P": 992.25	"F": 0}
{"v": 1	"t": 2638472	"P": 993.25	"F": -1}
{"v": 1	"t": 2638493	"P": 990.25	"F": 0}
{"v": 1	"t": 2638513	"P": 990.5	"F": 0}
{"v": 1	"t": 2638534	"P": 994.25	"F": 0}
{"v": 1	"t": 2638554	"P": 992.25	"F": 0}
{"v": 1	"t": 2638574	"P": 989.0	"F": 0}
{"v": 1	"t": 2638595	"P": 993.75	"F": 0}
{"v": 1	"t": 2638615	"P": 995.0	"F": 0}
{"v": 1	"t": 2638635	"P": 989.5	"F": 0}
{"v": 1	"t": 2638656	"P": 988.75	"F": 0}
{"v": 1	"t": 2638676	"P": 995.5	"F": 0}
{"v": 1	"t": 2638696	"P": 990.5	"F": 0}
{"v": 1	"t": 2638717	"P": 988.25	"F": 0}
{"v": 1	"t": 2638737	"P": 992.25	"F": 0}
{"v": 1	"t": 2638758	"P": 991.75	"F": 0}
{"v": 1	"t": 2638778	"P": 988.25	"F": 0}
{"v": 1	"t": 2638798	"P": 993.0	"F": 0}
{"v": 1	"t": 2638819	"P": 993.5	"F": 0}
{"v": 1	"t": 2638839	"P": 988.5	"F": 0	"C": 45.615	"D": 3140	"sn": 54091779688249	"file": "/data/device_log/data0000.out"}
{"v": 1	"t": 2638860	"P": 990.25	"F": 0}
{"v": 1	"t": 2638880	"P": 995.0	"F": 0}
{"v": 1	"t": 2638900	"P": 989.5	"F": 0}
{"v": 1	"t": 2638921	"P": 991.0	"F": 0}
{"v": 1	"t": 2638941	"P": 996.75	"F": 0}
{"v": 1	"t": 2638962	"P": 989.75	"F": 0}
{"v": 1	"t": 2638982	"P": 990.0	"F": 0}
{"v": 1	"t": 2639002	"P": 993.75	"F": 0}
{"v": 1	"t": 2639023	"P": 990.75	"F": 0}
{"v": 1	"t": 2639043	"P": 990.0	"F": 0}
{"v": 1	"t": 2639064	"P": 993.0	"F": 0}
{"v": 1	"t": 2639084	"P": 991.0	"F": 0}
{"v": 1	"t": 2639105	"P": 993.0	"F": 0}
{"v": 1	"t": 2639125	"P": 993.5	"F": 0}
{"v": 1	"t": 2639145	"P": 991.0	"F": 0}
{"v": 1	"t": 2639166	"P": 989.75	"F": 0}
{"v": 1	"t": 2639186	"P": 996.0	"F": 0}
{"v": 1	"t": 2639206	"P": 992.25	"F": 0}
{"v": 1	"t": 2639227	"P": 989.25	"F": 0}
{"v": 1	"t": 2639247	"P": 993.5	"F": 0}
{"v": 1	"t": 2639268	"P": 991.25	"F": 0}
{"v": 1	"t": 2639288	"P": 988.75	"F": 0}
{"v": 1	"t": 2639308	"P": 994.0	"F": 0}
{"v": 1	"t": 2639329	"P": 994.0	"F": 0}
{"v": 1	"t": 2639349	"P": 990.25	"F": 0}
{"v": 1	"t": 2639369	"P": 989.25	"F": 0}
{"v": 1	"t": 2639390	"P": 995.5	"F": 0}
{"v": 1	"t": 2639410	"P": 991.0	"F": 0}
{"v": 1	"t": 2639431	"P": 989.0	"F": 0}
{"v": 1	"t": 2639451	"P": 993.75	"F": 0}
{"v": 1	"t": 2639471	"P": 994.75	"F": 0}
{"v": 1	"t": 2639492	"P": 990.75	"F": 0}
{"v": 1	"t": 2639512	"P": 991.0	"F": 0}
{"v": 1	"t": 2639532	"P": 995.75	"F": 0}
{"v": 1	"t": 2639553	"P": 991.25	"F": 0}
{"v": 1	"t": 2639573	"P": 989.75	"F": 0}
{"v": 1	"t": 2639593	"P": 992.75	"F": 0}
{"v": 1	"t": 2639614	"P": 992.25	"F": 0}
{"v": 1	"t": 2639634	"P": 990.0	"F": 0}
{"v": 1	"t": 2639655	"P": 991.75	"F": 0}
{"v": 1	"t": 2639675	"P": 994.0	"F": 0}
{"v": 1	"t": 2639695	"P": 991.5	"F": 0}
{"v": 1	"t": 2639716	"P": 989.5	"F": 0}
{"v": 1	"t": 2639736	"P": 996.25	"F": 0}
{"v": 1	"t": 2639756	"P": 992.0	"F": 0}
{"v": 1	"t": 2639777	"P": 988.5	"F": 0}
{"v": 1	"t": 2639797	"P": 993.25	"F": 0}
{"v": 1	"t": 2639818	"P": 992.5	"F": 0}
{"v": 1	"t": 2639838	"P": 989.75	"F": 0}
{"v": 1	"t": 2639858	"P": 994.25	"F": 0	"C": 45.625	"D": 3140	"sn": 54091779688249	"file": "/data/device_log/data0000.out"}
{"v": 1	"t": 2639879	"P": 993.25	"F": 0}
{"v": 1	"t": 2639899	"P": 989.0	"F": 0}
{"v": 1	"t": 2639920	"P": 992.25	"F": 0}
{"v": 1	"t": 2639940	"P": 991.75	"F": 0}
{"v": 1	"t": 2639960	"P": 989.0	"F": 0}
{"v": 1	"t": 2639981	"P": 990.0	"F": 0}
{"v": 1	"t": 2640001	"P": 995.0	"F": 0}
{"v": 1	"t": 2640021	"P": 991.25	"F": 0}
{"v": 1	"t": 2640042	"P": 988.25	"F": 0}
{"v": 1	"t": 2640062	"P": 994.75	"F": 0}
{"v": 1	"t": 2640083	"P": 993.5	"F": 0}
{"v": 1	"t": 2640103	"P": 990.75	"F": 0}
{"v": 1	"t": 2640123	"P": 991.25	"F": 0}
{"v": 1	"t": 2640144	"P": 994.0	"F": 0}
{"v": 1	"t": 2640164	"P": 991.5	"F": 0}
{"v": 1	"t": 2640184	"P": 989.5	"F": 0}
{"v": 1	"t": 2640205	"P": 994.0	"F": 0}
{"v": 1	"t": 2640225	"P": 992.25	"F": 0}
{"v": 1	"t": 2640245	"P": 989.25	"F": 0}
{"v": 1	"t": 2640266	"P": 993.25	"F": 0}
{"v": 1	"t": 2640286	"P": 995.0	"F": 0}
{"v": 1	"t": 2640307	"P": 990.25	"F": 0}
{"v": 1	"t": 2640327	"P": 990.25	"F": 0}
{"v": 1	"t": 2640347	"P": 995.5	"F": 0}
{"v": 1	"t": 2640368	"P": 991.0	"F": 0}
{"v": 1	"t": 2640388	"P": 990.5	"F": 0}
{"v": 1	"t": 2640408	"P": 992.75	"F": 0}
{"v": 1	"t": 2640429	"P": 995.75	"F": 0}
{"v": 1	"t": 2640449	"P": 990.0	"F": 0}
{"v": 1	"t": 2640470	"P": 992.5	"F": 0}
{"v": 1	"t": 2640490	"P": 995.0	"F": 0}
{"v": 1	"t": 2640510	"P": 992.0	"F": 0}
{"v": 1	"t": 2640531	"P": 991.5	"F": 0}
{"v": 1	"t": 2640551	"P": 994.75	"F": 0}
{"v": 1	"t": 2640571	"P": 990.25	"F": 0}
{"v": 1	"t": 2640592	"P": 989.75	"F": 0}
{"v": 1	"t": 2640612	"P": 995.25	"F": 0}
{"v": 1	"t": 2640633	"P": 991.25	"F": 0}
{"v": 1	"t": 2640653	"P": 990.0	"F": 0}
{"v": 1	"t": 2640673	"P": 993.0	"F": 0}
{"v": 1	"t": 2640694	"P": 994.5	"F": 0}
{"v": 1	"t": 2640714	"P": 991.0	"F": 0}
{"v": 1	"t": 2640734	"P": 989.5	"F": 0}
{"v": 1	"t": 2640755	"P": 995.5	"F": 0}
{"v": 1	"t": 2640775	"P": 991.75	"F": 0}
{"v": 1	"t": 2640796	"P": 990.0	"F": 0}
{"v": 1	"t": 2640816	"P": 994.0	"F": 0}
{"v": 1	"t": 2640836	"P": 993.5	"F": 0}
{"v": 1	"t": 2640857	"P": 987.75	"F": 0}
{"v": 1	"t": 2640877	"P": 990.5	"F": 0	"C": 45.66	"D": 3140	"sn": 54091779688249	"file": "/data/device_log/data0000.out"}
{"v": 1	"t": 2640897	"P": 996.5	"F": 0}
{"v": 1	"t": 2640918	"P": 992.25	"F": 0}
{"v": 1	"t": 2640938	"P": 991.25	"F": 0}
{"v": 1	"t": 2640959	"P": 995.25	"F": 0}
{"v": 1	"t": 2640979	"P": 992.5	"F": 0}
{"v": 1	"t": 2640999	"P": 990.5	"F": 0}
{"v": 1	"t": 2641020	"P": 993.5	"F": 0}
{"v": 1	"t": 2641040	"P": 995.0	"F": 0}
{"v": 1	"t": 2641060	"P": 991.5	"F": 0}
{"v": 1	"t": 2641081	"P": 991.25	"F": 0}
{"v": 1	"t": 2641101	"P": 995.5	"F": 0}
{"v": 1	"t": 2641121	"P": 991.25	"F": 0}
{"v": 1	"t": 2641142	"P": 990.5	"F": 0}
{"v": 1	"t": 2641162	"P": 991.75	"F": 0}
{"v": 1	"t": 2641182	"P": 993.75	"F": 0}
{"v": 1	"t": 2641203	"P": 992.25	"F": 0}
{"v": 1	"t": 2641223	"P": 988.5	"F": 0}
{"v": 1	"t": 2641243	"P": 992.0	"F": 0}
{"v": 1	"t": 2641264	"P": 995.5	"F": 0}
{"v": 1	"t": 2641284	"P": 991.75	"F": 0}
{"v": 1	"t": 2641304	"P": 990.75	"F": 0}
{"v": 1	"t": 2641324	"P": 990.0	"F": 0}
{"v": 1	"t": 2641345	"P": 994.75	"F": 0}
{"v": 1	"t": 2641365	"P": 992.75	"F": 0}
{"v": 1	"t": 2641385	"P": 989.75	"F": 0}
{"v": 1	"t": 2641406	"P": 989.75	"F": 0}
{"v": 1	"t": 2641426	"P": 994.75	"F": 0}
{"v": 1	"t": 2641446	"P": 994.25	"F": 0}
{"v": 1	"t": 2641466	"P": 992.25	"F": 0}
{"v": 1	"t": 2641487	"P": 989.0	"F": 0}
{"v": 1	"t": 2641507	"P": 992.75	"F": 0}
{"v": 1	"t": 2641527	"P": 994.5	"F": 0}
{"v": 1	"t": 2641548	"P": 991.25	"F": 0}
{"v": 1	"t": 2641568	"P": 990.5	"F": 0}
{"v": 1	"t": 2641588	"P": 991.0	"F": 0}
{"v": 1	"t": 2641608	"P": 995.75	"F": 0}
{"v": 1	"t": 2641629	"P": 992.5	"F": 0}
{"v": 1	"t": 2641649	"P": 991.5	"F": 0}
{"v": 1	"t": 2641669	"P": 988.5	"F": 0}
{"v": 1	"t": 2641690	"P": 993.25	"F": 0}
{"v": 1	"t": 2641710	"P": 996.25	"F": 0}
{"v": 1	"t": 2641730	"P": 991.5	"F": 0}
{"v": 1	"t": 2641750	"P": 989.25	"F": 0}
{"v": 1	"t": 2641771	"P": 991.5	"F": 0}
{"v": 1	"t": 2641791	"P": 996.75	"F": 0}
{"v": 1	"t": 2641811	"P": 992.0	"F": 0}
{"v": 1	"t": 2641832	"P": 989.25	"F": 0}
{"v": 1	"t": 2641852	"P": 990.25	"F": 0}
{"v": 1	"t": 2641872	"P": 995.25	"F": 0}
{"v": 1	"t": 2641893	"P": 994.75	"F": 0	"C": 45.635	"D": 3140	"sn": 54091779688249	"file": "/data/device_log/data0000.out"}
{"v": 1	"t": 2641913	"P": 989.75	"F": 0}
{"v": 1	"t": 2641933	"P": 988.25	"F": 0}
{"v": 1	"t": 2641953	"P": 994.5	"F": 0}
{"v": 1	"t": 2641974	"P": 992.5	"F": 0}
{"v": 1	"t": 2641994	"P": 991.0	"F": 0}
{"v": 1	"t": 2642014	"P": 990.75	"F": 0}
{"v": 1	"t": 2642035	"P": 994.0	"F": 0}
{"v": 1	"t": 2642055	"P": 993.0	"F": 0}
{"v": 1	"t": 2642075	"P": 992.0	"F": 0}
{"v": 1	"t": 2642095	"P": 988.5	"F": 0}
{"v": 1	"t": 2642116	"P": 990.5	"F": 0}
{"v": 1	"t": 2642136	"P": 994.5	"F": 0}
{"v": 1	"t": 2642156	"P": 992.5	"F": 0}
{"v": 1	"t": 2642177	"P": 991.5	"F": 0}
{"v": 1	"t": 2642197	"P": 988.5	"F": 0}
{"v": 1	"t": 2642217	"P": 995.0	"F": 0}
{"v": 1	"t": 2642237	"P": 995.25	"F": 0}
{"v": 1	"t": 2642258	"P": 993.0	"F": 0}
{"v": 1	"t": 2642278	"P": 989.0	"F": 0}
{"v": 1	"t": 2642298	"P": 990.5	"F": 0}
{"v": 1	"t": 2642318	"P": 997.0	"F": 0}
{"v": 1	"t": 2642339	"P": 991.75	"F": 0}
{"v": 1	"t": 2642359	"P": 992.5	"F": 0}
{"v": 1	"t": 2642379	"P": 990.0	"F": 0}
{"v": 1	"t": 2642400	"P": 992.5	"F": 0}
{"v": 1	"t": 2642420	"P": 994.75	"F": 0}
{"v": 1	"t": 2642440	"P": 992.0	"F": 0}
{"v": 1	"t": 2642460	"P": 991.75	"F": -1}
{"v": 1	"t": 2642481	"P": 991.25	"F": 0}
{"v": 1	"t": 2642501	"P": 996.5	"F": 0}
{"v": 1	"t": 2642521	"P": 993.0	"F": 0}
{"v": 1	"t": 2642542	"P": 991.75	"F": 0}
{"v": 1	"t": 2642562	"P": 991.0	"F": 0}
{"v": 1	"t": 2642582	"P": 994.5	"F": 0}
{"v": 1	"t": 2642602	"P": 994.75	"F": 0}
{"v": 1	"t": 2642623	"P": 991.75	"F": 0}
{"v": 1	"t": 2642643	"P": 992.0	"F": 0}
{"v": 1	"t": 2642664	"P": 994.75	"F": 0}
{"v": 1	"t": 2642684	"P": 991.0	"F": 0}
{"v": 1	"t": 2642705	"P": 996.5	"F": 0}
{"v": 1	"t": 2642725	"P": 994.75	"F": 0}
{"v": 1	"t": 2642745	"P": 992.0	"F": 0}
{"v": 1	"t": 2642765	"P": 990.5	"F": 0}
{"v": 1	"t": 2642786	"P": 992.0	"F": 0}
{"v": 1	"t": 2642806	"P": 997.25	"F": 0}
{"v": 1	"t": 2642826	"P": 992.5	"F": 0}
{"v": 1	"t": 2642847	"P": 992.25	"F": 0}
{"v": 1	"t": 2642867	"P": 990.25	"F": 0}
{"v": 1	"t": 2642887	"P": 995.25	"F": 0}
{"v": 1	"t": 2642907	"P": 995.75	"F": 0	"C": 45.64	"D": 3140	"sn": 54091779688249	"file": "/data/device_log/data0000.out"}
{"v": 1	"t": 2642928	"P": 990.5	"F": 0}
{"v": 1	"t": 2642948	"P": 989.5	"F": 0}
{"v": 1	"t": 2642968	"P": 994.0	"F": 0}
{"v": 1	"t": 2642989	"P": 995.0	"F": 0}
{"v": 1	"t": 2643009	"P": 991.5	"F": 0}
{"v": 1	"t": 2643029	"P": 989.25	"F": 0}
{"v": 1	"t": 2643049	"P": 990.0	"F": 0}
{"v": 1	"t": 2643070	"P": 995.75	"F": 0}
{"v": 1	"t": 2643090	"P": 993.5	"F": 0}
{"v": 1	"t": 2643110	"P": 991.0	"F": 0}
{"v": 1	"t": 2643131	"P": 989.0	"F": 0}
{"v": 1	"t": 2643151	"P": 993.0	"F": 0}
{"v": 1	"t": 2643171	"P": 992.75	"F": 0}
{"v": 1	"t": 2643191	"P": 992.5	"F": 0}
{"v": 1	"t": 2643212	"P": 989.75	"F": 0}
{"v": 1	"t": 2643232	"P": 993.0	"F": 0}
{"v": 1	"t": 2643252	"P": 995.0	"F": 0}
{"v": 1	"t": 2643273	"P": 992.0	"F": 0}
{"v": 1	"t": 2643293	"P": 989.5	"F": 0}
{"v": 1	"t": 2643313	"P": 991.25	"F": 0}
{"v": 1	"t": 2643333	"P": 995.0	"F": 0}
{"v": 1	"t": 2643354	"P": 991.25	"F": 0}
{"v": 1	"t": 2643374	"P": 989.5	"F": 0}
{"v": 1	"t": 2643394	"P": 990.5	"F": 0}
{"v": 1	"t": 2643415	"P": 995.5	"F": 0}
{"v": 1	"t": 2643435	"P": 993.5	"F": 0}
{"v": 1	"t": 2643455	"P": 991.0	"F": 0}
{"v": 1	"t": 2643476	"P": 987.5	"F": 0}
{"v": 1	"t": 2643496	"P": 995.0	"F": 0}
{"v": 1	"t": 2643516	"P": 996.5	"F": 0}
{"v": 1	"t": 2643536	"P": 991.0	"F": 0}
{"v": 1	"t": 2643557	"P": 990.5	"F": 0}
{"v": 1	"t": 2643577	"P": 991.5	"F": 0}
{"v": 1	"t": 2643597	"P": 995.5	"F": 0}
{"v": 1	"t": 2643617	"P": 993.25	"F": 0}
{"v": 1	"t": 2643638	"P": 991.75	"F": 0}
{"v": 1	"t": 2643658	"P": 989.5	"F": 0}
{"v": 1	"t": 2643678	"P": 992.25	"F": 0}
{"v": 1	"t": 2643699	"P": 995.0	"F": 0}
{"v": 1	"t": 2643719	"P": 993.25	"F": 0}
{"v": 1	"t": 2643739	"P": 990.5	"F": 0}
{"v": 1	"t": 2643759	"P": 991.0	"F": 0}
{"v": 1	"t": 2643780	"P": 995.25	"F": 0}
{"v": 1	"t": 2643800	"P": 993.5	"F": 0}
{"v": 1	"t": 2643820	"P": 991.5	"F": 0}
{"v": 1	"t": 2643841	"P": 989.5	"F": 0}
{"v": 1	"t": 2643861	"P": 994.75	"F": 0}
{"v": 1	"t": 2643881	"P": 994.5	"F": 0}
{"v": 1	"t": 2643901	"P": 992.0	"F": 0}
{"v": 1	"t": 2643922	"P": 990.25	"F": 0	"C": 45.675	"D": 3140	"sn": 54091779688249	"file": "/data/device_log/data0000.out"}
{"v": 1	"t": 2643942	"P": 993.5	"F": 0}
{"v": 1	"t": 2643962	"P": 995.0	"F": 0}
{"v": 1	"t": 2643983	"P": 991.0	"F": 0}
{"v": 1	"t": 2644003	"P": 990.0	"F": 0}
{"v": 1	"t": 2644023	"P": 991.75	"F": 0}
{"v": 1	"t": 2644044	"P": 997.0	"F": 0}
{"v": 1	"t": 2644064	"P": 993.0	"F": 0}
{"v": 1	"t": 2644084	"P": 991.75	"F": 0}
{"v": 1	"t": 2644104	"P": 988.75	"F": 0}
{"v": 1	"t": 2644125	"P": 996.75	"F": 0}
{"v": 1	"t": 2644145	"P": 995.75	"F": 0}
{"v": 1	"t": 2644165	"P": 989.75	"F": 0}
{"v": 1	"t": 2644186	"P": 988.0	"F": 0}
{"v": 1	"t": 2644206	"P": 994.0	"F": 0}
{"v": 1	"t": 2644226	"P": 996.5	"F": 0}
{"v": 1	"t": 2644246	"P": 991.25	"F": 0}
{"v": 1	"t": 2644267	"P": 989.0	"F": 0}
{"v": 1	"t": 2644287	"P": 992.5	"F": 0}
{"v": 1	"t": 2644307	"P": 996.75	"F": 0}
{"v": 1	"t": 2644327	"P": 993.75	"F": 0}
{"v": 1	"t": 2644348	"P": 991.0	"F": 0}
{"v": 1	"t": 2644368	"P": 990.25	"F": 0}
{"v": 1	"t": 2644388	"P": 991.0	"F": 0}
{"v": 1	"t": 2644409	"P": 995.75	"F": 0}
{"v": 1	"t": 2644429	"P": 992.25	"F": 0}
{"v": 1	"t": 2644449	"P": 992.25	"F": -1}
{"v": 1	"t": 2644469	"P": 988.5	"F": 0}
{"v": 1	"t": 2644490	"P": 994.25	"F": 0}
{"v": 1	"t": 2644510	"P": 993.5	"F": 0}
{"v": 1	"t": 2644530	"P": 992.25	"F": 0}
{"v": 1	"t": 2644550	"P": 989.25	"F": 0}
{"v": 1	"t": 2644571	"P": 991.5	"F": 0}
{"v": 1	"t": 2644591	"P": 995.75	"F": 0}
{"v": 1	"t": 2644611	"P": 993.0	"F": 0}
{"v": 1	"t": 2644632	"P": 990.75	"F": 0}
{"v": 1	"t": 2644652	"P": 989.75	"F": 0}
{"v": 1	"t": 2644672	"P": 995.75	"F": 0}
{"v": 1	"t": 2644693	"P": 993.0	"F": 0}
{"v": 1	"t": 2644713	"P": 989.5	"F": 0}
{"v": 1	"t": 2644733	"P": 993.25	"F": 0}
{"v": 1	"t": 2644754	"P": 993.5	"F": 0}
{"v": 1	"t": 2644774	"P": 990.5	"F": 0}
{"v": 1	"t": 2644794	"P": 991.0	"F": 0}
{"v": 1	"t": 2644815	"P": 996.75	"F": 0}
{"v": 1	"t": 2644835	"P": 993.5	"F": 0}
{"v": 1	"t": 2644856	"P": 990.0	"F": 0}
{"v": 1	"t": 2644876	"P": 994.5	"F": 0}
{"v": 1	"t": 2644896	"P": 992.25	"F": 0}
{"v": 1	"t": 2644917	"P": 990.75	"F": 0}
{"v": 1	"t": 2644937	"P": 992.75	"F": 0	"C": 45.69	"D": 3140	"sn": 54091779688249	"file": "/data/device_log/data0000.out"}
{"v": 1	"t": 2644957	"P": 995.25	"F": 0}
{"v": 1	"t": 2644978	"P": 991.75	"F": 0}
{"v": 1	"t": 2644998	"P": 991.0	"F": 0}
{"v": 1	"t": 2645018	"P": 993.75	"F": 0}
{"v": 1	"t": 2645039	"P": 994.0	"F": 0}
{"v": 1	"t": 2645059	"P": 990.75	"F": 0}
{"v": 1	"t": 2645080	"P": 993.75	"F": 0}
{"v": 1	"t": 2645100	"P": 994.75	"F": 0}
{"v": 1	"t": 2645120	"P": 991.5	"F": 0}
{"v": 1	"t": 2645141	"P": 990.25	"F": 0}
{"v": 1	"t": 2645161	"P": 996.25	"F": 0}
{"v": 1	"t": 2645181	"P": 993.75	"F": 0}
{"v": 1	"t": 2645202	"P": 989.75	"F": 0}
{"v": 1	"t": 2645222	"P": 993.5	"F": 0}
{"v": 1	"t": 2645242	"P": 994.0	"F": 0}
{"v": 1	"t": 2645263	"P": 991.5	"F": 0}
{"v": 1	"t": 2645283	"P": 991.0	"F": 0}
{"v": 1	"t": 2645304	"P": 994.5	"F": 0}
{"v": 1	"t": 2645324	"P": 992.25	"F": 0}
{"v": 1	"t": 2645344	"P": 988.75	"F": 0}
{"v": 1	"t": 2645365	"P": 995.0	"F": 0}
{"v": 1	"t": 2645385	"P": 994.75	"F": 0}
{"v": 1	"t": 2645405	"P": 990.25	"F": 0}
{"v": 1	"t": 2645426	"P": 990.75	"F": 0}
{"v": 1	"t": 2645446	"P": 994.75	"F": 0}
{"v": 1	"t": 2645467	"P": 993.75	"F": 0}
{"v": 1	"t": 2645487	"P": 987.5	"F": 0}
{"v": 1	"t": 2645507	"P": 996.5	"F": 0}
{"v": 1	"t": 2645528	"P": 993.25	"F": 0}
{"v": 1	"t": 2645548	"P": 990.75	"F": 0}
{"v": 1	"t": 2645568	"P": 992.5	"F": 0}
{"v": 1	"t": 2645589	"P": 993.0	"F": 0}
{"v": 1	"t": 2645609	"P": 990.5	"F": 0}
{"v": 1	"t": 2645629	"P": 990.25	"F": 0}
{"v": 1	"t": 2645650	"P": 995.5	"F": 0}
{"v": 1	"t": 2645670	"P": 992.0	"F": 0}
{"v": 1	"t": 2645691	"P": 988.0	"F": 0}
{"v": 1	"t": 2645711	"P": 993.5	"F": 0}
{"v": 1	"t": 2645731	"P": 993.0	"F": 0}
{"v": 1	"t": 2645752	"P": 990.75	"F": 0}
{"v": 1	"t": 2645772	"P": 991.0	"F": 0}
{"v": 1	"t": 2645792	"P": 996.25	"F": 0}
{"v": 1	"t": 2645813	"P": 990.75	"F": 0}
{"v": 1	"t": 2645833	"P": 990.75	"F": 0}
{"v": 1	"t": 2645853	"P": 993.25	"F": 0}
{"v": 1	"t": 2645874	"P": 993.5	"F": 0}
{"v": 1	"t": 2645894	"P": 992.25	"F": 0}
{"v": 1	"t": 2645915	"P": 991.75	"F": 0}
{"v": 1	"t": 2645935	"P": 995.75	"F": 0}
{"v": 1	"t": 2645955	"P": 991.5	"F": 0	"C": 45.695	"D": 3140	"sn": 54091779688249	"file": "/data/device_log/data0000.out"}
{"v": 1	"t": 2645976	"P": 990.0	"F": 0}
{"v": 1	"t": 2645996	"P": 994.0	"F": 0}
{"v": 1	"t": 2646016	"P": 992.5	"F": 0}
{"v": 1	"t": 2646037	"P": 990.5	"F": 0}
{"v": 1	"t": 2646057	"P": 994.0	"F": 0}
{"v": 1	"t": 2646078	"P": 994.5	"F": 0}
{"v": 1	"t": 2646098	"P": 991.75	"F": 0}
{"v": 1	"t": 2646118	"P": 992.25	"F": 0}
{"v": 1	"t": 2646139	"P": 995.0	"F": 0}
{"v": 1	"t": 2646159	"P": 990.25	"F": 0}
{"v": 1	"t": 2646179	"P": 991.0	"F": 0}
{"v": 1	"t": 2646200	"P": 996.25	"F": 0}
{"v": 1	"t": 2646220	"P": 991.75	"F": 0}
{"v": 1	"t": 2646241	"P": 988.5	"F": 0}
{"v": 1	"t": 2646261	"P": 995.25	"F": 0}
{"v": 1	"t": 2646281	"P": 991.0	"F": 0}
{"v": 1	"t": 2646302	"P": 988.75	"F": 0}
{"v": 1	"t": 2646322	"P": 994.5	"F": 0}
{"v": 1	"t": 2646343	"P": 993.5	"F": 0}
{"v": 1	"t": 2646363	"P": 991.5	"F": 0}
{"v": 1	"t": 2646383	"P": 991.5	"F": 0}
{"v": 1	"t": 2646404	"P": 995.0	"F": 0}
{"v": 1	"t": 2646424	"P": 992.0	"F": 0}
{"v": 1	"t": 2646444	"P": 989.0	"F": 0}
{"v": 1	"t": 2646465	"P": 995.5	"F": 0}
{"v": 1	"t": 2646485	"P": 993.25	"F": 0}
{"v": 1	"t": 2646505	"P": 988.0	"F": 0}
{"v": 1	"t": 2646526	"P": 993.25	"F": 0}
{"v": 1	"t": 2646546	"P": 996.25	"F": 0}
{"v": 1	"t": 2646567	"P": 992.5	"F": 0}
{"v": 1	"t": 2646587	"P": 989.25	"F": 0}
{"v": 1	"t": 2646607	"P": 996.25	"F": 0}
{"v": 1	"t": 2646628	"P": 992.25	"F": 0}
{"v": 1	"t": 2646648	"P": 990.25	"F": 0}
{"v": 1	"t": 2646668	"P": 995.25	"F": 0}
{"v": 1	"t": 2646689	"P": 994.0	"F": 0}
{"v": 1	"t": 2646709	"P": 992.0	"F": 0}
{"v": 1	"t": 2646729	"P": 991.25	"F": 0}
{"v": 1	"t": 2646750	"P": 996.0	"F": 0}
{"v": 1	"t": 2646770	"P": 992.75	"F": 0}
{"v": 1	"t": 2646791	"P": 991.25	"F": 0}
{"v": 1	"t": 2646811	"P": 994.75	"F": 0}
{"v": 1	"t": 2646831	"P": 993.25	"F": 0}
{"v": 1	"t": 2646852	"P": 989.5	"F": 0}
{"v": 1	"t": 2646872	"P": 991.5	"F": 0}
{"v": 1	"t": 2646892	"P": 996.25	"F": 0}
{"v": 1	"t": 2646913	"P": 993.0	"F": 0}
{"v": 1	"t": 2646933	"P": 990.5	"F": 0}
{"v": 1	"t": 2646953	"P": 993.75	"F": 0}
{"v": 1	"t": 2646974	"P": 994.0	"F": 0	"C": 45.64	"D": 3140	"sn": 54091779688249	"file": "/data/device_log/data0000.out"}
{"v": 1	"t": 2646994	"P": 989.5	"F": 0}
{"v": 1	"t": 2647015	"P": 993.0	"F": 0}
{"v": 1	"t": 2647035	"P": 995.0	"F": 0}
{"v": 1	"t": 2647055	"P": 989.75	"F": 0}
{"v": 1	"t": 2647076	"P": 989.75	"F": 0}
{"v": 1	"t": 2647096	"P": 995.25	"F": 0}
{"v": 1	"t": 2647116	"P": 992.25	"F": 0}
{"v": 1	"t": 2647137	"P": 989.25	"F": 0}
{"v": 1	"t": 2647157	"P": 993.0	"F": 0}
{"v": 1	"t": 2647177	"P": 993.75	"F": 0}
{"v": 1	"t": 2647198	"P": 990.75	"F": 0}
{"v": 1	"t": 2647218	"P": 990.25	"F": 0}
{"v": 1	"t": 2647239	"P": 994.75	"F": 0}
{"v": 1	"t": 2647259	"P": 993.25	"F": 0}
{"v": 1	"t": 2647279	"P": 989.0	"F": 0}
{"v": 1	"t": 2647300	"P": 994.75	"F": 0}
{"v": 1	"t": 2647320	"P": 992.0	"F": 0}
{"v": 1	"t": 2647340	"P": 991.0	"F": 0}
{"v": 1	"t": 2647361	"P": 990.75	"F": 0}
{"v": 1	"t": 2647381	"P": 995.25	"F": 0}
{"v": 1	"t": 2647401	"P": 990.0	"F": 0}
{"v": 1	"t": 2647422	"P": 988.25	"F": 0}
{"v": 1	"t": 2647442	"P": 995.75	"F": 0}
{"v": 1	"t": 2647463	"P": 994.0	"F": 0}
{"v": 1	"t": 2647483	"P": 990.5	"F": 0}
{"v": 1	"t": 2647503	"P": 991.75	"F": 0}
{"v": 1	"t": 2647524	"P": 995.5	"F": 0}
{"v": 1	"t": 2647544	"P": 991.75	"F": 0}
{"v": 1	"t": 2647564	"P": 990.75	"F": 0}
{"v": 1	"t": 2647585	"P": 997.25	"F": 0}
{"v": 1	"t": 2647605	"P": 992.0	"F": 0}
{"v": 1	"t": 2647626	"P": 990.0	"F": 0}
{"v": 1	"t": 2647646	"P": 993.25	"F": 0}
{"v": 1	"t": 2647666	"P": 993.0	"F": 0}
{"v": 1	"t": 2647687	"P": 989.5	"F": 0}
{"v": 1	"t": 2647707	"P": 993.25	"F": 0}
{"v": 1	"t": 2647728	"P": 994.0	"F": 0}
{"v": 1	"t": 2647748	"P": 988.75	"F": 0}
{"v": 1	"t": 2647768	"P": 993.0	"F": 0}
{"v": 1	"t": 2647789	"P": 996.5	"F": 0}
{"v": 1	"t": 2647809	"P": 993.25	"F": 0}
{"v": 1	"t": 2647829	"P": 988.5	"F": 0}
{"v": 1	"t": 2647850	"P": 994.5	"F": 0}
{"v": 1	"t": 2647870	"P": 993.0	"F": 0}
{"v": 1	"t": 2647890	"P": 991.25	"F": 0}
{"v": 1	"t": 2647911	"P": 990.0	"F": 0}
{"v": 1	"t": 2647931	"P": 993.25	"F": 0}
{"v": 1	"t": 2647951	"P": 993.0	"F": 0}
{"v": 1	"t": 2647972	"P": 990.75	"F": 0}
{"v": 1	"t": 2647992	"P": 994.5	"F": 0	"C": 45.65	"D": 3140	"sn": 54091779688249	"file": "/data/device_log/data0000.out"}
{"v": 1	"t": 2648013	"P": 992.5	"F": 0}
{"v": 1	"t": 2648033	"P": 990.25	"F": 0}
{"v": 1	"t": 2648053	"P": 993.5	"F": 0}
{"v": 1	"t": 2648074	"P": 994.25	"F": 0}
{"v": 1	"t": 2648094	"P": 989.5	"F": 0}
{"v": 1	"t": 2648114	"P": 991.0	"F": 0}
{"v": 1	"t": 2648135	"P": 994.25	"F": 0}
{"v": 1	"t": 2648155	"P": 992.0	"F": 0}
{"v": 1	"t": 2648176	"P": 990.75	"F": 0}
{"v": 1	"t": 2648196	"P": 994.5	"F": 0}
{"v": 1	"t": 2648216	"P": 993.5	"F": 0}
{"v": 1	"t": 2648237	"P": 990.5	"F": 0}
{"v": 1	"t": 2648257	"P": 993.5	"F": 0}
{"v": 1	"t": 2648278	"P": 993.75	"F": 0}
{"v": 1	"t": 2648298	"P": 990.0	"F": 0}
{"v": 1	"t": 2648318	"P": 992.0	"F": 0}
{"v": 1	"t": 2648339	"P": 993.25	"F": 0}
{"v": 1	"t": 2648359	"P": 991.0	"F": 0}
{"v": 1	"t": 2648379	"P": 989.75	"F": 0}
{"v": 1	"t": 2648400	"P": 995.75	"F": 0}
{"v": 1	"t": 2648420	"P": 992.25	"F": 0}
{"v": 1	"t": 2648441	"P": 989.75	"F": 0}
{"v": 1	"t": 2648461	"P": 993.75	"F": 0}
{"v": 1	"t": 2648481	"P": 995.25	"F": 0}
{"v": 1	"t": 2648502	"P": 991.0	"F": 0}
{"v": 1	"t": 2648522	"P": 990.75	"F": 0}
{"v": 1	"t": 2648542	"P": 996.75	"F": 0}
{"v": 1	"t": 2648563	"P": 993.25	"F": 0}
{"v": 1	"t": 2648583	"P": 991.25	"F": 0}
{"v": 1	"t": 2648603	"P": 991.75	"F": 0}
{"v": 1	"t": 2648624	"P": 994.25	"F": 0}
{"v": 1	"t": 2648644	"P": 991.75	"F": 0}
{"v": 1	"t": 2648664	"P": 990.5	"F": 0}
{"v": 1	"t": 2648685	"P": 995.5	"F": 0}
{"v": 1	"t": 2648705	"P": 992.25	"F": 0}
{"v": 1	"t": 2648726	"P": 987.75	"F": 0}
{"v": 1	"t": 2648746	"P": 994.25	"F": 0}
{"v": 1	"t": 2648766	"P": 993.5	"F": 0}
{"v": 1	"t": 2648787	"P": 989.25	"F": 0}
{"v": 1	"t": 2648807	"P": 989.25	"F": 0}
{"v": 1	"t": 2648827	"P": 994.25	"F": 0}
{"v": 1	"t": 2648848	"P": 992.25	"F": 0}
{"v": 1	"t": 2648868	"P": 988.75	"F": 0}
{"v": 1	"t": 2648888	"P": 993.75	"F": 0}
{"v": 1	"t": 2648909	"P": 994.75	"F": 0}
{"v": 1	"t": 2648929	"P": 990.5	"F": 0}
{"v": 1	"t": 2648950	"P": 995.25	"F": 0}
{"v": 1	"t": 2648970	"P": 992.75	"F": 0}
{"v": 1	"t": 2648990	"P": 989.5	"F": 0}
{"v": 1	"t": 2649011	"P": 993.75	"F": 0	"C": 45.67	"D": 3140	"sn": 54091779688249	"file": "/data/device_log/data0000.out"}
{"v": 1	"t": 2649031	"P": 995.0	"F": 0}
{"v": 1	"t": 2649052	"P": 990.5	"F": 0}
{"v": 1	"t": 2649072	"P": 990.0	"F": 0}
{"v": 1	"t": 2649092	"P": 995.75	"F": 0}
{"v": 1	"t": 2649113	"P": 994.0	"F": 0}
{"v": 1	"t": 2649133	"P": 989.5	"F": 0}
{"v": 1	"t": 2649153	"P": 993.5	"F": 0}
{"v": 1	"t": 2649174	"P": 992.25	"F": 0}
{"v": 1	"t": 2649194	"P": 990.25	"F": 0}
{"v": 1	"t": 2649214	"P": 990.5	"F": 0}
{"v": 1	"t": 2649235	"P": 995.25	"F": 0}
{"v": 1	"t": 2649255	"P": 993.0	"F": 0}
{"v": 1	"t": 2649276	"P": 990.25	"F": 0}
{"v": 1	"t": 2649296	"P": 993.75	"F": 0}
{"v": 1	"t": 2649316	"P": 994.25	"F": 0}
{"v": 1	"t": 2649337	"P": 990.75	"F": 0}
{"v": 1	"t": 2649357	"P": 991.75	"F": 0}
{"v": 1	"t": 2649377	"P": 996.5	"F": 0}
{"v": 1	"t": 2649398	"P": 992.0	"F": 0}
{"v": 1	"t": 2649418	"P": 989.25	"F": 0}
{"v": 1	"t": 2649438	"P": 996.25	"F": 0}
{"v": 1	"t": 2649459	"P": 995.75	"F": 0}
{"v": 1	"t": 2649479	"P": 988.0	"F": 0}
{"v": 1	"t": 2649500	"P": 992.0	"F": 0}
{"v": 1	"t": 2649520	"P": 993.5	"F": 0}
{"v": 1	"t": 2649540	"P": 992.75	"F": 0}
{"v": 1	"t": 2649561	"P": 992.5	"F": 0}
{"v": 1	"t": 2649581	"P": 994.0	"F": 0}
{"v": 1	"t": 2649602	"P": 989.75	"F": 0}
{"v": 1	"t": 2649622	"P": 990.0	"F": 0}
{"v": 1	"t": 2649643	"P": 995.0	"F": 0}
{"v": 1	"t": 2649663	"P": 989.25	"F": 0}
{"v": 1	"t": 2649683	"P": 993.5	"F": 0}
{"v": 1	"t": 2649704	"P": 995.0	"F": 0}
{"v": 1	"t": 2649724	"P": 990.75	"F": 0}
{"v": 1	"t": 2649745	"P": 994.0	"F": 0}
{"v": 1	"t": 2649765	"P": 993.25	"F": 0}
{"v": 1	"t": 2649785	"P": 990.25	"F": 0}
{"v": 1	"t": 2649806	"P": 993.5	"F": 0}
{"v": 1	"t": 2649826	"P": 994.75	"F": 0}
{"v": 1	"t": 2649847	"P": 992.0	"F": 0}
{"v": 1	"t": 2649867	"P": 989.5	"F": 0}
{"v": 1	"t": 2649887	"P": 996.0	"F": 0}
{"v": 1	"t": 2649908	"P": 991.5	"F": 0}
{"v": 1	"t": 2649928	"P": 988.0	"F": 0}
{"v": 1	"t": 2649948	"P": 993.0	"F": 0}
{"v": 1	"t": 2649969	"P": 993.25	"F": 0}
{"v": 1	"t": 2649989	"P": 992.0	"F": 0}
{"v": 1	"t": 2650009	"P": 989.75	"F": 0}
{"v": 1	"t": 2650030	"P": 995.25	"F": 0	"C": 45.66	"D": 3140	"sn": 54091779688249	"file": "/data/device_log/data0000.out"}
{"v": 1	"t": 2650050	"P": 992.75	"F": 0}
{"v": 1	"t": 2650071	"P": 989.5	"F": 0}
{"v": 1	"t": 2650091	"P": 994.75	"F": 0}
{"v": 1	"t": 2650111	"P": 994.5	"F": 0}
{"v": 1	"t": 2650132	"P": 990.75	"F": 0}
{"v": 1	"t": 2650152	"P": 990.75	"F": 0}
{"v": 1	"t": 2650172	"P": 993.5	"F": 0}
{"v": 1	"t": 2650193	"P": 990.0	"F": 0}
{"v": 1	"t": 2650213	"P": 991.25	"F": 0}
```
